## Supplementary material for "Characterization of shared and ancestry-specific signals driving complex traits using multi-ancestry fine-mapping": orig_s1_snps

```
rs141087357
rs12386882
rs62506255
rs4738776
rs4738777
rs12677067
rs6998679
rs17250042
rs17250119
rs117644056
rs7016782
rs16918793
rs76397219
rs182806131
rs1519072
rs2139237
rs192739800
rs118078293
rs117998997
rs117764247
rs71521461
rs184315133
rs11996987
rs7829285
rs12334319
rs140383948
rs139523388
rs147972263
rs62504663
rs4738778
rs10111067
rs2139229
rs4738779
rs10103231
rs2176641
rs117870553
rs1607475
rs2460263
rs78495713
rs112647088
rs55873506
rs2467605
rs56239360
rs140066404
rs117734970
rs1401422
rs2956129
rs62504669
rs141749763
rs10111426
rs540380731
rs2056264
rs2460265
rs2467607
rs2460266
rs118136118
rs2460267
rs111651604
rs1519066
rs2139231
rs62504670
rs2460268
rs187347886
rs72655554
rs11786557
rs2467610
rs2056265
rs7357459
rs2460270
rs113978901
rs2467606
rs76942130
rs62504673
rs4487752
rs78239643
rs13259348
rs66506970
rs7009456
rs4463409
rs10957100
rs6471793
rs17251327
rs4607594
rs16924985
rs72655557
rs4376488
rs78150391
rs141426469
rs11993956
rs12542736
rs7002385
rs12056448
rs7827918
rs7828101
rs6989690
rs7013275
rs79132259
rs75811352
rs7813510
rs80062377
rs72655561
rs62504676
rs182568448
rs10093244
rs76497213
rs4265173
rs7832257
rs142000453
rs79895102
rs78016080
rs140510615
rs150440297
rs148884190
rs187379762
rs150040604
rs7845843
rs77049449
rs28457151
rs9298016
rs4466389
rs4278140
rs113959135
rs71521469
rs7828435
rs149987674
rs144762215
rs146352386
rs147908722
rs4588843
rs72655566
rs192405706
rs117075557
rs139166799
rs117838679
rs6471794
rs117504601
rs6986251
rs138338388
rs17317493
rs12547681
rs76615912
rs185147229
rs72655567
rs117996647
rs11778476
rs6990717
rs10957101
rs74985355
rs4738781
rs57023171
rs10092481
rs78835291
rs16925035
rs28690501
rs10099680
rs4406382
rs77568858
rs7838646
rs17317662
rs10107875
rs12549965
rs117663434
rs28679689
rs117209120
rs17252026
rs6982265
rs17317794
rs7008068
rs17317857
rs4131318
rs12234974
rs73680605
rs62504688
rs16925042
rs7014422
rs6996733
rs117879687
rs3857968
rs75182895
rs73680606
rs116863894
rs72655568
rs7828085
rs73680620
rs72655569
rs7003175
rs4321990
rs4460359
rs17318199
rs4518650
rs7842002
rs11775893
rs140478662
rs17252576
rs12543836
rs4282558
rs16925057
rs75564267
rs9643511
rs10957102
rs16925062
rs72655570
rs4737547
rs76164742
rs72655571
rs71521470
rs6990562
rs4612329
rs16925069
rs17318561
rs4342576
rs62504689
rs57760637
rs59144101
rs9792187
rs12675414
rs12675873
rs4737548
rs4737549
rs16925082
rs10111592
rs6983204
rs11784285
rs62504690
rs77285254
rs73680623
rs72655574
rs12541727
rs57310682
rs72655575
rs72655576
rs28537162
rs74464493
rs60064130
rs79814986
rs62504693
rs79765273
rs76685682
rs72655578
rs111384228
rs72655579
rs6471795
rs4272364
rs144281835
rs7814268
8:60565183_A_G
rs56188656
rs16925089
rs16925094
rs16925098
rs113916608
rs4501567
rs116988691
rs17319082
rs11774669
rs62504698
rs62504699
rs62504700
rs62504701
rs7007604
rs72655584
rs79631466
rs62504702
rs62504703
rs28709348
rs72655585
rs10504295
rs16925101
rs16925107
rs12545525
rs62504725
rs16925109
rs10957105
rs12549153
rs10104862
rs4629854
rs62504726
rs28572408
rs28498065
rs74621290
rs4644228
rs62504727
rs57605178
rs16925119
rs78351426
rs62504728
rs117652955
rs7350109
rs11784625
rs75592700
rs138460577
rs142936325
rs117493207
rs72655588
rs56207859
rs35484123
rs60461555
rs116963428
rs150234939
rs17266595
rs6981960
rs143814595
rs117755488
rs75351954
rs111398080
rs56394800
rs147119267
rs7000966
rs111759177
rs62504732
rs111560877
rs117123396
rs72655591
rs147745664
rs62504733
rs72655592
rs7005221
rs62504734
rs77932968
rs77706618
rs75208986
rs4305887
rs4541897
rs12541902
rs145582815
rs1511026
rs2203040
rs6983167
rs6983076
rs4237035
rs62504735
rs4360284
rs7846430
rs62504736
rs28517350
rs144548138
rs10109791
rs4338094
rs11775690
rs62504737
rs139687719
rs6471799
rs62504738
rs4352837
rs62504739
rs4339631
rs11782188
rs11782236
rs4299991
rs1588499
rs62504742
rs78986053
rs7815420
rs7815342
rs6989544
rs77101616
rs78561734
rs7465117
rs6471800
rs118061304
rs7462589
rs62504743
rs72655598
rs7002426
rs10086095
rs62506387
rs62506388
rs1949105
rs68055460
rs62506389
rs6992992
rs117754917
rs72655599
rs76359130
rs6999126
rs78634630
rs6999716
rs10087535
rs12549329
rs10090791
rs75841445
rs16925214
rs1949101
rs1949102
rs1949103
rs10113297
rs1034518
rs111751461
rs4144768
rs6993556
rs6993452
rs1034519
rs75523802
rs62506392
rs6471801
rs77938567
rs55856542
rs56059983
rs72657804
rs78125630
rs72657805
rs10957106
rs149077375
rs62506395
rs62506396
rs16925239
rs72657808
rs6471803
rs7006844
rs60587092
rs9643512
rs10096514
rs28590033
rs7846042
rs6984337
rs6984776
rs57114745
rs55641496
rs6415584
rs7821280
rs183183066
rs6982408
rs4526349
rs2326443
rs2326444
rs7001585
rs12543532
rs12545845
rs12546326
rs62506400
rs62506401
rs7836012
rs12334344
rs147643742
rs7835908
rs7836602
rs7820347
rs2326445
rs62506402
rs62506403
rs76925604
rs62506404
rs1606072
rs7845013
rs62506405
rs7465610
rs2175384
rs2136912
rs2136913
rs6471804
rs62507075
rs6999026
rs57406952
rs7462680
rs6471805
rs2056459
rs6415585
rs1511027
rs1912658
rs6471806
rs6471807
rs2055877
rs7464446
rs11989756
rs1606073
rs1606074
rs55950032
rs62507078
rs1858286
rs1858287
rs2136914
rs6471808
rs11993563
rs11989836
rs11989885
rs62507079
rs7465692
rs1606076
rs6471809
rs6471810
rs7387354
rs9643513
rs9643514
rs55998345
rs7818252
rs568465719
rs2175385
rs6471811
rs79833403
rs59412441
rs10105972
rs2326454
rs62512476
rs10110581
rs12678056
rs10808700
rs12680695
rs12680712
rs12680715
rs144938765
rs6471812
rs62512477
rs62512478
rs62512479
rs138734334
rs867742
rs907212
rs867743
rs187169673
rs907211
rs6985444
rs6986658
rs1473594
rs76439253
rs34985108
rs6471814
rs138699405
rs7011090
rs7011914
rs6471815
rs6471816
rs6471817
rs6471818
rs6471819
rs6471820
rs7017889
rs6984242
rs4354297
rs2875935
rs13260766
rs6415586
rs6415587
rs6415588
rs6471821
rs34153748
rs62512481
rs12155733
rs12155734
rs12155940
rs12155738
rs78092151
rs72657845
rs7835184
rs6471822
rs7011502
rs7011810
rs7011728
rs1115040
rs1115041
rs10096023
rs2175387
rs72657852
rs12542867
rs72657853
rs6471823
rs6415589
rs2326439
rs4394383
rs4440623
rs117679051
rs6471826
rs77786030
rs6415590
rs113309310
rs62512482
rs62512483
rs12678663
rs6986814
rs13252402
rs13252902
rs1034515
rs6471827
rs62512484
rs1034516
rs10092060
rs6997129
rs6471828
rs62512485
rs6471829
rs1034517
rs17321736
rs954004
rs148354577
rs954005
rs952800
rs72657859
rs79218330
rs6471830
rs7463315
rs74891458
rs10808702
rs10755942
rs10755943
rs10504300
rs17268891
rs17268933
rs7833985
rs62512486
rs142670204
rs189843247
rs6987131
rs7000664
rs7018304
rs10101487
rs72657861
rs7817184
rs62512487
rs10957109
rs62512488
rs1511032
rs6471831
rs6471832
rs72657864
rs6471833
rs1511031
rs2136916
rs6471834
rs10100880
rs62512489
rs2326440
rs2326441
rs2326442
rs117731568
rs62512504
rs111514205
rs74765040
rs12549916
rs111906700
rs2221796
rs2221795
rs10101285
rs72657870
rs62512505
rs10216407
rs4738785
rs10105824
rs62512506
rs62512507
rs10088841
rs10957110
rs10103912
rs10088981
rs75671841
rs146190573
rs11993248
rs146440533
rs140631176
rs117379296
rs141378688
rs112430807
rs10087957
rs10103994
rs9657030
rs28804194
rs10108587
rs62512508
rs28626870
rs28445557
rs79564996
rs17322063
rs61187582
rs62512510
rs111745964
rs1511028
rs12155692
rs62512511
rs72657880
rs10107695
rs10097767
rs10111058
rs28535655
rs72657882
rs9771604
rs78848802
rs28847010
rs72657883
rs2089803
rs72657887
rs10087528
rs7838979
rs72657888
rs62512512
rs7388114
rs10095336
rs74881760
rs72657891
rs78826090
rs13272293
rs17322175
rs117096890
rs62512513
rs10086474
rs10102805
rs10102936
rs28551787
rs143187646
rs10107697
rs150308753
rs10101705
rs6471835
rs10504301
rs17269256
rs17322350
rs72657895
rs62512514
rs141930989
rs17322364
rs7812464
rs10102053
rs28685679
rs9298020
rs9298021
rs10504302
rs117012423
rs7016548
rs4582545
rs2875948
rs72657901
rs2136915
rs17269617
rs7837331
rs7837720
rs62512516
rs117866213
rs77957830
rs75677659
rs1995941
rs17322678
rs10105408
rs10105639
rs145191966
rs7845438
rs10111665
rs10097149
rs10096992
rs62512517
rs112123560
rs62512518
rs72659708
rs10087905
rs72659710
rs10104721
rs62512519
rs10104937
rs62512520
rs10105068
rs72659711
rs6996580
rs7000937
rs72659714
rs28785033
rs79120531
rs28377043
rs28559577
rs62512521
rs62512522
rs57344747
rs9643515
rs72659716
rs29001471
rs6471836
rs62512523
rs62512524
rs72659718
rs1606077
rs72659720
rs76635427
rs76398537
rs6990436
rs62509967
rs72659723
rs113966042
rs12156268
rs10091240
rs10091574
rs10091824
rs10091767
rs10091940
rs2875934
rs2875933
rs2326438
rs146358197
rs78820636
rs77792336
rs62509968
rs10099474
rs62509969
rs1912659
rs1912660
rs7461525
rs6993733
rs7461568
rs2326389
rs2326388
rs72659729
rs72659730
rs75267322
rs62509970
rs7834032
rs62509971
rs10087623
rs137865488
rs141694803
rs62509972
rs79748204
rs62509973
rs74837921
rs7822560
rs75271775
rs75121343
rs56203327
rs62509975
rs72659731
rs182790466
rs62509976
rs16925397
rs10095347
rs72659733
rs72659734
rs7828325
rs7832437
rs112038321
rs7832367
rs62509977
rs10086808
rs72659736
rs56933815
rs10094749
rs62509981
rs371210716
rs199876701
8:60785358_T_A
rs6980474
rs7834100
rs7815966
rs9643516
rs76414731
rs62509989
rs62509990
rs62509991
rs68146533
rs2101077
rs28803485
rs72659742
rs6471839
rs72659745
rs10112731
rs1912657
rs59435652
rs62509992
rs72659748
rs71513459
rs78391121
rs56310147
rs72659749
rs72659752
rs62509993
rs72659753
rs62509994
rs142770694
rs4270952
rs142186991
rs150770300
rs184202824
rs111811301
rs62509997
rs28880683
rs138403584
rs140151484
rs62509998
rs28750781
rs80137150
rs10957115
rs183463791
rs62510022
rs62510023
rs113290161
rs113144453
rs28705143
rs72659755
rs4607595
rs72659758
rs117860719
rs62510024
rs72659760
rs12549669
rs61551954
rs113229140
rs10110776
rs147192037
rs7463371
rs112736684
rs12334574
rs4737550
rs7010234
rs17342102
rs10094881
rs62510025
rs1600676
rs62510026
rs146023015
rs10106759
rs62510028
rs10109926
rs142976132
rs72659762
rs17342137
rs72659763
rs62510029
rs28668089
rs72659765
rs55827533
rs10109105
rs10094469
rs58546633
rs61514252
rs112201199
rs28870767
rs28834130
rs2326456
rs10102150
rs10102069
rs62510030
rs75219257
rs76549009
rs1845957
rs62510031
rs28821285
rs28810717
rs72659768
rs8180957
rs7816512
rs28864515
rs57901977
rs72659769
rs6471841
rs6999384
rs62510032
rs62510033
rs10481229
rs6471842
rs1497039
rs62510034
rs28769949
rs56012420
rs2170279
rs62510036
rs2127832
rs2127831
rs28883601
rs1351437
rs74806067
rs28792404
rs72659778
rs10112904
rs28817672
rs10102941
rs10088189
rs72659782
rs10282892
rs28810080
rs7012579
rs144366399
rs62510037
rs2170278
rs2127830
rs7845813
rs7845929
rs28474860
rs7838569
rs10104460
rs117762804
rs17342242
rs16925418
rs9650196
rs16925420
rs142640110
rs1497041
rs10098915
rs7833035
rs74779476
rs7833043
rs17342347
rs7819235
rs72659799
rs17270329
rs62510038
rs72659801
rs17270443
rs72659802
rs72661403
rs72661404
rs72661406
rs7834199
rs117436943
rs4738787
rs7838137
rs4737551
rs77503364
rs28690268
rs10106496
rs72661409
rs72661410
rs7823305
rs7827640
rs6997337
rs6998079
rs16925436
rs62510039
rs75853539
rs16925438
rs16925439
rs7002513
rs62510040
rs7002780
rs117670645
rs6471843
rs7003409
rs7003592
rs80303395
rs16925446
rs62511073
rs62511074
rs62511075
rs10081579
rs72661416
rs16925448
rs60430945
rs1497032
rs1497031
rs16925454
rs77952793
rs76766181
rs7007065
rs7007191
rs2326457
rs6471844
rs118167609
rs111457589
rs17343412
rs72661421
rs6996720
rs11786670
rs7001936
rs77046248
rs6985045
rs4257994
rs7845735
rs6984918
rs72661426
rs6471845
rs72661427
rs16925461
rs7830239
rs75578397
rs62511078
rs1497035
rs1497036
rs17271506
rs1566123
rs1566125
rs62511079
rs6471846
rs7011976
rs17271634
rs117257020
rs17343784
rs17343814
rs17271788
rs11777319
rs12680681
rs11784289
rs11777453
rs11777477
rs11784406
rs142398134
rs117713202
rs17343959
rs1955227
rs28673143
rs79426613
rs62511080
rs147336612
rs12676407
rs4256581
rs12678649
rs10504303
rs77424623
rs17272067
rs62511081
rs72661438
rs530844
rs144041586
rs117395378
rs17278486
rs477302
rs653657
rs665987
rs142938782
rs700734
rs117540071
rs118183096
rs62511084
rs62511143
rs782021
rs62511144
rs7843474
rs782022
rs77568766
rs13439600
rs4738789
rs62511145
rs527166
rs526249
rs72661442
rs16925487
rs627542
rs77144145
rs574368
rs668563
rs522182
rs72661445
rs671655
rs62511147
rs589933
rs117885822
rs2688659
rs594035
rs10957118
rs606131
rs17344773
rs75788148
rs75530396
rs475714
rs472799
rs2037561
rs601224
rs674292
rs183895194
rs493713
rs488934
rs598457
rs12677172
rs17344931
rs627156
rs639026
rs485523
rs480945
rs72661453
rs72661454
rs17344986
rs673973
rs685303
rs62511148
rs72661456
rs79776467
rs497326
rs688365
rs76687996
rs72661457
rs149470462
rs579905
rs594002
rs594017
rs578807
rs72661461
rs595812
rs72661464
rs609253
rs72661466
rs72661468
rs491891
rs77279458
rs62511149
rs484432
rs72661470
rs72661472
rs75519373
rs10091969
rs76576612
rs62511150
rs536325
rs62511151
rs4538858
rs62511152
rs4631455
rs62511153
rs72661476
rs619715
rs72661477
rs557689
rs556721
rs622357
rs634625
rs648960
rs62511154
rs72661478
rs72661479
rs72661480
rs2127835
rs2127834
rs679536
rs112519086
rs680899
rs62511155
rs62511156
rs585514
rs72661483
rs600437
rs72661484
rs62512087
rs630851
rs79741966
rs149060712
rs473992
rs473837
rs72661488
rs72661489
rs582877
rs489290
rs72661492
rs17279499
rs17345258
rs10504304
rs59482990
rs612152
rs541902
rs541081
rs144104595
rs533776
rs117781046
rs72661495
rs627807
rs62512088
rs62512089
rs642072
rs479399
rs478307
rs643730
rs644222
rs475684
rs79621135
rs671985
rs674767
rs72661500
rs686889
rs62512090
rs689218
rs138474595
rs143952444
rs77480678
rs62512091
rs117067231
rs615821
rs189349762
rs564062
rs118013053
rs601113
rs113684164
rs72663203
rs2681535
rs146643935
rs532007
rs72663206
rs1214478
rs1214477
rs505518
rs504753
rs1214476
rs62512092
rs17345564
rs1214475
rs1229408
rs72663207
rs72663208
rs13438909
rs13439465
rs13439744
rs17279957
rs521345
rs1497038
rs62512093
rs488441
rs575745
rs62512095
rs626552
rs62512096
rs538291
rs10086881
rs72663211
rs2199930
rs2199931
rs475888
rs474841
rs72663212
rs116947603
rs700726
rs17280265
rs17280286
rs72663214
rs28429790
rs17346051
rs10092264
rs574929
rs113028050
rs10113409
rs544416
rs17280386
rs16925552
rs17346175
rs507158
rs62512128
rs62512129
rs595819
rs595330
rs73682244
rs11997353
rs11986881
rs1214492
rs1626773
rs11990259
rs72663216
rs62512130
rs62512131
rs62512132
rs2688656
rs17280559
rs17346319
rs28483493
rs28626485
rs16925559
rs497312
rs28654982
rs649886
rs72663217
rs648946
rs150663273
rs2622526
rs72663219
rs17346443
rs549730
rs548902
rs544344
rs17280832
rs694836
rs519500
rs17346637
rs490409
rs10104844
rs72663221
rs17280993
rs10105249
rs181230941
rs62509861
rs72663222
rs510005
rs117953813
rs80354499
rs72663223
rs62509862
rs659506
rs17281256
rs28663360
rs17281312
rs17281361
rs666087
rs78676749
rs562271
rs557737
rs76273637
rs593206
rs16925594
rs145086952
rs473097
rs71521474
rs78878799
rs111639954
rs72663226
rs569688
rs4738790
rs76291609
rs507200
rs609233
rs647160
rs34704157
rs632957
rs16925621
rs2688655
rs544362216
rs150146984
rs75898214
rs117833892
rs1720155
rs62509877
rs4738791
rs2645394
rs2681564
rs16925630
rs16925639
rs16925642
rs117789841
rs674687
rs504673
rs640861
rs639377
rs78738059
rs577313
rs148581338
rs551833
rs79548486
rs72663232
rs73684942
rs59286177
rs57225496
rs574261
rs72663234
rs111426598
rs72663235
rs2681556
rs72663237
rs1356829
rs1356830
rs2681557
rs75616379
rs144129816
rs1520267
rs1520268
rs2688654
rs2611351
rs72663239
rs2688653
rs7812852
rs7813224
rs1520270
rs1520271
rs75894405
rs2611352
rs2611353
rs7817260
rs2446691
rs141836911
rs1850971
rs1850972
rs939343
rs939344
rs2090729
rs72663241
rs997493
rs1464327
rs1464328
rs2611355
rs1980238
rs17283500
rs1467300
rs1467299
rs2611356
rs1467298
rs1402028
rs2688651
rs2681560
rs16925712
rs142684303
rs2681561
rs72663244
rs76469182
rs1850973
rs1520275
rs2688650
rs1402029
rs2611357
rs2681562
rs1520277
rs2681563
rs7819741
rs75451067
rs1523313
rs2611359
rs2688649
rs2611360
rs60737756
rs1523312
rs9650197
rs72663251
rs80161938
rs1589299
rs4737552
rs11776075
rs4548170
rs4377952
rs4419800
rs138935399
rs2611362
rs72663254
rs17284150
rs9969570
rs72663255
rs16925736
rs6994120
rs141319601
rs62509882
rs16925742
rs62509883
rs72663257
rs117417969
rs72663258
rs142276129
rs62509884
rs117494287
rs111883471
rs7822705
rs1464627
rs16925756
rs2611363
rs117668407
rs1464325
rs145102184
rs2611364
rs16925761
rs7836856
rs7820684
rs111460673
rs62509899
rs62509900
rs62509901
rs2688661
rs1961530
rs72663261
rs2681533
rs4738792
rs4738793
rs2688660
rs72663262
rs17341979
rs77221556
rs16925766
rs72663263
rs16925769
rs16918817
rs143351438
rs16918821
rs16925773
rs2030378
rs17284743
rs62509902
rs4738794
rs62509903
rs2611365
rs2611366
rs7350086
rs939341
rs17356886
rs9298025
rs2250023
rs62509904
rs62509905
rs58381151
rs11998573
rs11988848
rs2681553
rs2681552
rs16925798
rs16925801
rs2611367
rs16925802
rs62509907
rs10957120
rs139430591
rs58638220
rs59899565
rs138940553
rs111263389
rs4424242
rs7461742
rs4270953
rs138941971
rs6471847
rs146087872
rs188423362
rs56897781
rs59580018
rs62509911
rs2176836
rs62509912
rs12708000
rs1965457
rs1965456
rs59103400
rs11992705
rs79973923
rs11992804
rs116964611
rs1829519
rs62509914
rs71523395
rs11993797
rs7014484
rs11997938
rs2611368
rs36079479
rs112315429
rs2611369
rs117077168
rs2681549
rs11781466
rs11784765
rs2681548
rs2611370
rs13254918
rs2681547
rs12681527
rs13263818
rs73683305
rs11779794
rs62509915
rs6998050
rs6998241
rs2681546
rs6984134
rs151062060
rs7007944
rs2681545
rs11774859
rs138206160
rs7841907
rs7842078
rs12547404
rs4738795
rs10755944
rs2681544
rs117577075
rs4738796
rs2681543
rs4738797
rs117065418
rs16925824
rs10808705
rs10808706
rs58846001
rs57357443
rs1520265
rs2611339
rs79729926
rs1464326
rs7842435
rs2611340
rs140189495
rs2611341
rs7005160
rs2681542
rs2611342
rs2611343
rs17738866
rs2681541
rs2611344
rs72663274
rs2611345
rs2681540
rs2611346
rs4738798
rs13271778
rs117841553
rs13280797
rs1520264
rs3946566
rs2139582
rs2139581
rs2176835
rs13258877
rs1814967
rs2681539
rs1879263
rs58517588
rs113342751
rs144369699
rs2090728
rs192635809
rs28410592
rs112326764
rs28536556
rs2102927
rs11783606
rs62509938
rs2611348
rs61103853
rs117466755
rs2611349
rs111375135
rs115558509
rs149597730
rs144275056
rs62509940
rs58935056
rs66910432
rs2446689
rs62509942
rs192813944
rs62509943
rs13267701
rs181498842
rs35015117
rs181614542
rs28608109
rs62509950
rs149463933
rs17811959
rs10504307
rs2681534
rs17739151
rs2681536
rs17812084
rs1850970
rs1356827
rs1356828
rs62509951
rs79055730
rs11775573
rs11775600
rs726581
rs763981
rs17739367
rs2681554
rs2681555
rs62509952
rs2681558
rs2139583
rs117671808
rs1520269
rs17739496
rs1520273
rs1520274
rs939342
rs6471848
rs2681559
rs118052428
rs2681566
rs12335239
rs75395085
rs17739643
rs2516283
rs62509953
rs2326514
rs720208
rs7833936
rs7815935
rs79119637
rs75024818
rs62509954
rs12680802
rs79169120
rs10111209
rs10098343
rs73261578
rs997575
rs62509955
rs997574
rs997573
rs11781160
rs4570139
rs2326515
rs2326516
rs61452288
rs12546937
rs62509956
rs78199163
rs77471267
rs2242154
rs115471152
rs2242155
rs2242156
rs3140
rs77070861
rs58336897
rs10099715
rs10103078
rs10103558
rs115855256
rs4631456
rs10098647
rs10111908
rs10086973
rs78706077
rs72663286
rs73243917
rs115588452
rs10091445
rs72663287
rs116417276
rs11784705
rs7460476
rs11778794
rs79165587
rs9657069
rs114253546
rs74601925
rs62509957
rs10086417
rs74547542
rs28689904
rs11774878
rs74459651
rs72663291
rs72663292
rs10957121
rs79833155
rs77075097
rs4128419
rs7464897
rs10108917
rs62509958
rs10109145
rs11987574
rs11991280
rs11776914
rs113343205
rs28549858
rs11989538
rs28537913
rs10216889
rs10216890
rs10106120
rs9298026
rs28624458
rs62511575
rs62511576
rs7841174
rs12677683
rs13278859
rs62511577
rs62511578
rs13259697
rs13261565
rs12677216
rs35437140
rs7826359
rs11995055
rs11991354
rs11998400
rs11998464
rs11998465
rs13253763
rs13253838
rs7007072
rs7011817
rs75606087
rs75564928
rs10957122
rs150432054
rs12542804
rs12550354
rs72663296
rs7829561
rs79758085
rs72663298
rs78552885
rs10100519
rs10100434
rs10100615
rs12543642
rs11990876
rs11994656
rs11990909
rs11991009
rs181590910
rs6986354
rs12708001
rs13251863
rs72663302
rs12708002
rs72665103
rs59743106
rs56309258
rs61219237
rs145370713
rs78922489
rs7462276
rs62511580
rs10100314
rs13255207
rs10957123
rs78314363
rs10103858
rs10103871
rs13265385
rs13265912
rs13268419
rs13266842
rs192757130
rs6471849
rs141379687
rs118083443
rs13259922
rs7463865
rs28686938
rs76550041
rs6471850
rs55658750
rs12549573
rs12549574
rs6997366
rs4738799
rs7462315
rs7463084
rs7463207
rs62511582
rs62511583
rs67956711
rs7013855
rs76802947
rs13268836
rs9969468
rs11780368
rs12548662
rs73683396
rs11784742
rs6986917
rs6987086
rs13262241
rs10092625
rs10106102
rs10093017
rs10106235
rs72665109
rs7465501
rs71523399
rs10108007
rs10096803
rs10111628
rs142330382
rs7465573
rs12543049
rs6984526
rs117974893
rs10081509
rs12543772
rs73245653
rs56227154
rs12708003
rs75737336
rs8180936
rs35323112
rs28698649
rs12549942
rs7462854
rs9298027
rs79911924
rs74675770
rs7007157
rs150124469
rs77383884
rs6994129
rs73683400
rs73683401
rs6999752
rs9643518
rs28368823
rs74701322
rs6991411
rs7009181
rs9643367
rs9643368
rs112165998
rs6471851
rs7814086
rs6471852
rs7814280
rs7814473
rs6471853
rs6987786
rs6988169
rs72665113
rs79587441
rs78065993
rs6998008
rs78909002
rs7812953
rs75422335
rs6471854
rs117435232
rs117830345
rs6471855
rs7009243
rs76533873
rs74469997
rs10094553
rs12542601
rs35524626
rs79819088
rs6996114
rs10957124
rs146274653
rs6983830
rs7002369
rs11774698
rs11781514
rs74907978
rs7463930
rs7463939
rs7463988
rs77828969
rs11774872
rs10093008
rs59827748
rs13267008
rs73685407
rs13266513
rs75342619
rs7826329
rs145734145
rs10097537
rs75450019
rs79487464
rs72665115
rs34607844
rs7840279
rs74666500
rs10109065
rs112716443
rs7845524
rs73685408
rs7815042
rs6471856
rs77010982
rs7002077
rs7832414
rs7832419
rs73685409
rs140995786
rs6471857
rs7460905
rs6471858
rs6471859
rs13248852
rs61743130
rs7464181
rs77206088
rs75709683
rs75872186
rs72665118
rs76938579
rs72665119
rs10435600
rs182842510
rs7464531
rs28371059
rs28759336
rs28481384
rs11994317
rs146155025
rs7004004
rs10216440
rs59550103
rs7825247
rs7843385
rs12679218
rs151154845
rs4737555
rs62511605
rs10094523
rs35552143
rs13269899
rs13272076
rs13269948
rs79223912
rs181769009
rs28376554
rs28532174
rs12543911
rs4737556
rs72665124
rs11996007
rs10429312
rs7841372
rs7841396
rs7461425
rs7841804
rs6471860
rs28429093
rs55948763
rs13274525
rs6998446
rs6998745
rs143254961
rs112802688
rs7002846
rs7002871
rs7003287
rs74792169
rs10086200
rs10101374
rs10086341
rs10086352
rs10086449
rs61057972
rs10957125
rs10957126
rs7463394
rs11778498
rs6990370
rs12155603
rs7009482
rs10094326
rs13271624
rs76101241
rs7813357
rs147063847
rs13281067
rs13280153
rs28643410
rs10109265
rs10109386
rs10109487
rs7827209
rs7465560
rs13281126
rs13280906
rs59616608
rs13282489
rs6651300
rs10089297
rs1904780
rs10957127
rs16925975
rs9693218
rs7824986
rs59700121
rs7841458
rs12056403
rs10957128
rs17740087
rs10094224
rs115599470
rs79587165
rs10112099
rs10097613
rs10098038
rs12056462
rs12056459
rs12056460
rs10112677
rs10101157
rs4527913
rs4584176
rs4351453
rs9298028
rs9298029
rs12676801
rs9298030
rs10105158
rs4738802
rs10105094
rs10105098
rs9298031
rs9298032
rs6983247
rs9298033
rs77317893
rs7006734
rs7007175
rs142445581
rs7007399
rs35256935
rs7003438
rs140351316
rs115631971
rs117873659
rs6471861
rs6471862
rs75389675
rs1480341
rs11995335
rs6471863
rs7820639
rs6471864
rs7842871
rs1480340
rs1480339
rs1825000
rs1824999
rs1351380
rs1351379
rs73247767
rs66490505
rs72665137
rs67583169
rs75489518
rs7839481
rs1824998
rs1824997
rs1480338
rs1480337
rs142114675
rs7840783
rs117151399
rs7827970
rs7844426
rs7844712
rs1480336
rs7814807
rs1904779
rs11534108
rs11543863
rs73247780
rs13257045
rs6471865
rs147572715
rs1842392
rs60690040
rs146151404
rs1842391
rs147416986
rs147628842
rs12550773
rs150863476
rs146619144
rs7818620
rs72665141
rs11989599
rs12542264
rs12549606
rs147260833
rs9643519
rs9643520
rs56275436
rs145090571
rs11997891
rs150480139
rs62510166
rs9643521
rs144066699
rs7817231
rs9643369
rs150787771
rs1973209
rs1973208
rs2170168
rs11775891
rs13269146
rs117689809
rs142648604
rs116344964
rs7001157
rs73247794
rs145330922
rs899741
rs73247797
rs57360505
rs11787427
rs60042864
rs16926000
rs150359051
rs72648503
rs7464602
rs10504308
rs16926002
rs73250004
rs78702087
rs143183814
rs9298035
rs10088581
rs117729195
rs79588211
rs12680649
rs77598806
rs16926006
rs10100017
rs17740762
rs7815812
rs7824479
rs16926008
rs16926010
rs144286649
rs1893275
rs75114357
rs78263339
rs7011237
rs35966938
rs34334893
rs9772625
rs78262852
rs150696637
rs2326517
rs7014277
rs76003458
rs7838707
rs1824995
rs117517496
rs1585888
rs3896736
rs79650475
rs6982717
rs62510167
rs6471867
rs6471868
rs16926030
rs1383239
rs7833654
rs11985405
rs10957131
rs185623676
rs7838379
rs80235299
rs7842303
rs116349637
rs115139027
rs114588701
rs13279521
rs7007086
rs193003284
rs111723250
rs55981054
rs75953390
rs10102320
rs16918847
rs10092218
rs17741196
rs10105637
rs147043131
rs142474519
rs28651514
rs78149900
rs139084742
rs145956163
rs78222650
rs931139
rs113023771
rs116956693
rs6471870
rs2096892
rs72648521
rs13439870
rs117405146
rs150095884
rs1383241
rs11776244
rs79278649
rs75667806
rs76631081
rs115864187
rs11998308
rs60931648
rs922610
rs10102372
rs72648524
rs10957132
rs67179986
rs184989940
rs10087002
rs139224479
rs187952300
rs12677500
rs16926096
rs113560488
rs7017939
rs7001436
rs55716119
rs16926104
rs11776538
rs6471873
rs11787444
rs6471874
rs186824738
rs117604944
rs6995153
rs6995041
rs6995397
rs1989748
rs1989747
rs6983084
rs6471875
rs7005668
rs10957133
rs16926111
rs147876527
rs4145666
rs78350009
rs6984378
rs59359269
rs17814894
rs7820186
rs16918852
rs77894793
rs6471876
rs118149010
rs10107773
rs28484871
rs74411900
rs7830710
rs7814226
rs1552071
rs10102945
rs111556256
rs11776939
rs113059174
rs1125374
rs182149977
rs72648528
rs11988766
rs10504311
rs62510178
rs10504312
rs10957135
rs116853648
rs150984299
rs35907640
rs2086393
rs57459725
rs117180694
rs117355571
rs1466471
rs1000500
rs17815272
rs16926133
rs10108568
rs72648529
rs7017556
rs922611
rs72648530
rs2012856
rs72648531
rs16926137
rs7826226
rs13271668
rs9721205
rs56073139
rs79913576
rs7002036
rs62510180
rs113899565
rs75466739
rs28405386
rs6994192
rs144046310
rs7841648
rs28576477
rs190701493
rs72648534
rs6994818
rs6471877
rs1318227
rs13278073
rs10087760
rs79337544
rs2068589
rs2068587
rs11988798
rs13438846
rs16926155
rs9785091
rs11775407
rs10092773
rs9785108
rs57163592
rs58620608
rs13258421
rs28819229
rs7824671
rs7825612
rs2326556
rs6999822
rs10111967
rs1842388
rs1842389
rs2326557
rs6981694
rs139855106
rs6982032
rs6982404
rs948420
rs150150690
rs67620514
rs192845717
rs7823786
rs117389556
rs9298037
rs2170167
rs12547923
rs80026548
rs4354350
rs7009310
rs34851488
rs62510198
rs187808285
rs72648539
rs79428508
rs10808708
rs11787314
rs28699676
rs117988423
rs7818403
rs141960806
rs9650199
rs76878786
rs10107019
rs150016077
rs7007407
rs13256564
rs7007737
rs6994606
rs10108692
rs7839822
rs77005946
rs148580937
rs141858881
rs6471879
rs6996165
rs143507190
rs7017113
rs7001588
rs7001220
rs36056092
rs6989196
rs112995937
rs7007812
rs149639896
rs57297574
rs62510202
rs10088058
rs62510203
rs7839853
rs67794938
rs58818800
rs56091731
rs28738712
rs11776511
rs62510205
rs7819947
rs28897378
rs10104705
rs2186985
rs140596402
rs7831106
rs184330050
rs74756518
rs7824474
rs7828383
rs1480342
rs13272533
rs1552070
rs76767912
rs16926208
rs78519440
rs6998307
rs183481616
rs7829407
rs10957136
rs77511447
rs10101758
rs948422
rs72648552
rs7002467
rs7832664
rs79887259
rs78034798
rs6471880
rs13254748
rs72648553
rs13265543
rs13267828
rs62510240
rs6998294
rs200037373
rs12548711
```
