## Supplementary material for "Characterization of shared and ancestry-specific signals driving complex traits using multi-ancestry fine-mapping": s1.afreq

```
#CHROM	ID	REF	ALT	ALT_FREQS	OBS_CT
8	rs141087357	C	A	0.0109344	1006
8	rs12386882	T	G	0.110338	1006
8	rs62506255	A	G	0.505964	1006
8	rs4738776	T	C	0.89165	1006
8	rs4738777	T	C	0.89165	1006
8	rs12677067	G	A	0.366799	1006
8	rs6998679	G	T	0.88171	1006
8	rs17250042	G	T	0.505964	1006
8	rs17250119	A	G	0.505964	1006
8	rs117644056	T	C	0.0367793	1006
8	rs7016782	T	C	0.89165	1006
8	rs16918793	G	T	0.373757	1006
8	rs76397219	A	G	0.082505	1006
8	rs182806131	A	G	0.00894632	1006
8	rs1519072	C	G	0.0218688	1006
8	rs2139237	A	G	0.890656	1006
8	rs192739800	C	T	0.00298211	1006
8	rs118078293	T	C	0.0238569	1006
8	rs117998997	A	T	0.0318091	1006
8	rs117764247	G	T	0.0318091	1006
8	rs71521461	G	A	0.0447316	1006
8	rs184315133	G	T	0.00298211	1006
8	rs11996987	T	C	0.89165	1006
8	rs7829285	T	C	0.88171	1006
8	rs12334319	T	C	0.889662	1006
8	rs140383948	A	G	0.890656	1006
8	rs139523388	A	G	0.0149105	1006
8	rs147972263	A	G	0.880716	1006
8	rs62504663	T	C	0.0477137	1006
8	rs4738778	G	A	0.889662	1006
8	rs10111067	A	G	0.89165	1006
8	rs2139229	G	T	0.879722	1006
8	rs4738779	C	A	0.374751	1006
8	rs10103231	C	T	0.880716	1006
8	rs2176641	A	C	0.880716	1006
8	rs117870553	G	A	0.028827	1006
8	rs1607475	T	C	0.88171	1006
8	rs2460263	T	A	0.880716	1006
8	rs78495713	G	A	0.0238569	1006
8	rs112647088	A	G	0.0218688	1006
8	rs55873506	T	G	0.50497	1006
8	rs2467605	A	G	0.889662	1006
8	rs56239360	G	A	0.503976	1006
8	rs140066404	G	T	0.026839	1006
8	rs117734970	G	C	0.026839	1006
8	rs1401422	G	A	0.889662	1006
8	rs2956129	A	G	0.880716	1006
8	rs62504669	A	G	0.503976	1006
8	rs141749763	T	C	0.0238569	1006
8	rs10111426	T	A	0.880716	1006
8	rs540380731	T	C	0.00497018	1006
8	rs2056264	C	A	0.880716	1006
8	rs2460265	C	A	0.0347913	1006
8	rs2467607	C	T	0.889662	1006
8	rs2460266	A	G	0.88171	1006
8	rs118136118	C	T	0.0168986	1006
8	rs2460267	T	A	0.37674	1006
8	rs111651604	C	T	0.0208748	1006
8	rs1519066	G	T	0.374751	1006
8	rs2139231	A	G	0.88668	1006
8	rs62504670	A	G	0.110338	1006
8	rs2460268	C	T	0.0347913	1006
8	rs187347886	G	T	0.0168986	1006
8	rs72655554	A	T	0.0337972	1006
8	rs11786557	G	A	0.0188867	1006
8	rs2467610	T	C	0.88668	1006
8	rs2056265	G	A	0.897614	1006
8	rs7357459	A	G	0.885686	1006
8	rs2460270	C	T	0.361829	1006
8	rs113978901	C	T	0.0188867	1006
8	rs2467606	T	C	0.887674	1006
8	rs76942130	C	T	0.026839	1006
8	rs62504673	C	G	0.519881	1006
8	rs4487752	G	A	0.635189	1006
8	rs78239643	C	T	0.0109344	1006
8	rs13259348	A	C	0.116302	1006
8	rs66506970	C	G	0.114314	1006
8	rs7009456	A	G	0.647117	1006
8	rs4463409	C	T	0.111332	1006
8	rs10957100	G	A	0.0974155	1006
8	rs6471793	G	A	0.853877	1006
8	rs17251327	T	C	0.0198807	1006
8	rs4607594	T	C	0.865805	1006
8	rs16924985	T	G	0.0198807	1006
8	rs72655557	T	C	0.0149105	1006
8	rs4376488	A	C	0.865805	1006
8	rs78150391	C	T	0.163022	1006
8	rs141426469	G	A	0.0159046	1006
8	rs11993956	A	T	0.0884692	1006
8	rs12542736	G	A	0.32008	1006
8	rs7002385	T	C	0.414513	1006
8	rs12056448	T	G	0.321074	1006
8	rs7827918	A	G	0.416501	1006
8	rs7828101	A	G	0.083499	1006
8	rs6989690	T	A	0.0884692	1006
8	rs7013275	A	C	0.107356	1006
8	rs79132259	G	T	0.0258449	1006
8	rs75811352	G	A	0.0815109	1006
8	rs7813510	G	C	0.082505	1006
8	rs80062377	C	T	0.0815109	1006
8	rs72655561	C	T	0.0447316	1006
8	rs62504676	A	G	0.343936	1006
8	rs182568448	A	G	0.00298211	1006
8	rs10093244	T	G	0.346918	1006
8	rs76497213	C	A	0.0159046	1006
8	rs4265173	G	C	0.439364	1006
8	rs7832257	A	G	0.0884692	1006
8	rs142000453	C	A	0.00894632	1006
8	rs79895102	C	A	0.0815109	1006
8	rs78016080	C	T	0.0805169	1006
8	rs140510615	G	A	0.0149105	1006
8	rs150440297	C	A	0.00894632	1006
8	rs148884190	C	T	0.0805169	1006
8	rs187379762	G	C	0.00795229	1006
8	rs150040604	A	G	0.0109344	1006
8	rs7845843	G	A	0.0815109	1006
8	rs77049449	T	G	0.0805169	1006
8	rs28457151	C	T	0.346918	1006
8	rs9298016	C	T	0.0874751	1006
8	rs4466389	T	G	0.43837	1006
8	rs4278140	T	C	0.449304	1006
8	rs113959135	A	G	0.0149105	1006
8	rs71521469	G	A	0.0168986	1006
8	rs7828435	T	C	0.437376	1006
8	rs149987674	G	C	0.00894632	1006
8	rs144762215	A	G	0.0298211	1006
8	rs146352386	T	C	0.0347913	1006
8	rs147908722	G	A	0.00795229	1006
8	rs4588843	G	A	0.890656	1006
8	rs72655566	A	G	0.0437376	1006
8	rs192405706	A	G	0.0119284	1006
8	rs117075557	A	G	0.0437376	1006
8	rs139166799	G	A	0.00795229	1006
8	rs117838679	T	A	0.0765408	1006
8	rs6471794	A	G	0.89165	1006
8	rs117504601	C	T	0.0337972	1006
8	rs6986251	A	C	0.353877	1006
8	rs138338388	G	C	0.0119284	1006
8	rs17317493	G	T	0.026839	1006
8	rs12547681	T	G	0.428429	1006
8	rs76615912	G	A	0.0755467	1006
8	rs185147229	C	T	0.00695825	1006
8	rs72655567	G	A	0.0139165	1006
8	rs117996647	G	A	0.0328032	1006
8	rs11778476	G	A	0.0755467	1006
8	rs6990717	G	A	0.436382	1006
8	rs10957101	T	C	0.436382	1006
8	rs74985355	G	A	0.0139165	1006
8	rs4738781	T	C	0.435388	1006
8	rs57023171	T	C	0.352883	1006
8	rs10092481	A	C	0.440358	1006
8	rs78835291	T	A	0.0198807	1006
8	rs16925035	A	C	0.0198807	1006
8	rs28690501	G	A	0.435388	1006
8	rs10099680	A	G	0.435388	1006
8	rs4406382	C	G	0.441352	1006
8	rs77568858	G	C	0.0755467	1006
8	rs7838646	T	C	0.429423	1006
8	rs17317662	G	A	0.0984095	1006
8	rs10107875	C	T	0.436382	1006
8	rs12549965	G	A	0.436382	1006
8	rs117663434	G	A	0.0437376	1006
8	rs28679689	C	G	0.436382	1006
8	rs117209120	C	T	0.0616302	1006
8	rs17252026	C	A	0.0516899	1006
8	rs6982265	C	T	0.429423	1006
8	rs17317794	C	T	0.0298211	1006
8	rs7008068	T	A	0.441352	1006
8	rs17317857	G	A	0.028827	1006
8	rs4131318	T	A	0.223658	1006
8	rs12234974	A	T	0.116302	1006
8	rs73680605	G	A	0.0228628	1006
8	rs62504688	T	G	0.116302	1006
8	rs16925042	A	T	0.116302	1006
8	rs7014422	G	A	0.4334	1006
8	rs6996733	T	C	0.141153	1006
8	rs117879687	C	T	0.0248509	1006
8	rs3857968	G	C	0.11829	1006
8	rs75182895	G	C	0.0685885	1006
8	rs73680606	C	A	0.0218688	1006
8	rs116863894	A	G	0.0407555	1006
8	rs72655568	C	T	0.0129225	1006
8	rs7828085	C	T	0.432406	1006
8	rs73680620	T	C	0.0218688	1006
8	rs72655569	T	G	0.11829	1006
8	rs7003175	C	T	0.11829	1006
8	rs4321990	G	C	0.117296	1006
8	rs4460359	T	C	0.117296	1006
8	rs17318199	A	C	0.0576541	1006
8	rs4518650	T	C	0.116302	1006
8	rs7842002	A	G	0.11829	1006
8	rs11775893	C	T	0.0685885	1006
8	rs140478662	C	T	0.0159046	1006
8	rs17252576	C	T	0.222664	1006
8	rs12543836	G	A	0.0218688	1006
8	rs4282558	C	T	0.982107	1006
8	rs16925057	T	G	0.0218688	1006
8	rs75564267	G	T	0.0616302	1006
8	rs9643511	A	C	0.11829	1006
8	rs10957102	A	C	0.363817	1006
8	rs16925062	T	G	0.117296	1006
8	rs72655570	A	G	0.119284	1006
8	rs4737547	A	G	0.432406	1006
8	rs76164742	G	A	0.0675944	1006
8	rs72655571	G	A	0.00795229	1006
8	rs71521470	A	G	0.0188867	1006
8	rs6990562	G	A	0.119284	1006
8	rs4612329	T	C	0.0238569	1006
8	rs16925069	A	G	0.119284	1006
8	rs17318561	A	C	0.222664	1006
8	rs4342576	A	T	0.4334	1006
8	rs62504689	G	A	0.119284	1006
8	rs57760637	C	T	0.0218688	1006
8	rs59144101	A	G	0.0218688	1006
8	rs9792187	C	T	0.11829	1006
8	rs12675414	A	G	0.0218688	1006
8	rs12675873	A	T	0.0218688	1006
8	rs4737548	A	G	0.0218688	1006
8	rs4737549	A	G	0.0218688	1006
8	rs16925082	G	A	0.0675944	1006
8	rs10111592	T	C	0.22167	1006
8	rs6983204	A	C	0.432406	1006
8	rs11784285	G	A	0.0685885	1006
8	rs62504690	G	A	0.0248509	1006
8	rs77285254	T	C	0.0685885	1006
8	rs73680623	A	T	0.0218688	1006
8	rs72655574	C	T	0.219682	1006
8	rs12541727	T	C	0.0218688	1006
8	rs57310682	A	T	0.11829	1006
8	rs72655575	C	A	0.198807	1006
8	rs72655576	C	A	0.220676	1006
8	rs28537162	C	T	0.219682	1006
8	rs74464493	A	G	0.0198807	1006
8	rs60064130	C	T	0.119284	1006
8	rs79814986	A	G	0.0685885	1006
8	rs62504693	G	C	0.126243	1006
8	rs79765273	G	A	0.026839	1006
8	rs76685682	T	C	0.0685885	1006
8	rs72655578	A	G	0.119284	1006
8	rs111384228	C	G	0.0347913	1006
8	rs72655579	A	C	0.219682	1006
8	rs6471795	T	A	0.416501	1006
8	rs4272364	T	A	0.94334	1006
8	rs144281835	A	G	0.0178926	1006
8	rs7814268	C	T	0.126243	1006
8	rs56188656	C	T	0.117296	1006
8	rs16925089	C	A	0.11829	1006
8	rs16925094	A	G	0.11829	1006
8	rs16925098	A	C	0.0198807	1006
8	rs113916608	T	C	0.0308151	1006
8	rs4501567	A	G	0.127237	1006
8	rs116988691	A	C	0.0139165	1006
8	rs17319082	T	C	0.028827	1006
8	rs11774669	T	G	0.280318	1006
8	rs62504698	G	C	0.0308151	1006
8	rs62504699	C	A	0.0308151	1006
8	rs62504700	T	C	0.0308151	1006
8	rs62504701	C	T	0.0308151	1006
8	rs7007604	A	G	0.0417495	1006
8	rs72655584	T	C	0.0447316	1006
8	rs79631466	C	G	0.0308151	1006
8	rs62504702	T	A	0.0308151	1006
8	rs62504703	G	A	0.129225	1006
8	rs28709348	A	T	0.0328032	1006
8	rs72655585	T	A	0.266402	1006
8	rs10504295	G	A	0.436382	1006
8	rs16925101	T	C	0.128231	1006
8	rs16925107	C	A	0.129225	1006
8	rs12545525	T	A	0.137177	1006
8	rs62504725	G	A	0.0308151	1006
8	rs16925109	C	G	0.128231	1006
8	rs10957105	G	T	0.170974	1006
8	rs12549153	A	G	0.137177	1006
8	rs10104862	G	A	0.0328032	1006
8	rs4629854	C	T	0.138171	1006
8	rs62504726	C	G	0.0308151	1006
8	rs28572408	A	C	0.170974	1006
8	rs28498065	G	A	0.170974	1006
8	rs74621290	C	T	0.0198807	1006
8	rs4644228	C	T	0.128231	1006
8	rs62504727	C	T	0.0308151	1006
8	rs57605178	C	A	0.266402	1006
8	rs16925119	A	G	0.128231	1006
8	rs78351426	T	A	0.0238569	1006
8	rs62504728	A	T	0.0308151	1006
8	rs117652955	G	A	0.028827	1006
8	rs7350109	A	T	0.266402	1006
8	rs11784625	T	A	0.266402	1006
8	rs75592700	T	G	0.0139165	1006
8	rs138460577	C	T	0.266402	1006
8	rs142936325	G	A	0.0149105	1006
8	rs117493207	G	C	0.0119284	1006
8	rs72655588	C	A	0.267396	1006
8	rs56207859	C	T	0.297217	1006
8	rs35484123	T	G	0.128231	1006
8	rs60461555	T	G	0.308151	1006
8	rs116963428	A	G	0.027833	1006
8	rs150234939	T	C	0.0168986	1006
8	rs17266595	G	A	0.0516899	1006
8	rs6981960	G	A	0.309145	1006
8	rs143814595	T	C	0.00596421	1006
8	rs117755488	T	C	0.0119284	1006
8	rs75351954	T	C	0.0586481	1006
8	rs111398080	C	G	0.0417495	1006
8	rs56394800	T	C	0.130219	1006
8	rs147119267	A	G	0.0248509	1006
8	rs7000966	T	C	0.310139	1006
8	rs111759177	C	T	0.0308151	1006
8	rs62504732	A	G	0.300199	1006
8	rs111560877	G	A	0.0308151	1006
8	rs117123396	A	G	0.0149105	1006
8	rs72655591	C	T	0.267396	1006
8	rs147745664	C	T	0.0228628	1006
8	rs62504733	C	T	0.131213	1006
8	rs72655592	G	A	0.310139	1006
8	rs7005221	T	C	0.944334	1006
8	rs62504734	T	C	0.028827	1006
8	rs77932968	A	G	0.028827	1006
8	rs77706618	A	G	0.0308151	1006
8	rs75208986	T	C	0.0357853	1006
8	rs4305887	T	C	0.558648	1006
8	rs4541897	T	G	0.689861	1006
8	rs12541902	A	C	0.698807	1006
8	rs145582815	C	A	0.0168986	1006
8	rs1511026	T	C	0.559642	1006
8	rs2203040	G	A	0.558648	1006
8	rs6983167	G	A	0.459245	1006
8	rs6983076	C	T	0.558648	1006
8	rs4237035	T	C	0.732604	1006
8	rs62504735	C	T	0.0298211	1006
8	rs4360284	G	C	0.734592	1006
8	rs7846430	C	T	0.560636	1006
8	rs62504736	G	T	0.0308151	1006
8	rs28517350	G	C	0.0308151	1006
8	rs144548138	T	A	0.0139165	1006
8	rs10109791	G	T	0.0357853	1006
8	rs4338094	C	T	0.734592	1006
8	rs11775690	G	A	0.72664	1006
8	rs62504737	C	T	0.0337972	1006
8	rs139687719	G	T	0.05666	1006
8	rs6471799	A	T	0.734592	1006
8	rs62504738	C	T	0.131213	1006
8	rs4352837	C	T	0.734592	1006
8	rs62504739	C	T	0.131213	1006
8	rs4339631	C	T	0.734592	1006
8	rs11782188	A	G	0.72664	1006
8	rs11782236	A	G	0.734592	1006
8	rs4299991	G	T	0.724652	1006
8	rs62504742	A	G	0.0228628	1006
8	rs78986053	T	A	0.0168986	1006
8	rs7815420	G	A	0.734592	1006
8	rs7815342	A	G	0.734592	1006
8	rs6989544	A	G	0.734592	1006
8	rs77101616	G	A	0.0328032	1006
8	rs78561734	C	G	0.0178926	1006
8	rs7465117	T	C	0.691849	1006
8	rs6471800	G	A	0.734592	1006
8	rs118061304	A	T	0.0298211	1006
8	rs7462589	A	G	0.734592	1006
8	rs62504743	G	A	0.0308151	1006
8	rs72655598	C	T	0.0129225	1006
8	rs7002426	T	G	0.734592	1006
8	rs10086095	T	A	0.734592	1006
8	rs62506387	C	A	0.0308151	1006
8	rs62506388	A	G	0.131213	1006
8	rs1949105	C	T	0.725646	1006
8	rs68055460	A	T	0.131213	1006
8	rs62506389	G	T	0.131213	1006
8	rs6992992	G	A	0.72664	1006
8	rs117754917	A	G	0.0208748	1006
8	rs72655599	A	G	0.131213	1006
8	rs76359130	G	A	0.0149105	1006
8	rs6999126	C	T	0.559642	1006
8	rs78634630	A	C	0.0308151	1006
8	rs6999716	G	A	0.733598	1006
8	rs10087535	G	T	0.690855	1006
8	rs12549329	T	C	0.559642	1006
8	rs10090791	G	A	0.733598	1006
8	rs75841445	A	T	0.0636183	1006
8	rs16925214	T	C	0.0308151	1006
8	rs1949101	G	T	0.734592	1006
8	rs1949102	G	A	0.733598	1006
8	rs10113297	T	A	0.72664	1006
8	rs1034518	C	A	0.5666	1006
8	rs111751461	A	C	0.0298211	1006
8	rs4144768	G	A	0.133201	1006
8	rs6993556	G	A	0.733598	1006
8	rs6993452	A	C	0.733598	1006
8	rs1034519	C	A	0.599404	1006
8	rs75523802	C	A	0.0238569	1006
8	rs62506392	G	T	0.133201	1006
8	rs6471801	C	T	0.732604	1006
8	rs77938567	G	A	0.0357853	1006
8	rs55856542	T	G	0.133201	1006
8	rs56059983	G	A	0.133201	1006
8	rs72657804	A	T	0.0497018	1006
8	rs78125630	G	T	0.0188867	1006
8	rs72657805	G	A	0.0457256	1006
8	rs10957106	T	A	0.56163	1006
8	rs149077375	T	C	0.0149105	1006
8	rs62506395	C	T	0.0298211	1006
8	rs62506396	G	A	0.0298211	1006
8	rs16925239	C	T	0.132207	1006
8	rs72657808	A	C	0.0129225	1006
8	rs6471803	G	A	0.600398	1006
8	rs7006844	G	T	0.734592	1006
8	rs60587092	C	A	0.133201	1006
8	rs9643512	C	T	0.734592	1006
8	rs10096514	A	G	0.559642	1006
8	rs28590033	A	G	0.133201	1006
8	rs7846042	C	T	0.937376	1006
8	rs6984337	A	G	0.0308151	1006
8	rs6984776	C	T	0.734592	1006
8	rs57114745	G	A	0.133201	1006
8	rs55641496	C	G	0.133201	1006
8	rs6415584	G	A	0.734592	1006
8	rs7821280	C	T	0.460239	1006
8	rs183183066	A	T	0.0238569	1006
8	rs6982408	T	G	0.569583	1006
8	rs4526349	G	A	0.055666	1006
8	rs2326443	A	T	0.600398	1006
8	rs2326444	C	T	0.569583	1006
8	rs7001585	G	A	0.082505	1006
8	rs12543532	T	C	0.735586	1006
8	rs12545845	A	T	0.559642	1006
8	rs12546326	A	C	0.734592	1006
8	rs62506400	G	A	0.130219	1006
8	rs62506401	G	A	0.135189	1006
8	rs7836012	G	A	0.559642	1006
8	rs12334344	C	T	0.133201	1006
8	rs147643742	G	A	0.0586481	1006
8	rs7835908	C	T	0.600398	1006
8	rs7836602	C	G	0.569583	1006
8	rs7820347	T	G	0.734592	1006
8	rs2326445	C	T	0.734592	1006
8	rs62506402	T	C	0.0308151	1006
8	rs62506403	A	G	0.0308151	1006
8	rs76925604	C	T	0.0248509	1006
8	rs62506404	G	A	0.0308151	1006
8	rs1606072	G	A	0.733598	1006
8	rs7845013	A	G	0.0308151	1006
8	rs62506405	G	C	0.133201	1006
8	rs7465610	G	A	0.734592	1006
8	rs2175384	A	C	0.733598	1006
8	rs2136912	T	G	0.600398	1006
8	rs2136913	T	G	0.559642	1006
8	rs6471804	G	A	0.0407555	1006
8	rs62507075	A	G	0.0308151	1006
8	rs6999026	C	T	0.734592	1006
8	rs57406952	C	A	0.133201	1006
8	rs7462680	G	A	0.734592	1006
8	rs6471805	A	C	0.734592	1006
8	rs2056459	C	T	0.600398	1006
8	rs6415585	G	A	0.734592	1006
8	rs1511027	C	T	0.559642	1006
8	rs1912658	T	A	0.026839	1006
8	rs6471806	G	T	0.733598	1006
8	rs6471807	C	T	0.733598	1006
8	rs2055877	G	A	0.600398	1006
8	rs7464446	C	T	0.559642	1006
8	rs11989756	T	C	0.133201	1006
8	rs1606074	A	T	0.133201	1006
8	rs55950032	T	C	0.133201	1006
8	rs62507078	T	C	0.133201	1006
8	rs1858286	C	G	0.0178926	1006
8	rs1858287	C	T	0.734592	1006
8	rs2136914	C	T	0.600398	1006
8	rs6471808	C	T	0.734592	1006
8	rs11993563	T	G	0.133201	1006
8	rs11989836	G	A	0.133201	1006
8	rs11989885	C	T	0.133201	1006
8	rs62507079	C	T	0.0298211	1006
8	rs7465692	T	C	0.734592	1006
8	rs1606076	G	A	0.133201	1006
8	rs6471809	A	T	0.734592	1006
8	rs6471810	C	A	0.733598	1006
8	rs7387354	G	A	0.734592	1006
8	rs9643513	A	G	0.133201	1006
8	rs9643514	T	C	0.134195	1006
8	rs55998345	C	T	0.0129225	1006
8	rs568465719	G	A	0.00497018	1006
8	rs2175385	T	A	0.133201	1006
8	rs6471811	T	G	0.733598	1006
8	rs79833403	G	A	0.0248509	1006
8	rs59412441	A	G	0.133201	1006
8	rs10105972	G	A	0.559642	1006
8	rs62512476	A	C	0.0298211	1006
8	rs10110581	G	A	0.735586	1006
8	rs12678056	C	T	0.105368	1006
8	rs10808700	C	G	0.600398	1006
8	rs12680695	T	C	0.570577	1006
8	rs12680712	T	C	0.735586	1006
8	rs12680715	T	G	0.601392	1006
8	rs144938765	C	A	0.026839	1006
8	rs6471812	G	A	0.60338	1006
8	rs62512477	G	C	0.0298211	1006
8	rs62512478	T	C	0.132207	1006
8	rs62512479	G	A	0.0298211	1006
8	rs138734334	C	T	0.0188867	1006
8	rs867742	A	C	0.560636	1006
8	rs907212	A	G	0.132207	1006
8	rs867743	G	A	0.60338	1006
8	rs187169673	G	A	0.0109344	1006
8	rs907211	C	A	0.570577	1006
8	rs6985444	A	C	0.735586	1006
8	rs6986658	C	T	0.0298211	1006
8	rs1473594	T	C	0.60338	1006
8	rs76439253	G	A	0.00497018	1006
8	rs34985108	A	T	0.454274	1006
8	rs6471814	T	G	0.601392	1006
8	rs138699405	T	C	0.0159046	1006
8	rs7011090	A	C	0.570577	1006
8	rs7011914	G	A	0.56163	1006
8	rs6471815	A	G	0.60338	1006
8	rs6471816	C	T	0.570577	1006
8	rs6471817	G	A	0.570577	1006
8	rs6471818	T	A	0.56163	1006
8	rs6471819	T	A	0.570577	1006
8	rs6471820	C	T	0.570577	1006
8	rs7017889	C	G	0.570577	1006
8	rs6984242	G	A	0.60338	1006
8	rs4354297	C	G	0.570577	1006
8	rs2875935	T	C	0.0308151	1006
8	rs13260766	G	A	0.560636	1006
8	rs6415587	A	C	0.569583	1006
8	rs6471821	T	C	0.569583	1006
8	rs34153748	C	T	0.107356	1006
8	rs62512481	T	C	0.0298211	1006
8	rs12155733	T	A	0.601392	1006
8	rs12155734	T	C	0.569583	1006
8	rs12155940	A	T	0.569583	1006
8	rs12155738	T	G	0.569583	1006
8	rs78092151	A	G	0.0298211	1006
8	rs72657845	G	C	0.0705765	1006
8	rs7835184	A	T	0.569583	1006
8	rs6471822	C	T	0.569583	1006
8	rs7011502	C	T	0.569583	1006
8	rs7011810	G	A	0.569583	1006
8	rs7011728	A	G	0.560636	1006
8	rs1115040	A	G	0.0248509	1006
8	rs1115041	T	C	0.672962	1006
8	rs10096023	A	G	0.569583	1006
8	rs2175387	A	C	0.569583	1006
8	rs72657852	C	T	0.0705765	1006
8	rs12542867	C	T	0.0198807	1006
8	rs72657853	C	T	0.0705765	1006
8	rs6471823	T	C	0.569583	1006
8	rs6415589	C	A	0.855865	1006
8	rs2326439	G	C	0.560636	1006
8	rs4394383	G	C	0.599404	1006
8	rs4440623	G	A	0.672962	1006
8	rs117679051	C	T	0.0457256	1006
8	rs6471826	T	G	0.569583	1006
8	rs77786030	T	G	0.0318091	1006
8	rs6415590	A	G	0.569583	1006
8	rs113309310	T	A	0.0298211	1006
8	rs62512482	A	G	0.0298211	1006
8	rs62512483	C	T	0.0298211	1006
8	rs12678663	A	G	0.0198807	1006
8	rs6986814	T	C	0.45328	1006
8	rs13252402	C	T	0.560636	1006
8	rs13252902	G	A	0.569583	1006
8	rs1034515	G	A	0.569583	1006
8	rs6471827	C	G	0.968191	1006
8	rs62512484	C	T	0.0298211	1006
8	rs1034516	G	T	0.569583	1006
8	rs10092060	G	A	0.560636	1006
8	rs6997129	T	G	0.569583	1006
8	rs6471828	G	A	0.569583	1006
8	rs62512485	G	A	0.0298211	1006
8	rs6471829	A	C	0.569583	1006
8	rs1034517	T	C	0.569583	1006
8	rs17321736	G	T	0.0298211	1006
8	rs954004	C	T	0.569583	1006
8	rs148354577	T	C	0.0109344	1006
8	rs954005	C	T	0.569583	1006
8	rs952800	G	A	0.560636	1006
8	rs72657859	A	G	0.0705765	1006
8	rs79218330	G	A	0.0337972	1006
8	rs6471830	G	A	0.569583	1006
8	rs74891458	G	C	0.0248509	1006
8	rs10808702	G	C	0.569583	1006
8	rs10755942	T	C	0.569583	1006
8	rs10755943	C	A	0.569583	1006
8	rs10504300	G	A	0.569583	1006
8	rs17268891	C	T	0.560636	1006
8	rs17268933	T	C	0.0298211	1006
8	rs7833985	G	A	0.599404	1006
8	rs62512486	G	A	0.0208748	1006
8	rs142670204	C	T	0.00994036	1006
8	rs189843247	C	A	0.0168986	1006
8	rs6987131	T	C	0.570577	1006
8	rs7000664	T	C	0.570577	1006
8	rs7018304	A	G	0.600398	1006
8	rs10101487	A	G	0.672962	1006
8	rs72657861	A	T	0.0497018	1006
8	rs7817184	A	G	0.67495	1006
8	rs62512487	C	A	0.0298211	1006
8	rs10957109	C	A	0.569583	1006
8	rs62512488	A	G	0.0298211	1006
8	rs1511032	A	T	0.569583	1006
8	rs6471831	G	T	0.569583	1006
8	rs6471832	G	A	0.672962	1006
8	rs72657864	A	T	0.0497018	1006
8	rs6471833	A	G	0.569583	1006
8	rs1511031	A	C	0.569583	1006
8	rs2136916	C	A	0.107356	1006
8	rs6471834	A	G	0.672962	1006
8	rs10100880	T	C	0.560636	1006
8	rs62512489	A	G	0.0298211	1006
8	rs2326440	C	T	0.10338	1006
8	rs2326441	A	G	0.0735586	1006
8	rs2326442	G	A	0.10338	1006
8	rs117731568	A	G	0.0218688	1006
8	rs62512504	T	C	0.0298211	1006
8	rs111514205	C	T	0.0248509	1006
8	rs74765040	G	A	0.0298211	1006
8	rs12549916	T	C	0.0238569	1006
8	rs111906700	C	G	0.026839	1006
8	rs2221796	C	T	0.10338	1006
8	rs2221795	T	C	0.10338	1006
8	rs10101285	C	A	0.0735586	1006
8	rs72657870	G	A	0.0705765	1006
8	rs62512505	C	G	0.10338	1006
8	rs10216407	T	G	0.10338	1006
8	rs4738785	G	T	0.560636	1006
8	rs10105824	G	A	0.10338	1006
8	rs62512506	G	A	0.0298211	1006
8	rs62512507	T	C	0.0298211	1006
8	rs10088841	C	T	0.0735586	1006
8	rs10957110	T	C	0.0715706	1006
8	rs10103912	T	G	0.45328	1006
8	rs10088981	A	G	0.560636	1006
8	rs75671841	G	C	0.0447316	1006
8	rs146190573	T	C	0.0308151	1006
8	rs11993248	C	T	0.0715706	1006
8	rs146440533	T	G	0.0705765	1006
8	rs140631176	G	C	0.0715706	1006
8	rs117379296	G	A	0.0188867	1006
8	rs141378688	A	G	0.0735586	1006
8	rs112430807	T	C	0.10338	1006
8	rs10087957	T	A	0.672962	1006
8	rs10103994	A	C	0.560636	1006
8	rs9657030	T	C	0.45328	1006
8	rs28804194	A	G	0.102386	1006
8	rs10108587	G	A	0.0735586	1006
8	rs62512508	C	A	0.0298211	1006
8	rs28626870	C	G	0.10338	1006
8	rs28445557	C	G	0.10338	1006
8	rs79564996	T	A	0.0129225	1006
8	rs17322063	A	G	0.10338	1006
8	rs61187582	T	C	0.10338	1006
8	rs62512510	A	C	0.0318091	1006
8	rs111745964	T	A	0.0298211	1006
8	rs1511028	T	C	0.560636	1006
8	rs12155692	G	T	0.0705765	1006
8	rs62512511	T	C	0.10338	1006
8	rs72657880	T	C	0.0715706	1006
8	rs10107695	G	A	0.10338	1006
8	rs10097767	T	C	0.10338	1006
8	rs10111058	G	A	0.10338	1006
8	rs28535655	A	T	0.0715706	1006
8	rs72657882	G	A	0.0705765	1006
8	rs9771604	G	A	0.672962	1006
8	rs78848802	C	T	0.0298211	1006
8	rs28847010	G	C	0.10338	1006
8	rs72657883	A	G	0.0705765	1006
8	rs2089803	T	C	0.560636	1006
8	rs72657887	T	C	0.0705765	1006
8	rs10087528	C	A	0.10338	1006
8	rs7838979	G	A	0.0308151	1006
8	rs72657888	G	A	0.0715706	1006
8	rs62512512	A	C	0.0298211	1006
8	rs7388114	G	A	0.10835	1006
8	rs10095336	A	G	0.10338	1006
8	rs74881760	A	G	0.0178926	1006
8	rs72657891	T	G	0.0705765	1006
8	rs78826090	A	G	0.0357853	1006
8	rs13272293	A	G	0.560636	1006
8	rs17322175	A	G	0.10338	1006
8	rs117096890	A	T	0.0188867	1006
8	rs62512513	T	G	0.10338	1006
8	rs10086474	T	A	0.672962	1006
8	rs10102805	C	T	0.0725646	1006
8	rs10102936	C	G	0.10338	1006
8	rs28551787	A	G	0.0715706	1006
8	rs143187646	C	G	0.0238569	1006
8	rs10107697	C	A	0.10338	1006
8	rs150308753	C	T	0.0119284	1006
8	rs10101705	T	C	0.0735586	1006
8	rs6471835	A	C	0.67495	1006
8	rs10504301	C	T	0.0129225	1006
8	rs17269256	A	C	0.0298211	1006
8	rs17322350	A	C	0.10338	1006
8	rs72657895	T	C	0.0705765	1006
8	rs62512514	A	G	0.0298211	1006
8	rs141930989	C	T	0.026839	1006
8	rs17322364	C	A	0.0298211	1006
8	rs7812464	A	G	0.10338	1006
8	rs10102053	C	T	0.560636	1006
8	rs28685679	T	C	0.10338	1006
8	rs9298020	C	T	0.10338	1006
8	rs9298021	G	A	0.10338	1006
8	rs10504302	A	G	0.10338	1006
8	rs117012423	C	T	0.026839	1006
8	rs7016548	T	A	0.672962	1006
8	rs4582545	G	A	0.10338	1006
8	rs2875948	G	A	0.0735586	1006
8	rs72657901	C	T	0.0506958	1006
8	rs2136915	G	A	0.10338	1006
8	rs17269617	T	C	0.0298211	1006
8	rs7837331	C	G	0.0715706	1006
8	rs7837720	G	A	0.10338	1006
8	rs62512516	C	T	0.0298211	1006
8	rs117866213	G	A	0.00795229	1006
8	rs77957830	T	C	0.0298211	1006
8	rs75677659	G	T	0.0298211	1006
8	rs1995941	T	C	0.10338	1006
8	rs17322678	T	C	0.0298211	1006
8	rs10105408	C	T	0.0735586	1006
8	rs10105639	C	T	0.10338	1006
8	rs145191966	A	C	0.0119284	1006
8	rs7845438	A	G	0.644135	1006
8	rs10111665	T	G	0.10338	1006
8	rs10097149	G	A	0.10338	1006
8	rs10096992	A	T	0.10338	1006
8	rs62512517	A	G	0.0298211	1006
8	rs112123560	C	T	0.0159046	1006
8	rs62512518	A	G	0.0298211	1006
8	rs72659708	T	C	0.0705765	1006
8	rs10087905	T	A	0.0745527	1006
8	rs72659710	C	T	0.0705765	1006
8	rs62512519	T	A	0.0298211	1006
8	rs10104937	A	C	0.0705765	1006
8	rs62512520	A	G	0.0298211	1006
8	rs10105068	A	G	0.0745527	1006
8	rs72659711	T	C	0.0705765	1006
8	rs6996580	C	T	0.0705765	1006
8	rs7000937	C	T	0.0705765	1006
8	rs72659714	T	C	0.00994036	1006
8	rs28785033	G	A	0.0705765	1006
8	rs79120531	T	G	0.0298211	1006
8	rs28377043	C	T	0.104374	1006
8	rs28559577	G	A	0.0705765	1006
8	rs62512521	C	T	0.104374	1006
8	rs57344747	T	G	0.0735586	1006
8	rs9643515	T	G	0.432406	1006
8	rs72659716	C	T	0.0705765	1006
8	rs29001471	G	T	0.104374	1006
8	rs6471836	C	G	0.354871	1006
8	rs62512523	T	A	0.0298211	1006
8	rs62512524	G	T	0.0298211	1006
8	rs72659718	T	C	0.0725646	1006
8	rs1606077	T	C	0.104374	1006
8	rs72659720	G	T	0.0705765	1006
8	rs76635427	C	T	0.082505	1006
8	rs76398537	G	T	0.0298211	1006
8	rs6990436	C	T	0.104374	1006
8	rs62509967	C	A	0.0298211	1006
8	rs72659723	G	A	0.0705765	1006
8	rs113966042	G	A	0.0298211	1006
8	rs12156268	T	G	0.0705765	1006
8	rs10091240	A	T	0.0705765	1006
8	rs10091574	C	T	0.0705765	1006
8	rs10091824	C	T	0.0705765	1006
8	rs10091767	A	G	0.104374	1006
8	rs10091940	C	T	0.104374	1006
8	rs2875934	A	G	0.0705765	1006
8	rs2875933	T	G	0.0725646	1006
8	rs2326438	T	C	0.104374	1006
8	rs146358197	G	A	0.0109344	1006
8	rs78820636	C	A	0.0298211	1006
8	rs77792336	G	T	0.0318091	1006
8	rs62509968	A	G	0.0298211	1006
8	rs10099474	C	A	0.0705765	1006
8	rs62509969	C	G	0.0318091	1006
8	rs1912659	C	T	0.104374	1006
8	rs1912660	A	T	0.0705765	1006
8	rs7461525	C	T	0.104374	1006
8	rs6993733	G	A	0.459245	1006
8	rs7461568	A	C	0.0725646	1006
8	rs2326389	T	G	0.0725646	1006
8	rs2326388	G	A	0.104374	1006
8	rs72659729	T	G	0.0705765	1006
8	rs72659730	C	T	0.0705765	1006
8	rs75267322	T	C	0.0298211	1006
8	rs62509970	C	T	0.0298211	1006
8	rs7834032	G	A	0.0725646	1006
8	rs62509971	T	C	0.0298211	1006
8	rs10087623	G	T	0.0725646	1006
8	rs137865488	A	T	0.00596421	1006
8	rs141694803	C	T	0.00596421	1006
8	rs62509972	T	G	0.0298211	1006
8	rs79748204	T	G	0.0298211	1006
8	rs62509973	A	G	0.0298211	1006
8	rs74837921	C	G	0.0178926	1006
8	rs7822560	T	C	0.104374	1006
8	rs75271775	C	G	0.0298211	1006
8	rs75121343	C	A	0.0367793	1006
8	rs56203327	G	A	0.354871	1006
8	rs62509975	G	T	0.0298211	1006
8	rs72659731	G	T	0.0705765	1006
8	rs182790466	A	G	0.0139165	1006
8	rs62509976	T	C	0.0298211	1006
8	rs16925397	T	C	0.104374	1006
8	rs10095347	C	T	0.105368	1006
8	rs72659733	T	C	0.0705765	1006
8	rs72659734	T	A	0.0516899	1006
8	rs7828325	A	G	0.102386	1006
8	rs7832437	G	C	0.104374	1006
8	rs112038321	G	A	0.0705765	1006
8	rs7832367	C	T	0.459245	1006
8	rs62509977	A	G	0.0298211	1006
8	rs10086808	G	A	0.104374	1006
8	rs72659736	G	T	0.222664	1006
8	rs56933815	T	C	0.104374	1006
8	rs10094749	G	T	0.0725646	1006
8	rs6980474	G	A	0.354871	1006
8	rs7815966	C	T	0.459245	1006
8	rs9643516	G	A	0.104374	1006
8	rs76414731	G	A	0.0337972	1006
8	rs62509989	G	A	0.0298211	1006
8	rs62509990	A	C	0.0298211	1006
8	rs62509991	A	G	0.0298211	1006
8	rs68146533	A	C	0.347913	1006
8	rs2101077	G	A	0.355865	1006
8	rs28803485	A	T	0.102386	1006
8	rs72659742	A	C	0.0705765	1006
8	rs6471839	A	G	0.459245	1006
8	rs72659745	T	C	0.0705765	1006
8	rs10112731	G	A	0.0725646	1006
8	rs1912657	A	G	0.104374	1006
8	rs59435652	A	T	0.0705765	1006
8	rs62509992	T	G	0.0298211	1006
8	rs72659748	G	A	0.0725646	1006
8	rs71513459	C	A	0.0417495	1006
8	rs78391121	G	A	0.0228628	1006
8	rs56310147	G	C	0.0616302	1006
8	rs72659749	G	T	0.0705765	1006
8	rs72659752	G	A	0.0725646	1006
8	rs62509993	A	G	0.0238569	1006
8	rs72659753	A	T	0.0705765	1006
8	rs62509994	T	C	0.104374	1006
8	rs142770694	G	C	0.0705765	1006
8	rs4270952	C	T	0.355865	1006
8	rs142186991	G	A	0.0228628	1006
8	rs150770300	A	C	0.102386	1006
8	rs184202824	G	A	0.0487078	1006
8	rs111811301	G	A	0.0318091	1006
8	rs62509997	C	T	0.0298211	1006
8	rs28880683	A	T	0.175944	1006
8	rs138403584	C	T	0.0705765	1006
8	rs140151484	C	A	0.0725646	1006
8	rs62509998	G	A	0.0308151	1006
8	rs28750781	C	T	0.0705765	1006
8	rs80137150	G	T	0.0298211	1006
8	rs10957115	T	C	0.0725646	1006
8	rs183463791	C	T	0.0308151	1006
8	rs62510022	C	T	0.104374	1006
8	rs62510023	G	C	0.0298211	1006
8	rs113144453	A	G	0.0298211	1006
8	rs28705143	T	C	0.0725646	1006
8	rs72659755	T	C	0.0705765	1006
8	rs4607595	C	T	0.354871	1006
8	rs72659758	C	A	0.00795229	1006
8	rs117860719	T	C	0.0198807	1006
8	rs62510024	A	C	0.352883	1006
8	rs72659760	T	A	0.0705765	1006
8	rs12549669	G	A	0.354871	1006
8	rs61551954	C	G	0.104374	1006
8	rs113229140	C	T	0.0308151	1006
8	rs10110776	C	A	0.0725646	1006
8	rs147192037	T	C	0.0178926	1006
8	rs7463371	A	T	0.0705765	1006
8	rs112736684	T	C	0.0298211	1006
8	rs12334574	T	G	0.104374	1006
8	rs4737550	G	T	0.460239	1006
8	rs7010234	C	A	0.0705765	1006
8	rs17342102	G	A	0.0298211	1006
8	rs10094881	A	T	0.459245	1006
8	rs62510025	C	T	0.0318091	1006
8	rs1600676	T	G	0.459245	1006
8	rs62510026	C	A	0.0208748	1006
8	rs146023015	G	A	0.0168986	1006
8	rs10106759	A	G	0.0705765	1006
8	rs62510028	C	T	0.0298211	1006
8	rs10109926	G	A	0.0755467	1006
8	rs142976132	T	C	0.00894632	1006
8	rs72659762	A	G	0.0705765	1006
8	rs17342137	C	T	0.0298211	1006
8	rs72659763	C	T	0.0705765	1006
8	rs62510029	G	T	0.0298211	1006
8	rs28668089	A	C	0.0705765	1006
8	rs72659765	C	T	0.0705765	1006
8	rs55827533	G	A	0.0725646	1006
8	rs10109105	T	C	0.104374	1006
8	rs10094469	A	G	0.104374	1006
8	rs58546633	C	T	0.351889	1006
8	rs61514252	G	A	0.351889	1006
8	rs112201199	C	T	0.0149105	1006
8	rs28870767	A	C	0.105368	1006
8	rs28834130	G	A	0.104374	1006
8	rs2326456	G	T	0.354871	1006
8	rs10102150	G	A	0.0705765	1006
8	rs10102069	C	T	0.0725646	1006
8	rs62510030	C	G	0.0298211	1006
8	rs75219257	A	G	0.026839	1006
8	rs76549009	A	T	0.0298211	1006
8	rs1845957	G	A	0.0725646	1006
8	rs62510031	G	C	0.0298211	1006
8	rs28810717	C	T	0.0725646	1006
8	rs72659768	G	A	0.0705765	1006
8	rs8180957	G	A	0.0725646	1006
8	rs7816512	T	C	0.354871	1006
8	rs28864515	A	T	0.431412	1006
8	rs57901977	G	A	0.102386	1006
8	rs72659769	C	T	0.0715706	1006
8	rs6471841	T	C	0.459245	1006
8	rs6999384	T	G	0.0725646	1006
8	rs62510032	C	A	0.0298211	1006
8	rs62510033	C	T	0.0298211	1006
8	rs10481229	T	G	0.0725646	1006
8	rs6471842	A	G	0.460239	1006
8	rs1497039	C	A	0.892644	1006
8	rs62510034	G	A	0.0298211	1006
8	rs28769949	G	C	0.0705765	1006
8	rs56012420	C	T	0.38171	1006
8	rs2170279	A	G	0.0705765	1006
8	rs62510036	G	A	0.0298211	1006
8	rs2127832	C	T	0.104374	1006
8	rs2127831	A	G	0.0705765	1006
8	rs28883601	A	G	0.0705765	1006
8	rs1351437	T	G	0.459245	1006
8	rs74806067	G	T	0.0298211	1006
8	rs28792404	A	T	0.104374	1006
8	rs72659778	G	A	0.0129225	1006
8	rs10112904	A	C	0.892644	1006
8	rs28817672	T	A	0.0725646	1006
8	rs10102941	T	G	0.0725646	1006
8	rs10088189	C	G	0.0725646	1006
8	rs72659782	C	A	0.0705765	1006
8	rs10282892	A	T	0.104374	1006
8	rs28810080	A	G	0.0705765	1006
8	rs7012579	G	C	0.460239	1006
8	rs144366399	A	G	0.0139165	1006
8	rs62510037	G	T	0.0298211	1006
8	rs2170278	A	C	0.459245	1006
8	rs2127830	A	C	0.460239	1006
8	rs7845929	C	T	0.0725646	1006
8	rs28474860	G	A	0.0725646	1006
8	rs10104460	G	A	0.0725646	1006
8	rs117762804	G	A	0.0337972	1006
8	rs17342242	A	G	0.230616	1006
8	rs16925418	T	C	0.102386	1006
8	rs9650196	G	A	0.0705765	1006
8	rs16925420	G	A	0.0725646	1006
8	rs142640110	G	A	0.0109344	1006
8	rs1497041	A	C	0.354871	1006
8	rs10098915	C	A	0.0705765	1006
8	rs7833035	T	G	0.0705765	1006
8	rs74779476	T	G	0.145129	1006
8	rs7833043	T	G	0.0705765	1006
8	rs17342347	T	A	0.0298211	1006
8	rs7819235	C	T	0.104374	1006
8	rs72659799	T	C	0.0705765	1006
8	rs17270329	T	C	0.0298211	1006
8	rs62510038	T	C	0.0129225	1006
8	rs72659801	T	C	0.0705765	1006
8	rs17270443	A	G	0.0298211	1006
8	rs72659802	G	A	0.0705765	1006
8	rs72661403	G	A	0.0705765	1006
8	rs72661404	A	G	0.0705765	1006
8	rs7834199	G	A	0.0705765	1006
8	rs117436943	C	G	0.0457256	1006
8	rs4738787	C	T	0.351889	1006
8	rs7838137	A	T	0.0705765	1006
8	rs4737551	A	G	0.459245	1006
8	rs77503364	A	G	0.0298211	1006
8	rs28690268	G	A	0.0705765	1006
8	rs10106496	C	G	0.0695825	1006
8	rs72661409	T	C	0.0695825	1006
8	rs72661410	T	C	0.0705765	1006
8	rs7823305	A	C	0.0318091	1006
8	rs7827640	C	T	0.0318091	1006
8	rs6997337	A	G	0.0705765	1006
8	rs6998079	G	A	0.0705765	1006
8	rs16925436	G	T	0.0318091	1006
8	rs62510039	A	G	0.0337972	1006
8	rs75853539	C	T	0.0109344	1006
8	rs16925438	A	G	0.0337972	1006
8	rs16925439	G	A	0.0337972	1006
8	rs7002513	A	G	0.0337972	1006
8	rs62510040	T	C	0.0298211	1006
8	rs7002780	C	G	0.0337972	1006
8	rs117670645	A	C	0.0198807	1006
8	rs6471843	T	C	0.461233	1006
8	rs7003409	C	T	0.0337972	1006
8	rs7003592	C	T	0.0337972	1006
8	rs80303395	C	T	0.0337972	1006
8	rs16925446	G	A	0.0337972	1006
8	rs62511073	T	C	0.0337972	1006
8	rs62511074	G	T	0.0337972	1006
8	rs62511075	A	C	0.0337972	1006
8	rs10081579	T	G	0.0705765	1006
8	rs72661416	A	C	0.0705765	1006
8	rs16925448	A	G	0.0337972	1006
8	rs60430945	C	T	0.0337972	1006
8	rs1497032	T	G	0.461233	1006
8	rs1497031	A	G	0.104374	1006
8	rs16925454	C	A	0.356859	1006
8	rs77952793	C	T	0.0616302	1006
8	rs76766181	G	A	0.0228628	1006
8	rs7007065	T	C	0.0337972	1006
8	rs7007191	T	C	0.0337972	1006
8	rs2326457	C	T	0.0198807	1006
8	rs6471844	C	T	0.462227	1006
8	rs118167609	C	A	0.0864811	1006
8	rs111457589	C	T	0.00795229	1006
8	rs17343412	C	T	0.0298211	1006
8	rs72661421	C	G	0.0715706	1006
8	rs6996720	C	G	0.350895	1006
8	rs11786670	A	G	0.429423	1006
8	rs7001936	C	T	0.357853	1006
8	rs77046248	G	A	0.0198807	1006
8	rs6985045	T	C	0.387674	1006
8	rs4257994	G	A	0.39165	1006
8	rs7845735	C	A	0.463221	1006
8	rs6984918	C	T	0.361829	1006
8	rs72661426	G	A	0.0715706	1006
8	rs6471845	G	T	0.361829	1006
8	rs72661427	G	A	0.0715706	1006
8	rs16925461	T	C	0.356859	1006
8	rs7830239	A	G	0.463221	1006
8	rs75578397	T	A	0.082505	1006
8	rs62511078	C	T	0.100398	1006
8	rs1497035	G	T	0.362823	1006
8	rs1497036	T	G	0.362823	1006
8	rs17271506	A	G	0.0298211	1006
8	rs1566123	T	G	0.362823	1006
8	rs1566125	T	G	0.362823	1006
8	rs62511079	A	G	0.100398	1006
8	rs6471846	C	T	0.362823	1006
8	rs7011976	C	T	0.362823	1006
8	rs17271634	T	C	0.101392	1006
8	rs117257020	G	A	0.0447316	1006
8	rs17343784	G	T	0.100398	1006
8	rs17343814	T	G	0.100398	1006
8	rs17271788	C	T	0.0298211	1006
8	rs11777319	A	G	0.358847	1006
8	rs12680681	G	A	0.462227	1006
8	rs11784289	C	T	0.362823	1006
8	rs11777453	A	G	0.463221	1006
8	rs11777477	A	G	0.357853	1006
8	rs11784406	C	T	0.362823	1006
8	rs142398134	T	C	0.0119284	1006
8	rs117713202	C	T	0.0228628	1006
8	rs17343959	T	C	0.0298211	1006
8	rs1955227	T	C	0.362823	1006
8	rs28673143	C	T	0.100398	1006
8	rs79426613	A	G	0.0298211	1006
8	rs62511080	C	T	0.0298211	1006
8	rs147336612	A	G	0.00795229	1006
8	rs12676407	C	T	0.362823	1006
8	rs4256581	T	C	0.463221	1006
8	rs12678649	T	G	0.362823	1006
8	rs10504303	T	A	0.362823	1006
8	rs77424623	G	C	0.0198807	1006
8	rs17272067	T	G	0.0298211	1006
8	rs62511081	A	T	0.100398	1006
8	rs72661438	C	G	0.0705765	1006
8	rs530844	T	C	0.463221	1006
8	rs144041586	C	T	0.0228628	1006
8	rs117395378	G	A	0.0447316	1006
8	rs17278486	C	T	0.0298211	1006
8	rs477302	T	G	0.94831	1006
8	rs653657	A	T	0.459245	1006
8	rs665987	T	G	0.459245	1006
8	rs142938782	C	T	0.0705765	1006
8	rs700734	G	A	0.358847	1006
8	rs117540071	A	T	0.0198807	1006
8	rs118183096	G	T	0.0198807	1006
8	rs62511084	C	A	0.0994036	1006
8	rs62511143	A	T	0.028827	1006
8	rs782021	T	C	0.463221	1006
8	rs62511144	C	A	0.028827	1006
8	rs7843474	C	A	0.0705765	1006
8	rs782022	G	A	0.465209	1006
8	rs77568766	A	T	0.0576541	1006
8	rs13439600	C	T	0.028827	1006
8	rs4738789	T	C	0.0109344	1006
8	rs62511145	A	C	0.028827	1006
8	rs527166	G	A	0.343936	1006
8	rs526249	T	C	0.463221	1006
8	rs72661442	C	T	0.0705765	1006
8	rs16925487	A	G	0.00994036	1006
8	rs627542	C	A	0.350895	1006
8	rs77144145	T	C	0.00994036	1006
8	rs574368	G	A	0.460239	1006
8	rs668563	T	C	0.460239	1006
8	rs522182	T	C	0.465209	1006
8	rs72661445	T	A	0.0705765	1006
8	rs671655	A	C	0.461233	1006
8	rs62511147	G	A	0.028827	1006
8	rs589933	T	A	0.434394	1006
8	rs117885822	A	C	0.0357853	1006
8	rs2688659	A	C	0.465209	1006
8	rs594035	T	C	0.461233	1006
8	rs10957118	G	T	0.0705765	1006
8	rs606131	G	A	0.465209	1006
8	rs17344773	A	G	0.028827	1006
8	rs75788148	G	C	0.0198807	1006
8	rs75530396	T	C	0.0238569	1006
8	rs475714	C	T	0.461233	1006
8	rs472799	G	A	0.465209	1006
8	rs2037561	C	G	0.465209	1006
8	rs601224	A	C	0.361829	1006
8	rs674292	T	C	0.360835	1006
8	rs183895194	T	C	0.00994036	1006
8	rs493713	C	T	0.461233	1006
8	rs488934	T	C	0.461233	1006
8	rs598457	C	T	0.44334	1006
8	rs12677172	C	A	0.00994036	1006
8	rs17344931	T	C	0.027833	1006
8	rs627156	G	A	0.447316	1006
8	rs639026	A	G	0.447316	1006
8	rs485523	T	A	0.447316	1006
8	rs480945	C	T	0.342942	1006
8	rs72661453	A	G	0.0705765	1006
8	rs72661454	T	A	0.0705765	1006
8	rs17344986	T	C	0.027833	1006
8	rs673973	T	C	0.447316	1006
8	rs685303	A	T	0.980119	1006
8	rs62511148	T	G	0.027833	1006
8	rs72661456	C	T	0.0695825	1006
8	rs79776467	C	G	0.0695825	1006
8	rs688365	A	C	0.447316	1006
8	rs76687996	C	T	0.00994036	1006
8	rs72661457	C	T	0.0705765	1006
8	rs149470462	C	G	0.00695825	1006
8	rs579905	G	C	0.372763	1006
8	rs594002	A	G	0.378728	1006
8	rs594017	T	C	0.449304	1006
8	rs578807	A	T	0.343936	1006
8	rs72661461	T	C	0.0705765	1006
8	rs595812	A	G	0.447316	1006
8	rs72661464	G	A	0.0705765	1006
8	rs609253	G	T	0.345924	1006
8	rs72661466	G	A	0.0705765	1006
8	rs72661468	G	A	0.0705765	1006
8	rs491891	T	G	0.447316	1006
8	rs77279458	G	T	0.00994036	1006
8	rs62511149	G	C	0.027833	1006
8	rs484432	C	G	0.447316	1006
8	rs72661470	G	A	0.0735586	1006
8	rs72661472	C	G	0.0705765	1006
8	rs75519373	C	T	0.027833	1006
8	rs10091969	C	G	0.027833	1006
8	rs76576612	T	C	0.027833	1006
8	rs62511150	G	A	0.027833	1006
8	rs536325	T	C	0.858847	1006
8	rs62511151	C	T	0.027833	1006
8	rs4538858	G	T	0.0705765	1006
8	rs62511152	C	T	0.027833	1006
8	rs4631455	G	A	0.0705765	1006
8	rs62511153	T	C	0.027833	1006
8	rs72661476	G	A	0.0705765	1006
8	rs619715	C	G	0.447316	1006
8	rs72661477	G	A	0.0705765	1006
8	rs557689	T	C	0.343936	1006
8	rs556721	T	C	0.343936	1006
8	rs622357	A	G	0.343936	1006
8	rs634625	A	G	0.373757	1006
8	rs648960	C	A	0.345924	1006
8	rs62511154	G	A	0.027833	1006
8	rs72661478	G	T	0.0705765	1006
8	rs72661479	T	C	0.0705765	1006
8	rs72661480	A	T	0.0705765	1006
8	rs2127835	G	T	0.0705765	1006
8	rs2127834	G	C	0.0705765	1006
8	rs679536	A	G	0.342942	1006
8	rs112519086	T	G	0.0168986	1006
8	rs680899	T	G	0.93837	1006
8	rs62511155	G	A	0.027833	1006
8	rs62511156	G	T	0.027833	1006
8	rs585514	G	A	0.342942	1006
8	rs72661483	C	T	0.0129225	1006
8	rs600437	A	G	0.446322	1006
8	rs72661484	T	C	0.0705765	1006
8	rs62512087	T	A	0.027833	1006
8	rs630851	C	A	0.93837	1006
8	rs79741966	A	G	0.0178926	1006
8	rs149060712	A	G	0.0188867	1006
8	rs473992	T	C	0.345924	1006
8	rs473837	G	T	0.345924	1006
8	rs72661488	T	C	0.0705765	1006
8	rs72661489	C	T	0.0705765	1006
8	rs582877	G	A	0.447316	1006
8	rs489290	A	G	0.373757	1006
8	rs72661492	C	T	0.0705765	1006
8	rs17279499	C	T	0.0298211	1006
8	rs17345258	C	T	0.0298211	1006
8	rs10504304	G	A	0.028827	1006
8	rs59482990	G	T	0.055666	1006
8	rs612152	A	G	0.346918	1006
8	rs541902	T	C	0.345924	1006
8	rs541081	A	T	0.447316	1006
8	rs144104595	T	C	0.00596421	1006
8	rs533776	A	T	0.447316	1006
8	rs117781046	T	A	0.0109344	1006
8	rs72661495	G	T	0.0705765	1006
8	rs627807	C	A	0.447316	1006
8	rs62512088	A	C	0.027833	1006
8	rs62512089	G	A	0.100398	1006
8	rs642072	G	A	0.446322	1006
8	rs479399	C	T	0.343936	1006
8	rs478307	G	T	0.447316	1006
8	rs643730	C	G	0.342942	1006
8	rs644222	T	C	0.34493	1006
8	rs475684	T	C	0.447316	1006
8	rs79621135	G	A	0.0119284	1006
8	rs671985	G	A	0.446322	1006
8	rs674767	C	T	0.446322	1006
8	rs72661500	T	C	0.0705765	1006
8	rs686889	C	A	0.446322	1006
8	rs62512090	C	T	0.027833	1006
8	rs689218	G	A	0.447316	1006
8	rs138474595	T	G	0.0526839	1006
8	rs143952444	A	C	0.0705765	1006
8	rs77480678	G	A	0.0596421	1006
8	rs62512091	C	A	0.027833	1006
8	rs117067231	C	A	0.0149105	1006
8	rs615821	T	A	0.447316	1006
8	rs189349762	A	G	0.0218688	1006
8	rs564062	T	C	0.446322	1006
8	rs118013053	A	G	0.0218688	1006
8	rs601113	A	G	0.446322	1006
8	rs113684164	A	G	0.0198807	1006
8	rs72663203	G	A	0.0705765	1006
8	rs2681535	G	A	0.373757	1006
8	rs146643935	A	T	0.00695825	1006
8	rs532007	C	T	0.374751	1006
8	rs72663206	G	A	0.0705765	1006
8	rs1214478	T	C	0.446322	1006
8	rs1214477	A	G	0.446322	1006
8	rs505518	T	C	0.343936	1006
8	rs504753	C	A	0.446322	1006
8	rs1214476	G	A	0.345924	1006
8	rs62512092	C	T	0.027833	1006
8	rs17345564	A	G	0.0984095	1006
8	rs1214475	C	T	0.445328	1006
8	rs1229408	A	T	0.345924	1006
8	rs72663207	G	A	0.0705765	1006
8	rs72663208	C	T	0.0705765	1006
8	rs13438909	A	C	0.0298211	1006
8	rs13439465	G	A	0.0298211	1006
8	rs13439744	T	C	0.0298211	1006
8	rs17279957	A	G	0.027833	1006
8	rs521345	G	A	0.447316	1006
8	rs1497038	G	C	0.0298211	1006
8	rs62512093	G	T	0.027833	1006
8	rs488441	A	C	0.445328	1006
8	rs575745	C	T	0.413519	1006
8	rs62512095	G	T	0.027833	1006
8	rs626552	T	C	0.942346	1006
8	rs62512096	A	G	0.027833	1006
8	rs538291	G	T	0.342942	1006
8	rs10086881	G	A	0.0387674	1006
8	rs72663211	G	A	0.0715706	1006
8	rs2199930	G	A	0.0298211	1006
8	rs2199931	G	A	0.027833	1006
8	rs475888	A	C	0.414513	1006
8	rs474841	G	A	0.446322	1006
8	rs72663212	A	G	0.0715706	1006
8	rs116947603	G	A	0.027833	1006
8	rs700726	T	C	0.414513	1006
8	rs17280265	T	C	0.0298211	1006
8	rs17280286	G	T	0.027833	1006
8	rs72663214	A	T	0.0715706	1006
8	rs28429790	C	G	0.0298211	1006
8	rs17346051	C	T	0.0298211	1006
8	rs10092264	T	C	0.0298211	1006
8	rs574929	A	G	0.447316	1006
8	rs113028050	C	T	0.0208748	1006
8	rs10113409	A	G	0.0298211	1006
8	rs544416	C	T	0.414513	1006
8	rs17280386	A	G	0.027833	1006
8	rs16925552	A	G	0.027833	1006
8	rs17346175	C	A	0.027833	1006
8	rs507158	A	G	0.446322	1006
8	rs62512128	A	G	0.0298211	1006
8	rs62512129	T	G	0.0298211	1006
8	rs595819	T	C	0.414513	1006
8	rs595330	T	C	0.341948	1006
8	rs73682244	C	T	0.0298211	1006
8	rs11997353	C	T	0.0298211	1006
8	rs11986881	T	C	0.027833	1006
8	rs1214492	G	T	0.858847	1006
8	rs1626773	A	C	0.342942	1006
8	rs11990259	A	T	0.0298211	1006
8	rs72663216	T	C	0.0715706	1006
8	rs62512130	G	A	0.0298211	1006
8	rs62512131	T	C	0.0298211	1006
8	rs62512132	T	A	0.0298211	1006
8	rs2688656	G	A	0.446322	1006
8	rs17280559	T	C	0.0298211	1006
8	rs17346319	T	C	0.027833	1006
8	rs28483493	A	G	0.0308151	1006
8	rs28626485	G	C	0.0298211	1006
8	rs16925559	C	T	0.0298211	1006
8	rs497312	G	A	0.446322	1006
8	rs28654982	G	A	0.0298211	1006
8	rs649886	A	G	0.341948	1006
8	rs72663217	A	G	0.0497018	1006
8	rs648946	A	G	0.447316	1006
8	rs150663273	T	C	0.0159046	1006
8	rs2622526	T	C	0.414513	1006
8	rs72663219	G	A	0.0576541	1006
8	rs17346443	C	T	0.0298211	1006
8	rs549730	T	C	0.444334	1006
8	rs548902	A	G	0.414513	1006
8	rs544344	G	A	0.444334	1006
8	rs17280832	G	T	0.027833	1006
8	rs694836	C	T	0.858847	1006
8	rs519500	G	A	0.44831	1006
8	rs17346637	T	G	0.027833	1006
8	rs490409	G	T	0.414513	1006
8	rs10104844	C	G	0.027833	1006
8	rs72663221	T	A	0.0715706	1006
8	rs17280993	A	T	0.027833	1006
8	rs10105249	G	A	0.0298211	1006
8	rs181230941	T	C	0.00497018	1006
8	rs62509861	A	G	0.027833	1006
8	rs72663222	C	A	0.0715706	1006
8	rs510005	G	A	0.447316	1006
8	rs117953813	C	A	0.0586481	1006
8	rs80354499	C	T	0.00497018	1006
8	rs72663223	T	C	0.0735586	1006
8	rs62509862	A	T	0.0298211	1006
8	rs659506	A	G	0.447316	1006
8	rs17281256	G	A	0.0298211	1006
8	rs28663360	T	C	0.0298211	1006
8	rs17281312	T	G	0.027833	1006
8	rs17281361	T	C	0.027833	1006
8	rs666087	C	G	0.552684	1006
8	rs78676749	C	T	0.027833	1006
8	rs562271	T	C	0.671968	1006
8	rs557737	G	A	0.612326	1006
8	rs76273637	T	A	0.00994036	1006
8	rs593206	A	G	0.729622	1006
8	rs16925594	C	T	0.00994036	1006
8	rs145086952	C	T	0.00695825	1006
8	rs473097	C	T	0.723658	1006
8	rs71521474	A	T	0.145129	1006
8	rs78878799	T	A	0.0188867	1006
8	rs111639954	G	A	0.0168986	1006
8	rs72663226	C	T	0.0586481	1006
8	rs569688	G	T	0.229622	1006
8	rs4738790	C	T	0.00994036	1006
8	rs76291609	C	A	0.0258449	1006
8	rs507200	G	A	0.709742	1006
8	rs609233	A	G	0.727634	1006
8	rs647160	G	T	0.720676	1006
8	rs34704157	A	C	0.0308151	1006
8	rs632957	G	C	0.710736	1006
8	rs16925621	G	A	0.00994036	1006
8	rs2688655	C	T	0.753479	1006
8	rs544362216	G	T	0.00695825	1006
8	rs150146984	G	A	0.0228628	1006
8	rs75898214	A	G	0.0109344	1006
8	rs117833892	C	T	0.026839	1006
8	rs1720155	T	C	0.306163	1006
8	rs62509877	T	G	0.0497018	1006
8	rs4738791	T	C	0.00994036	1006
8	rs2645394	T	A	0.342942	1006
8	rs2681564	G	A	0.248509	1006
8	rs16925630	A	G	0.00994036	1006
8	rs16925639	A	T	0.00994036	1006
8	rs16925642	A	G	0.0139165	1006
8	rs117789841	C	G	0.00994036	1006
8	rs674687	C	G	0.247515	1006
8	rs504673	G	T	0.247515	1006
8	rs640861	G	A	0.262425	1006
8	rs639377	G	C	0.261431	1006
8	rs78738059	C	A	0.05666	1006
8	rs577313	C	T	0.309145	1006
8	rs148581338	G	C	0.0218688	1006
8	rs551833	C	A	0.247515	1006
8	rs79548486	G	A	0.00994036	1006
8	rs72663232	C	A	0.0129225	1006
8	rs73684942	T	G	0.0139165	1006
8	rs59286177	T	C	0.0477137	1006
8	rs57225496	G	A	0.0477137	1006
8	rs574261	T	C	0.299205	1006
8	rs72663234	C	G	0.0477137	1006
8	rs111426598	T	G	0.0367793	1006
8	rs72663235	G	T	0.0477137	1006
8	rs2681556	C	T	0.303181	1006
8	rs72663237	C	T	0.0477137	1006
8	rs1356829	C	A	0.241551	1006
8	rs1356830	G	A	0.241551	1006
8	rs2681557	T	A	0.791252	1006
8	rs75616379	T	G	0.0119284	1006
8	rs144129816	T	C	0.0228628	1006
8	rs1520267	A	T	0.255467	1006
8	rs1520268	C	T	0.241551	1006
8	rs2688654	T	C	0.303181	1006
8	rs2611351	A	G	0.255467	1006
8	rs72663239	A	T	0.0477137	1006
8	rs2688653	C	A	0.241551	1006
8	rs7812852	A	T	0.0477137	1006
8	rs7813224	C	G	0.0477137	1006
8	rs1520270	A	C	0.255467	1006
8	rs1520271	T	A	0.241551	1006
8	rs75894405	C	T	0.239563	1006
8	rs2611352	T	A	0.255467	1006
8	rs2611353	G	A	0.241551	1006
8	rs7817260	T	C	0.303181	1006
8	rs2446691	A	G	0.241551	1006
8	rs141836911	T	C	0.0188867	1006
8	rs1850971	T	C	0.241551	1006
8	rs1850972	G	C	0.241551	1006
8	rs939343	C	G	0.241551	1006
8	rs939344	A	T	0.241551	1006
8	rs2090729	C	G	0.275348	1006
8	rs72663241	G	A	0.0467197	1006
8	rs997493	G	A	0.241551	1006
8	rs1464327	T	C	0.452286	1006
8	rs1464328	A	G	0.303181	1006
8	rs2611355	A	C	0.241551	1006
8	rs1980238	G	A	0.0576541	1006
8	rs17283500	G	A	0.0467197	1006
8	rs1467300	A	C	0.0616302	1006
8	rs1467299	C	T	0.0119284	1006
8	rs2611356	T	C	0.790258	1006
8	rs1467298	A	G	0.241551	1006
8	rs1402028	G	T	0.0477137	1006
8	rs2688651	G	A	0.303181	1006
8	rs2681560	G	A	0.239563	1006
8	rs16925712	T	C	0.0636183	1006
8	rs142684303	T	A	0.0337972	1006
8	rs2681561	C	A	0.793241	1006
8	rs72663244	T	C	0.0477137	1006
8	rs76469182	T	C	0.0168986	1006
8	rs1850973	G	C	0.0596421	1006
8	rs1520275	G	A	0.0596421	1006
8	rs2688650	T	C	0.299205	1006
8	rs1402029	A	G	0.0477137	1006
8	rs2611357	C	T	0.28827	1006
8	rs2681562	C	G	0.28827	1006
8	rs1520277	T	C	0.290258	1006
8	rs2681563	T	C	0.301193	1006
8	rs7819741	A	C	0.0129225	1006
8	rs75451067	C	T	0.0109344	1006
8	rs1523313	A	G	0.290258	1006
8	rs2611359	A	T	0.28827	1006
8	rs2688649	A	G	0.290258	1006
8	rs2611360	A	G	0.324056	1006
8	rs60737756	C	T	0.083499	1006
8	rs1523312	G	A	0.333002	1006
8	rs9650197	C	T	0.450298	1006
8	rs72663251	C	T	0.0467197	1006
8	rs80161938	G	A	0.05666	1006
8	rs1589299	A	G	0.309145	1006
8	rs4737552	A	C	0.143141	1006
8	rs11776075	C	T	0.449304	1006
8	rs4548170	C	T	0.05666	1006
8	rs4377952	A	T	0.141153	1006
8	rs4419800	G	A	0.141153	1006
8	rs138935399	G	A	0.0129225	1006
8	rs2611362	C	T	0.166004	1006
8	rs72663254	C	T	0.084493	1006
8	rs17284150	A	C	0.0129225	1006
8	rs9969570	G	A	0.141153	1006
8	rs72663255	C	G	0.084493	1006
8	rs16925736	A	G	0.084493	1006
8	rs6994120	A	G	0.0586481	1006
8	rs141319601	T	G	0.0109344	1006
8	rs62509882	A	G	0.143141	1006
8	rs16925742	A	G	0.0854871	1006
8	rs62509883	C	G	0.143141	1006
8	rs72663257	T	C	0.084493	1006
8	rs117417969	A	G	0.0318091	1006
8	rs72663258	C	A	0.0815109	1006
8	rs142276129	C	G	0.0248509	1006
8	rs62509884	T	G	0.143141	1006
8	rs117494287	G	C	0.0347913	1006
8	rs111883471	A	T	0.0188867	1006
8	rs7822705	A	G	0.143141	1006
8	rs1464627	A	G	0.308151	1006
8	rs16925756	T	C	0.142147	1006
8	rs2611363	C	A	0.163022	1006
8	rs117668407	C	T	0.00894632	1006
8	rs1464325	C	G	0.162028	1006
8	rs145102184	A	C	0.0109344	1006
8	rs2611364	T	G	0.342942	1006
8	rs16925761	G	T	0.084493	1006
8	rs7836856	A	G	0.143141	1006
8	rs7820684	T	A	0.0586481	1006
8	rs111460673	G	A	0.084493	1006
8	rs62509899	G	A	0.143141	1006
8	rs62509900	T	C	0.143141	1006
8	rs62509901	C	T	0.143141	1006
8	rs2688661	C	T	0.308151	1006
8	rs1961530	A	G	0.308151	1006
8	rs72663261	C	T	0.084493	1006
8	rs2681533	G	T	0.16501	1006
8	rs4738792	C	T	0.0586481	1006
8	rs4738793	A	C	0.151093	1006
8	rs2688660	A	T	0.16501	1006
8	rs72663262	T	C	0.084493	1006
8	rs17341979	T	A	0.143141	1006
8	rs77221556	A	G	0.0228628	1006
8	rs16925766	C	A	0.055666	1006
8	rs72663263	C	T	0.084493	1006
8	rs16925769	A	G	0.0586481	1006
8	rs16918817	A	C	0.144135	1006
8	rs143351438	G	A	0.0109344	1006
8	rs16918821	C	A	0.143141	1006
8	rs16925773	T	G	0.143141	1006
8	rs2030378	A	G	0.166004	1006
8	rs17284743	G	A	0.0467197	1006
8	rs62509902	C	A	0.0586481	1006
8	rs4738794	C	T	0.142147	1006
8	rs62509903	A	T	0.0586481	1006
8	rs2611365	G	A	0.309145	1006
8	rs2611366	T	C	0.309145	1006
8	rs7350086	C	T	0.084493	1006
8	rs939341	T	G	0.162028	1006
8	rs17356886	C	T	0.084493	1006
8	rs9298025	C	T	0.144135	1006
8	rs2250023	T	G	0.16501	1006
8	rs62509904	C	T	0.144135	1006
8	rs62509905	C	A	0.0606362	1006
8	rs58381151	G	T	0.144135	1006
8	rs11998573	G	A	0.0596421	1006
8	rs2681553	T	C	0.791252	1006
8	rs2681552	T	C	0.34493	1006
8	rs16925798	C	T	0.0596421	1006
8	rs16925801	G	T	0.0596421	1006
8	rs2611367	G	A	0.16501	1006
8	rs16925802	C	T	0.145129	1006
8	rs62509907	T	C	0.0596421	1006
8	rs10957120	C	T	0.16501	1006
8	rs139430591	G	A	0.0407555	1006
8	rs58638220	G	A	0.0596421	1006
8	rs59899565	G	A	0.0596421	1006
8	rs138940553	T	G	0.0596421	1006
8	rs111263389	G	C	0.310139	1006
8	rs4424242	T	C	0.0596421	1006
8	rs7461742	A	G	0.0596421	1006
8	rs4270953	T	C	0.34493	1006
8	rs138941971	G	A	0.0596421	1006
8	rs6471847	G	A	0.145129	1006
8	rs146087872	A	C	0.0854871	1006
8	rs188423362	T	C	0.0377734	1006
8	rs56897781	A	T	0.145129	1006
8	rs59580018	C	A	0.0596421	1006
8	rs62509911	T	C	0.0596421	1006
8	rs2176836	T	C	0.311133	1006
8	rs12708000	G	A	0.446322	1006
8	rs1965457	C	G	0.0586481	1006
8	rs1965456	C	T	0.0586481	1006
8	rs59103400	G	A	0.0586481	1006
8	rs11992705	T	C	0.0695825	1006
8	rs79973923	A	G	0.0119284	1006
8	rs11992804	T	C	0.0695825	1006
8	rs116964611	G	A	0.0367793	1006
8	rs1829519	G	T	0.16501	1006
8	rs62509914	C	T	0.0685885	1006
8	rs71523395	T	C	0.0367793	1006
8	rs11993797	T	C	0.0705765	1006
8	rs7014484	T	G	0.0854871	1006
8	rs11997938	A	G	0.153082	1006
8	rs2611368	C	T	0.314115	1006
8	rs36079479	G	A	0.0228628	1006
8	rs112315429	A	T	0.0159046	1006
8	rs2611369	C	T	0.377734	1006
8	rs117077168	T	C	0.0258449	1006
8	rs2681549	A	C	0.375746	1006
8	rs11781466	T	C	0.403579	1006
8	rs11784765	A	G	0.0168986	1006
8	rs2681548	G	A	0.302187	1006
8	rs2611370	T	G	0.302187	1006
8	rs13254918	G	A	0.40159	1006
8	rs2681547	A	T	0.302187	1006
8	rs12681527	A	G	0.422465	1006
8	rs13263818	C	T	0.403579	1006
8	rs73683305	T	C	0.0526839	1006
8	rs11779794	G	T	0.422465	1006
8	rs62509915	C	A	0.0516899	1006
8	rs6998050	G	A	0.422465	1006
8	rs6998241	G	A	0.422465	1006
8	rs2681546	C	G	0.302187	1006
8	rs6984134	T	C	0.422465	1006
8	rs151062060	G	A	0.0218688	1006
8	rs7007944	A	G	0.422465	1006
8	rs2681545	A	G	0.302187	1006
8	rs11774859	A	T	0.0526839	1006
8	rs138206160	A	G	0.0397614	1006
8	rs7841907	A	G	0.422465	1006
8	rs7842078	A	G	0.422465	1006
8	rs12547404	G	A	0.460239	1006
8	rs4738795	C	T	0.422465	1006
8	rs10755944	G	A	0.422465	1006
8	rs2681544	G	C	0.724652	1006
8	rs117577075	G	A	0.0159046	1006
8	rs4738796	A	G	0.422465	1006
8	rs2681543	T	G	0.724652	1006
8	rs4738797	T	A	0.422465	1006
8	rs117065418	A	G	0.026839	1006
8	rs16925824	T	C	0.0188867	1006
8	rs10808705	T	C	0.422465	1006
8	rs10808706	G	A	0.422465	1006
8	rs58846001	A	G	0.0188867	1006
8	rs57357443	G	T	0.0188867	1006
8	rs1520265	G	C	0.422465	1006
8	rs2611339	G	T	0.724652	1006
8	rs79729926	G	A	0.0129225	1006
8	rs1464326	C	T	0.302187	1006
8	rs7842435	G	T	0.422465	1006
8	rs2611340	G	C	0.977137	1006
8	rs140189495	A	G	0.0188867	1006
8	rs2611341	C	G	0.706759	1006
8	rs7005160	T	C	0.427435	1006
8	rs2681542	G	A	0.304175	1006
8	rs2611342	C	A	0.71173	1006
8	rs2611343	C	T	0.304175	1006
8	rs17738866	C	A	0.0238569	1006
8	rs2681541	C	A	0.776342	1006
8	rs2611344	T	C	0.776342	1006
8	rs72663274	C	T	0.0735586	1006
8	rs2611345	A	G	0.795229	1006
8	rs2681540	G	A	0.777336	1006
8	rs2611346	A	T	0.796223	1006
8	rs4738798	T	A	0.406561	1006
8	rs13271778	T	C	0.459245	1006
8	rs117841553	G	C	0.0228628	1006
8	rs13280797	G	C	0.459245	1006
8	rs1520264	G	C	0.407555	1006
8	rs3946566	G	A	0.407555	1006
8	rs2139582	A	C	0.459245	1006
8	rs2139581	C	A	0.407555	1006
8	rs2176835	C	T	0.459245	1006
8	rs13258877	T	C	0.407555	1006
8	rs1814967	T	C	0.318091	1006
8	rs2681539	A	G	0.796223	1006
8	rs1879263	A	G	0.45825	1006
8	rs58517588	T	C	0.0516899	1006
8	rs113342751	C	T	0.026839	1006
8	rs144369699	T	C	0.0109344	1006
8	rs2090728	G	T	0.407555	1006
8	rs192635809	G	A	0.0139165	1006
8	rs28410592	C	T	0.0357853	1006
8	rs112326764	G	A	0.0238569	1006
8	rs28536556	G	T	0.0506958	1006
8	rs2102927	A	G	0.316103	1006
8	rs11783606	C	T	0.404573	1006
8	rs62509938	C	T	0.0506958	1006
8	rs2611348	T	C	0.822068	1006
8	rs61103853	C	T	0.0198807	1006
8	rs117466755	T	A	0.0139165	1006
8	rs2611349	T	C	0.823062	1006
8	rs111375135	A	C	0.0864811	1006
8	rs115558509	A	C	0.0168986	1006
8	rs149597730	A	G	0.0168986	1006
8	rs144275056	T	C	0.0159046	1006
8	rs62509940	A	G	0.0506958	1006
8	rs58935056	C	T	0.0397614	1006
8	rs66910432	G	A	0.0576541	1006
8	rs2446689	G	A	0.230616	1006
8	rs62509942	G	A	0.0506958	1006
8	rs192813944	G	A	0.0298211	1006
8	rs62509943	C	T	0.0506958	1006
8	rs13267701	C	T	0.413519	1006
8	rs181498842	G	A	0.0228628	1006
8	rs35015117	A	G	0.407555	1006
8	rs181614542	A	G	0.00894632	1006
8	rs28608109	C	T	0.0516899	1006
8	rs62509950	A	C	0.0506958	1006
8	rs149463933	C	T	0.00596421	1006
8	rs17811959	C	T	0.0506958	1006
8	rs10504307	C	G	0.0506958	1006
8	rs2681534	T	A	0.316103	1006
8	rs17739151	C	T	0.0506958	1006
8	rs2681536	A	G	0.823062	1006
8	rs17812084	A	T	0.0506958	1006
8	rs1850970	C	T	0.233598	1006
8	rs1356827	G	A	0.0506958	1006
8	rs1356828	T	C	0.387674	1006
8	rs62509951	G	A	0.0506958	1006
8	rs79055730	A	T	0.0168986	1006
8	rs11775573	C	G	0.388668	1006
8	rs11775600	C	T	0.387674	1006
8	rs726581	G	C	0.333996	1006
8	rs763981	T	C	0.387674	1006
8	rs17739367	G	A	0.083499	1006
8	rs2681554	G	A	0.384692	1006
8	rs2681555	T	A	0.333996	1006
8	rs62509952	T	C	0.0506958	1006
8	rs2681558	G	A	0.389662	1006
8	rs2139583	C	A	0.338966	1006
8	rs117671808	A	G	0.0188867	1006
8	rs1520269	G	A	0.337972	1006
8	rs17739496	C	G	0.0795229	1006
8	rs1520273	A	G	0.420477	1006
8	rs1520274	G	C	0.417495	1006
8	rs939342	T	C	0.33996	1006
8	rs6471848	G	A	0.0178926	1006
8	rs2681559	G	A	0.33996	1006
8	rs118052428	C	T	0.0228628	1006
8	rs2681566	T	C	0.341948	1006
8	rs12335239	T	C	0.0308151	1006
8	rs75395085	A	G	0.0178926	1006
8	rs17739643	C	G	0.026839	1006
8	rs2516283	C	T	0.957256	1006
8	rs62509953	C	T	0.0427435	1006
8	rs2326514	T	G	0.824056	1006
8	rs720208	G	A	0.395626	1006
8	rs7833936	T	C	0.0178926	1006
8	rs7815935	C	T	0.0178926	1006
8	rs79119637	G	A	0.0178926	1006
8	rs75024818	G	C	0.028827	1006
8	rs62509954	A	C	0.0427435	1006
8	rs12680802	C	T	0.322068	1006
8	rs79169120	C	T	0.0178926	1006
8	rs10111209	C	T	0.322068	1006
8	rs10098343	T	C	0.395626	1006
8	rs73261578	A	C	0.0308151	1006
8	rs997575	T	C	0.027833	1006
8	rs62509955	A	C	0.0427435	1006
8	rs997574	C	T	0.0308151	1006
8	rs997573	T	C	0.322068	1006
8	rs11781160	G	A	0.323062	1006
8	rs4570139	A	G	0.0308151	1006
8	rs2326515	G	A	0.395626	1006
8	rs2326516	C	T	0.322068	1006
8	rs61452288	G	A	0.322068	1006
8	rs12546937	C	G	0.409543	1006
8	rs62509956	T	C	0.0447316	1006
8	rs78199163	C	T	0.0178926	1006
8	rs77471267	C	T	0.0178926	1006
8	rs2242154	C	T	0.322068	1006
8	rs115471152	G	C	0.0178926	1006
8	rs2242155	G	A	0.322068	1006
8	rs2242156	C	T	0.322068	1006
8	rs3140	T	A	0.322068	1006
8	rs77070861	G	A	0.0178926	1006
8	rs58336897	A	C	0.0308151	1006
8	rs10099715	A	T	0.322068	1006
8	rs10103078	A	G	0.32008	1006
8	rs10103558	G	A	0.307157	1006
8	rs115855256	G	C	0.0178926	1006
8	rs4631456	A	G	0.307157	1006
8	rs10098647	T	C	0.397614	1006
8	rs10111908	C	T	0.0377734	1006
8	rs10086973	C	G	0.028827	1006
8	rs78706077	C	A	0.0178926	1006
8	rs72663286	T	C	0.307157	1006
8	rs73243917	G	T	0.028827	1006
8	rs115588452	T	C	0.0178926	1006
8	rs10091445	G	C	0.306163	1006
8	rs72663287	C	A	0.0109344	1006
8	rs116417276	T	C	0.0178926	1006
8	rs11784705	C	A	0.394632	1006
8	rs7460476	A	G	0.826044	1006
8	rs11778794	A	C	0.304175	1006
8	rs79165587	T	C	0.0328032	1006
8	rs9657069	G	A	0.395626	1006
8	rs114253546	T	C	0.0178926	1006
8	rs74601925	A	T	0.0447316	1006
8	rs62509957	T	C	0.0447316	1006
8	rs10086417	C	T	0.304175	1006
8	rs74547542	T	A	0.0178926	1006
8	rs28689904	T	A	0.304175	1006
8	rs11774878	G	A	0.304175	1006
8	rs74459651	T	C	0.304175	1006
8	rs72663291	G	A	0.083499	1006
8	rs72663292	T	G	0.304175	1006
8	rs10957121	G	A	0.0407555	1006
8	rs79833155	T	C	0.0178926	1006
8	rs77075097	G	C	0.0337972	1006
8	rs4128419	A	G	0.826044	1006
8	rs7464897	C	G	0.296223	1006
8	rs10108917	T	C	0.39662	1006
8	rs62509958	G	C	0.0447316	1006
8	rs10109145	T	C	0.304175	1006
8	rs11987574	G	A	0.398608	1006
8	rs11991280	T	C	0.348907	1006
8	rs11776914	G	A	0.819085	1006
8	rs113343205	C	T	0.0298211	1006
8	rs28549858	C	T	0.0298211	1006
8	rs11989538	C	T	0.390656	1006
8	rs28537913	A	C	0.348907	1006
8	rs10216889	G	A	0.0298211	1006
8	rs10216890	G	A	0.0298211	1006
8	rs10106120	A	C	0.348907	1006
8	rs9298026	G	T	0.827038	1006
8	rs28624458	T	C	0.348907	1006
8	rs62511575	G	A	0.0447316	1006
8	rs62511576	A	G	0.0447316	1006
8	rs7841174	C	T	0.399602	1006
8	rs12677683	T	C	0.0447316	1006
8	rs13278859	T	C	0.412525	1006
8	rs62511577	G	T	0.0417495	1006
8	rs62511578	G	T	0.0606362	1006
8	rs13259697	G	A	0.392644	1006
8	rs13261565	T	C	0.420477	1006
8	rs12677216	G	A	0.420477	1006
8	rs35437140	T	C	0.420477	1006
8	rs7826359	G	C	0.419483	1006
8	rs11995055	T	A	0.420477	1006
8	rs11991354	G	A	0.421471	1006
8	rs11998400	A	G	0.421471	1006
8	rs11998464	A	C	0.420477	1006
8	rs11998465	A	G	0.419483	1006
8	rs13253763	A	G	0.420477	1006
8	rs13253838	A	C	0.420477	1006
8	rs7007072	A	G	0.420477	1006
8	rs7011817	G	C	0.522863	1006
8	rs75606087	A	C	0.0387674	1006
8	rs75564928	A	G	0.0198807	1006
8	rs10957122	C	T	0.420477	1006
8	rs150432054	G	A	0.0149105	1006
8	rs12542804	A	G	0.420477	1006
8	rs12550354	T	C	0.420477	1006
8	rs72663296	C	G	0.0894632	1006
8	rs7829561	T	C	0.522863	1006
8	rs79758085	G	C	0.0129225	1006
8	rs72663298	G	A	0.0894632	1006
8	rs78552885	A	G	0.0129225	1006
8	rs10100519	G	C	0.421471	1006
8	rs10100434	C	A	0.420477	1006
8	rs10100615	G	A	0.420477	1006
8	rs12543642	A	G	0.420477	1006
8	rs11990876	C	G	0.420477	1006
8	rs11994656	T	G	0.420477	1006
8	rs11990909	C	T	0.420477	1006
8	rs11991009	G	A	0.420477	1006
8	rs181590910	C	T	0.0208748	1006
8	rs6986354	T	C	0.0387674	1006
8	rs12708001	A	T	0.421471	1006
8	rs13251863	C	T	0.421471	1006
8	rs72663302	C	T	0.0894632	1006
8	rs12708002	A	C	0.421471	1006
8	rs72665103	T	A	0.102386	1006
8	rs59743106	C	G	0.421471	1006
8	rs56309258	G	A	0.421471	1006
8	rs61219237	G	A	0.421471	1006
8	rs145370713	C	G	0.00894632	1006
8	rs78922489	G	A	0.0129225	1006
8	rs7462276	T	C	0.10338	1006
8	rs62511580	C	T	0.0596421	1006
8	rs10100314	G	A	0.304175	1006
8	rs13255207	A	T	0.631213	1006
8	rs10957123	T	C	0.350895	1006
8	rs78314363	C	G	0.0437376	1006
8	rs10103858	A	T	0.408549	1006
8	rs10103871	A	C	0.408549	1006
8	rs13265385	A	G	0.408549	1006
8	rs13265912	A	G	0.408549	1006
8	rs13268419	T	A	0.407555	1006
8	rs13266842	C	T	0.408549	1006
8	rs192757130	C	T	0.0149105	1006
8	rs6471849	G	A	0.849901	1006
8	rs141379687	G	A	0.027833	1006
8	rs118083443	A	G	0.027833	1006
8	rs13259922	A	G	0.408549	1006
8	rs7463865	T	A	0.135189	1006
8	rs28686938	C	A	0.409543	1006
8	rs76550041	C	G	0.00994036	1006
8	rs6471850	T	C	0.987078	1006
8	rs55658750	T	C	0.135189	1006
8	rs12549573	C	T	0.940358	1006
8	rs12549574	C	T	0.409543	1006
8	rs6997366	G	A	0.407555	1006
8	rs4738799	C	A	0.940358	1006
8	rs7462315	C	T	0.940358	1006
8	rs7463084	A	C	0.407555	1006
8	rs7463207	A	G	0.407555	1006
8	rs62511582	C	T	0.133201	1006
8	rs62511583	C	T	0.133201	1006
8	rs67956711	C	A	0.408549	1006
8	rs7013855	C	T	0.897614	1006
8	rs76802947	C	T	0.0119284	1006
8	rs13268836	C	T	0.409543	1006
8	rs9969468	A	C	0.987078	1006
8	rs11780368	T	C	0.987078	1006
8	rs12548662	A	C	0.408549	1006
8	rs73683396	G	T	0.306163	1006
8	rs11784742	A	G	0.940358	1006
8	rs6986917	A	G	0.441352	1006
8	rs6987086	C	T	0.940358	1006
8	rs13262241	G	A	0.380716	1006
8	rs10092625	T	C	0.408549	1006
8	rs10106102	C	G	0.408549	1006
8	rs10093017	T	C	0.409543	1006
8	rs10106235	C	T	0.409543	1006
8	rs72665109	G	C	0.0894632	1006
8	rs7465501	T	C	0.488072	1006
8	rs71523399	G	C	0.0437376	1006
8	rs10108007	T	C	0.409543	1006
8	rs10096803	C	T	0.308151	1006
8	rs10111628	T	C	0.76839	1006
8	rs142330382	C	T	0.00695825	1006
8	rs7465573	A	C	0.871769	1006
8	rs12543049	C	T	0.408549	1006
8	rs6984526	C	T	0.521869	1006
8	rs117974893	G	A	0.0447316	1006
8	rs10081509	C	T	0.928429	1006
8	rs12543772	C	T	0.193837	1006
8	rs73245653	A	G	0.0168986	1006
8	rs56227154	C	G	0.395626	1006
8	rs12708003	T	G	0.298211	1006
8	rs75737336	A	T	0.0198807	1006
8	rs8180936	C	T	0.681909	1006
8	rs35323112	T	A	0.295229	1006
8	rs28698649	G	A	0.0427435	1006
8	rs12549942	A	G	0.811133	1006
8	rs7462854	G	T	0.131213	1006
8	rs9298027	C	A	0.341948	1006
8	rs79911924	C	T	0.0198807	1006
8	rs74675770	G	A	0.0497018	1006
8	rs7007157	G	C	0.387674	1006
8	rs150124469	T	G	0.0188867	1006
8	rs77383884	G	A	0.0417495	1006
8	rs6994129	T	C	0.387674	1006
8	rs73683400	C	T	0.0457256	1006
8	rs6999752	T	G	0.0457256	1006
8	rs9643518	C	A	0.0417495	1006
8	rs28368823	G	A	0.0129225	1006
8	rs74701322	A	G	0.0427435	1006
8	rs6991411	T	C	0.33996	1006
8	rs7009181	A	G	0.33996	1006
8	rs9643367	T	C	0.388668	1006
8	rs9643368	A	G	0.387674	1006
8	rs112165998	A	G	0.00695825	1006
8	rs6471851	T	G	0.388668	1006
8	rs7814086	C	A	0.342942	1006
8	rs6471852	A	G	0.388668	1006
8	rs7814280	A	C	0.384692	1006
8	rs7814473	A	G	0.388668	1006
8	rs6471853	T	G	0.383698	1006
8	rs6987786	C	G	0.387674	1006
8	rs6988169	G	A	0.388668	1006
8	rs72665113	C	T	0.130219	1006
8	rs79587441	T	C	0.0417495	1006
8	rs78065993	T	C	0.0417495	1006
8	rs6998008	G	A	0.341948	1006
8	rs78909002	A	C	0.0417495	1006
8	rs7812953	T	C	0.387674	1006
8	rs75422335	A	G	0.0417495	1006
8	rs6471854	G	A	0.808151	1006
8	rs117435232	G	T	0.0218688	1006
8	rs117830345	A	C	0.0238569	1006
8	rs6471855	T	C	0.387674	1006
8	rs7009243	A	T	0.387674	1006
8	rs76533873	A	T	0.0417495	1006
8	rs74469997	T	C	0.0417495	1006
8	rs10094553	G	C	0.341948	1006
8	rs12542601	G	A	0.289264	1006
8	rs35524626	G	A	0.338966	1006
8	rs79819088	G	A	0.11829	1006
8	rs6996114	A	G	0.356859	1006
8	rs10957124	T	C	0.367793	1006
8	rs146274653	T	C	0.0198807	1006
8	rs6983830	T	C	0.423459	1006
8	rs7002369	G	A	0.423459	1006
8	rs11774698	C	T	0.423459	1006
8	rs11781514	A	G	0.423459	1006
8	rs74907978	C	T	0.0417495	1006
8	rs7463930	G	A	0.423459	1006
8	rs7463939	C	A	0.423459	1006
8	rs7463988	G	A	0.0119284	1006
8	rs77828969	G	A	0.0417495	1006
8	rs11774872	C	T	0.423459	1006
8	rs10093008	A	T	0.423459	1006
8	rs59827748	C	T	0.0536779	1006
8	rs13267008	G	T	0.423459	1006
8	rs73685407	C	T	0.0576541	1006
8	rs13266513	A	G	0.423459	1006
8	rs75342619	G	A	0.0417495	1006
8	rs7826329	T	C	0.423459	1006
8	rs145734145	G	A	0.0238569	1006
8	rs10097537	G	A	0.423459	1006
8	rs75450019	A	T	0.0417495	1006
8	rs79487464	A	G	0.0119284	1006
8	rs72665115	C	T	0.0149105	1006
8	rs34607844	G	A	0.0795229	1006
8	rs7840279	T	C	0.423459	1006
8	rs74666500	T	C	0.0417495	1006
8	rs10109065	G	A	0.362823	1006
8	rs112716443	G	A	0.0417495	1006
8	rs7845524	T	C	0.423459	1006
8	rs73685408	G	C	0.0119284	1006
8	rs7815042	T	C	0.362823	1006
8	rs6471856	A	C	0.423459	1006
8	rs77010982	G	C	0.0417495	1006
8	rs7002077	A	C	0.423459	1006
8	rs7832414	C	T	0.362823	1006
8	rs7832419	C	T	0.423459	1006
8	rs73685409	T	C	0.0119284	1006
8	rs140995786	G	A	0.0168986	1006
8	rs6471857	C	T	0.423459	1006
8	rs7460905	T	C	0.0626243	1006
8	rs6471858	A	G	0.423459	1006
8	rs13248852	G	T	0.27833	1006
8	rs61743130	G	A	0.0119284	1006
8	rs7464181	T	C	0.423459	1006
8	rs77206088	T	G	0.0119284	1006
8	rs75709683	C	T	0.0119284	1006
8	rs75872186	G	A	0.0159046	1006
8	rs72665118	T	C	0.111332	1006
8	rs76938579	G	A	0.0188867	1006
8	rs72665119	C	T	0.12326	1006
8	rs10435600	G	A	0.408549	1006
8	rs182842510	G	A	0.00695825	1006
8	rs7464531	A	G	0.534791	1006
8	rs28371059	A	T	0.408549	1006
8	rs28759336	C	T	0.411531	1006
8	rs28481384	T	A	0.408549	1006
8	rs11994317	G	C	0.534791	1006
8	rs146155025	T	A	0.0198807	1006
8	rs7004004	T	A	0.534791	1006
8	rs10216440	T	C	0.813121	1006
8	rs59550103	C	A	0.279324	1006
8	rs7825247	G	C	0.534791	1006
8	rs7843385	T	C	0.411531	1006
8	rs12679218	C	T	0.12326	1006
8	rs151154845	G	C	0.0149105	1006
8	rs4737555	A	G	0.12326	1006
8	rs62511605	A	G	0.054672	1006
8	rs10094523	C	T	0.408549	1006
8	rs35552143	G	A	0.404573	1006
8	rs13269899	C	T	0.404573	1006
8	rs13272076	T	G	0.534791	1006
8	rs13269948	A	G	0.534791	1006
8	rs79223912	C	A	0.0119284	1006
8	rs181769009	G	A	0.00695825	1006
8	rs28376554	G	A	0.403579	1006
8	rs28532174	G	A	0.407555	1006
8	rs12543911	A	G	0.281312	1006
8	rs4737556	G	C	0.530815	1006
8	rs72665124	T	A	0.111332	1006
8	rs11996007	G	A	0.12326	1006
8	rs10429312	T	C	0.0387674	1006
8	rs7841372	T	G	0.400596	1006
8	rs7841396	T	G	0.530815	1006
8	rs7461425	A	G	0.281312	1006
8	rs7841804	T	C	0.404573	1006
8	rs6471860	C	T	0.530815	1006
8	rs28429093	C	T	0.407555	1006
8	rs55948763	G	A	0.12326	1006
8	rs13274525	A	G	0.407555	1006
8	rs6998446	A	G	0.531809	1006
8	rs6998745	C	T	0.407555	1006
8	rs143254961	G	A	0.0477137	1006
8	rs112802688	A	C	0.116302	1006
8	rs7002846	A	G	0.531809	1006
8	rs7002871	A	G	0.531809	1006
8	rs7003287	G	A	0.404573	1006
8	rs74792169	C	T	0.124254	1006
8	rs10086200	C	T	0.405567	1006
8	rs10101374	T	G	0.531809	1006
8	rs10086341	A	G	0.529821	1006
8	rs10086352	A	G	0.406561	1006
8	rs10086449	C	G	0.406561	1006
8	rs61057972	C	T	0.124254	1006
8	rs10957125	T	G	0.407555	1006
8	rs10957126	T	A	0.0119284	1006
8	rs7463394	C	T	0.124254	1006
8	rs11778498	T	A	0.407555	1006
8	rs6990370	T	G	0.400596	1006
8	rs12155603	G	A	0.124254	1006
8	rs7009482	G	A	0.405567	1006
8	rs10094326	G	A	0.361829	1006
8	rs13271624	T	A	0.281312	1006
8	rs76101241	G	C	0.0119284	1006
8	rs7813357	G	T	0.531809	1006
8	rs147063847	G	A	0.00695825	1006
8	rs13281067	T	C	0.412525	1006
8	rs13280153	C	A	0.409543	1006
8	rs28643410	G	A	0.361829	1006
8	rs10109265	C	T	0.405567	1006
8	rs10109386	A	G	0.413519	1006
8	rs10109487	C	A	0.413519	1006
8	rs7827209	C	T	0.119284	1006
8	rs7465560	T	C	0.364811	1006
8	rs13281126	C	G	0.363817	1006
8	rs13280906	A	G	0.363817	1006
8	rs59616608	C	T	0.10835	1006
8	rs13282489	G	C	0.364811	1006
8	rs6651300	A	T	0.363817	1006
8	rs10089297	G	A	0.363817	1006
8	rs1904780	A	G	0.531809	1006
8	rs10957127	C	T	0.0119284	1006
8	rs16925975	T	C	0.10835	1006
8	rs9693218	C	T	0.10835	1006
8	rs7824986	T	C	0.367793	1006
8	rs59700121	G	A	0.109344	1006
8	rs7841458	C	T	0.363817	1006
8	rs12056403	C	T	0.0437376	1006
8	rs10957128	A	G	0.531809	1006
8	rs17740087	G	A	0.0149105	1006
8	rs10094224	G	A	0.367793	1006
8	rs115599470	G	A	0.0119284	1006
8	rs79587165	A	T	0.0119284	1006
8	rs10112099	T	C	0.363817	1006
8	rs10097613	C	T	0.363817	1006
8	rs10098038	G	T	0.363817	1006
8	rs12056462	G	T	0.055666	1006
8	rs12056459	C	T	0.0437376	1006
8	rs12056460	C	T	0.0437376	1006
8	rs10112677	T	A	0.367793	1006
8	rs10101157	G	A	0.363817	1006
8	rs4527913	A	G	0.363817	1006
8	rs4584176	C	A	0.363817	1006
8	rs4351453	G	C	0.363817	1006
8	rs9298028	A	G	0.363817	1006
8	rs9298029	T	A	0.363817	1006
8	rs12676801	G	A	0.10835	1006
8	rs9298030	A	G	0.363817	1006
8	rs10105158	G	C	0.367793	1006
8	rs4738802	A	T	0.10835	1006
8	rs10105094	C	G	0.363817	1006
8	rs10105098	C	A	0.363817	1006
8	rs9298031	T	G	0.363817	1006
8	rs9298032	T	G	0.367793	1006
8	rs6983247	T	G	0.367793	1006
8	rs9298033	C	T	0.363817	1006
8	rs77317893	C	T	0.0248509	1006
8	rs7006734	A	G	0.423459	1006
8	rs7007175	G	A	0.0437376	1006
8	rs142445581	G	A	0.0168986	1006
8	rs7007399	A	G	0.0447316	1006
8	rs35256935	C	A	0.363817	1006
8	rs7003438	T	C	0.0447316	1006
8	rs140351316	G	A	0.028827	1006
8	rs115631971	C	T	0.0119284	1006
8	rs117873659	T	C	0.0198807	1006
8	rs6471861	T	C	0.05666	1006
8	rs6471862	A	C	0.05666	1006
8	rs75389675	A	C	0.0447316	1006
8	rs1480341	T	C	0.363817	1006
8	rs11995335	A	G	0.16501	1006
8	rs6471863	G	A	0.16501	1006
8	rs7820639	A	G	0.104374	1006
8	rs6471864	A	T	0.16501	1006
8	rs7842871	T	C	0.16501	1006
8	rs1480340	T	C	0.363817	1006
8	rs1480339	T	C	0.528827	1006
8	rs1825000	T	C	0.16501	1006
8	rs1824999	G	T	0.528827	1006
8	rs1351380	A	C	0.0447316	1006
8	rs1351379	G	C	0.161034	1006
8	rs73247767	C	T	0.0447316	1006
8	rs66490505	G	A	0.16501	1006
8	rs72665137	C	T	0.104374	1006
8	rs67583169	C	G	0.166004	1006
8	rs75489518	C	T	0.0457256	1006
8	rs7839481	C	A	0.104374	1006
8	rs1824998	G	A	0.166004	1006
8	rs1824997	T	C	0.161034	1006
8	rs1480338	C	T	0.16501	1006
8	rs1480337	G	T	0.812127	1006
8	rs142114675	A	C	0.0198807	1006
8	rs7840783	G	A	0.16501	1006
8	rs117151399	A	G	0.0198807	1006
8	rs7827970	T	A	0.16501	1006
8	rs7844426	G	A	0.162028	1006
8	rs7844712	G	A	0.161034	1006
8	rs1480336	C	A	0.812127	1006
8	rs7814807	G	A	0.16501	1006
8	rs1904779	C	A	0.161034	1006
8	rs11534108	C	T	0.0447316	1006
8	rs11543863	T	C	0.16501	1006
8	rs73247780	T	C	0.0447316	1006
8	rs13257045	A	C	0.812127	1006
8	rs6471865	A	C	0.16501	1006
8	rs147572715	G	A	0.0119284	1006
8	rs1842392	A	G	0.812127	1006
8	rs60690040	A	C	0.104374	1006
8	rs146151404	G	T	0.0397614	1006
8	rs1842391	C	G	0.10835	1006
8	rs147416986	C	T	0.0248509	1006
8	rs147628842	G	T	0.0168986	1006
8	rs12550773	T	C	0.646123	1006
8	rs150863476	G	C	0.105368	1006
8	rs146619144	A	G	0.0248509	1006
8	rs7818620	C	A	0.166004	1006
8	rs72665141	G	C	0.105368	1006
8	rs11989599	A	G	0.166004	1006
8	rs12542264	T	G	0.647117	1006
8	rs12549606	G	A	0.646123	1006
8	rs147260833	C	T	0.0198807	1006
8	rs9643519	C	A	0.814115	1006
8	rs56275436	A	C	0.109344	1006
8	rs145090571	G	A	0.00695825	1006
8	rs11997891	C	T	0.105368	1006
8	rs150480139	G	A	0.0188867	1006
8	rs62510166	C	T	0.0129225	1006
8	rs9643521	T	C	0.166004	1006
8	rs144066699	C	T	0.0119284	1006
8	rs7817231	T	C	0.813121	1006
8	rs9643369	G	A	0.0447316	1006
8	rs150787771	A	T	0.105368	1006
8	rs1973209	A	G	0.166004	1006
8	rs1973208	G	A	0.752485	1006
8	rs2170168	G	A	0.162028	1006
8	rs11775891	C	T	0.647117	1006
8	rs13269146	C	T	0.647117	1006
8	rs117689809	C	T	0.0298211	1006
8	rs142648604	G	A	0.0248509	1006
8	rs116344964	G	A	0.0119284	1006
8	rs7001157	T	C	0.529821	1006
8	rs73247794	A	G	0.0487078	1006
8	rs145330922	C	T	0.0248509	1006
8	rs899741	C	T	0.295229	1006
8	rs73247797	T	A	0.0447316	1006
8	rs57360505	G	A	0.104374	1006
8	rs11787427	G	A	0.473161	1006
8	rs60042864	G	A	0.100398	1006
8	rs16926000	A	G	0.100398	1006
8	rs150359051	G	A	0.0188867	1006
8	rs72648503	G	C	0.100398	1006
8	rs7464602	A	G	0.28827	1006
8	rs10504308	C	T	0.100398	1006
8	rs16926002	G	A	0.287276	1006
8	rs73250004	C	G	0.287276	1006
8	rs78702087	T	C	0.0447316	1006
8	rs143183814	A	G	0.0149105	1006
8	rs9298035	C	T	0.822068	1006
8	rs10088581	T	C	0.372763	1006
8	rs117729195	G	A	0.0129225	1006
8	rs79588211	T	C	0.00298211	1006
8	rs12680649	T	C	0.287276	1006
8	rs77598806	T	C	0.0168986	1006
8	rs16926006	G	A	0.100398	1006
8	rs10100017	C	T	0.369781	1006
8	rs17740762	G	A	0.105368	1006
8	rs7815812	A	T	0.449304	1006
8	rs7824479	A	G	0.287276	1006
8	rs16926008	C	A	0.2833	1006
8	rs16926010	T	C	0.0168986	1006
8	rs144286649	G	A	0.0119284	1006
8	rs1893275	T	C	0.292247	1006
8	rs75114357	G	T	0.0119284	1006
8	rs78263339	C	T	0.0447316	1006
8	rs7011237	A	G	0.349901	1006
8	rs35966938	C	T	0.285288	1006
8	rs34334893	C	T	0.285288	1006
8	rs9772625	A	G	0.45328	1006
8	rs78262852	C	T	0.281312	1006
8	rs150696637	G	A	0.0139165	1006
8	rs2326517	T	A	0.45328	1006
8	rs7014277	T	C	0.105368	1006
8	rs76003458	G	C	0.0178926	1006
8	rs7838707	C	T	0.821074	1006
8	rs1824995	T	C	0.404573	1006
8	rs117517496	C	T	0.0437376	1006
8	rs1585888	G	A	0.281312	1006
8	rs3896736	G	A	0.447316	1006
8	rs79650475	T	C	0.0457256	1006
8	rs6982717	G	T	0.447316	1006
8	rs62510167	C	T	0.102386	1006
8	rs6471867	C	G	0.452286	1006
8	rs6471868	A	G	0.450298	1006
8	rs16926030	G	A	0.0119284	1006
8	rs1383239	G	A	0.445328	1006
8	rs7833654	C	T	0.083499	1006
8	rs11985405	C	T	0.446322	1006
8	rs10957131	G	A	0.446322	1006
8	rs185623676	A	C	0.0218688	1006
8	rs7838379	A	G	0.446322	1006
8	rs80235299	T	G	0.0228628	1006
8	rs7842303	C	T	0.107356	1006
8	rs116349637	A	G	0.107356	1006
8	rs115139027	C	G	0.107356	1006
8	rs114588701	A	G	0.107356	1006
8	rs13279521	G	A	0.277336	1006
8	rs7007086	A	C	0.549702	1006
8	rs193003284	G	T	0.00298211	1006
8	rs111723250	T	A	0.0238569	1006
8	rs55981054	A	C	0.106362	1006
8	rs75953390	T	A	0.0188867	1006
8	rs10102320	G	A	0.531809	1006
8	rs16918847	C	T	0.0467197	1006
8	rs10092218	T	C	0.704771	1006
8	rs17741196	T	C	0.173956	1006
8	rs10105637	A	G	0.531809	1006
8	rs147043131	G	A	0.0168986	1006
8	rs142474519	C	T	0.0188867	1006
8	rs28651514	C	T	0.531809	1006
8	rs78149900	A	G	0.0208748	1006
8	rs139084742	C	T	0.0218688	1006
8	rs145956163	G	A	0.0208748	1006
8	rs78222650	C	T	0.0467197	1006
8	rs931139	C	T	0.527833	1006
8	rs113023771	G	A	0.0715706	1006
8	rs116956693	T	A	0.0198807	1006
8	rs6471870	A	G	0.630219	1006
8	rs2096892	T	C	0.682903	1006
8	rs72648521	C	T	0.0526839	1006
8	rs13439870	G	A	0.612326	1006
8	rs117405146	C	T	0.0367793	1006
8	rs150095884	A	G	0.0159046	1006
8	rs1383241	A	C	0.60835	1006
8	rs11776244	C	T	0.612326	1006
8	rs79278649	G	A	0.0178926	1006
8	rs75667806	C	T	0.0238569	1006
8	rs76631081	A	C	0.0149105	1006
8	rs115864187	C	G	0.0238569	1006
8	rs11998308	A	G	0.60835	1006
8	rs60931648	C	T	0.60835	1006
8	rs922610	A	G	0.686879	1006
8	rs10102372	A	G	0.505964	1006
8	rs72648524	G	A	0.0506958	1006
8	rs10957132	G	A	0.607356	1006
8	rs67179986	A	G	0.0258449	1006
8	rs184989940	A	G	0.0188867	1006
8	rs10087002	A	G	0.609344	1006
8	rs139224479	A	G	0.0198807	1006
8	rs187952300	A	G	0.00397614	1006
8	rs12677500	A	G	0.122266	1006
8	rs16926096	C	A	0.147117	1006
8	rs113560488	C	A	0.0427435	1006
8	rs7017939	A	G	0.589463	1006
8	rs7001436	T	C	0.595427	1006
8	rs55716119	G	A	0.0198807	1006
8	rs16926104	T	C	0.147117	1006
8	rs11776538	T	A	0.44334	1006
8	rs6471873	T	C	0.595427	1006
8	rs11787444	C	T	0.144135	1006
8	rs6471874	C	T	0.87674	1006
8	rs186824738	G	A	0.0129225	1006
8	rs117604944	T	C	0.0218688	1006
8	rs6995153	G	A	0.163022	1006
8	rs6995041	C	G	0.384692	1006
8	rs6995397	A	G	0.237575	1006
8	rs1989748	G	A	0.148111	1006
8	rs1989747	T	G	0.148111	1006
8	rs6983084	T	C	0.148111	1006
8	rs6471875	C	A	0.385686	1006
8	rs7005668	C	T	0.602386	1006
8	rs10957133	T	C	0.385686	1006
8	rs16926111	T	C	0.148111	1006
8	rs147876527	G	A	0.00298211	1006
8	rs4145666	T	A	0.05666	1006
8	rs78350009	C	T	0.0516899	1006
8	rs6984378	G	A	0.399602	1006
8	rs59359269	C	G	0.152087	1006
8	rs17814894	A	G	0.399602	1006
8	rs7820186	G	A	0.151093	1006
8	rs16918852	C	T	0.146123	1006
8	rs77894793	C	A	0.146123	1006
8	rs6471876	G	T	0.151093	1006
8	rs118149010	C	G	0.0238569	1006
8	rs10107773	C	T	0.151093	1006
8	rs28484871	C	A	0.151093	1006
8	rs74411900	C	T	0.00298211	1006
8	rs7830710	G	A	0.399602	1006
8	rs7814226	T	C	0.60338	1006
8	rs1552071	G	A	0.398608	1006
8	rs10102945	T	C	0.60338	1006
8	rs111556256	T	C	0.0119284	1006
8	rs11776939	C	T	0.399602	1006
8	rs113059174	T	C	0.0228628	1006
8	rs1125374	T	A	0.403579	1006
8	rs182149977	C	T	0.00298211	1006
8	rs72648528	C	T	0.149105	1006
8	rs11988766	G	A	0.600398	1006
8	rs10504311	G	A	0.285288	1006
8	rs62510178	T	C	0.315109	1006
8	rs10504312	A	G	0.600398	1006
8	rs10957135	C	A	0.286282	1006
8	rs116853648	G	T	0.0139165	1006
8	rs150984299	C	T	0.00994036	1006
8	rs35907640	G	A	0.147117	1006
8	rs2086393	T	C	0.315109	1006
8	rs57459725	C	G	0.149105	1006
8	rs117180694	C	G	0.0487078	1006
8	rs117355571	A	T	0.0437376	1006
8	rs1466471	A	G	0.870775	1006
8	rs1000500	G	A	0.314115	1006
8	rs17815272	C	T	0.0646123	1006
8	rs16926133	G	A	0.149105	1006
8	rs10108568	T	A	0.16501	1006
8	rs72648529	T	C	0.149105	1006
8	rs7017556	C	T	0.234592	1006
8	rs922611	T	C	0.149105	1006
8	rs72648530	A	G	0.00994036	1006
8	rs2012856	T	C	0.548708	1006
8	rs72648531	A	G	0.149105	1006
8	rs16926137	C	G	0.149105	1006
8	rs7826226	A	C	0.234592	1006
8	rs13271668	C	G	0.166004	1006
8	rs9721205	C	T	0.0149105	1006
8	rs56073139	T	G	0.16501	1006
8	rs79913576	T	A	0.0139165	1006
8	rs7002036	A	G	0.16501	1006
8	rs62510180	G	A	0.16501	1006
8	rs113899565	T	C	0.0228628	1006
8	rs75466739	C	T	0.0457256	1006
8	rs28405386	C	T	0.234592	1006
8	rs6994192	T	C	0.548708	1006
8	rs144046310	G	C	0.0198807	1006
8	rs7841648	A	G	0.548708	1006
8	rs28576477	C	T	0.16501	1006
8	rs190701493	G	C	0.0129225	1006
8	rs72648534	A	G	0.00994036	1006
8	rs6994818	G	A	0.146123	1006
8	rs6471877	A	G	0.548708	1006
8	rs1318227	A	C	0.548708	1006
8	rs13278073	C	T	0.16501	1006
8	rs10087760	A	G	0.548708	1006
8	rs79337544	G	A	0.0516899	1006
8	rs2068589	G	A	0.16501	1006
8	rs2068587	A	C	0.548708	1006
8	rs11988798	T	A	0.548708	1006
8	rs13438846	G	A	0.146123	1006
8	rs16926155	T	C	0.149105	1006
8	rs9785091	G	A	0.548708	1006
8	rs11775407	C	T	0.234592	1006
8	rs10092773	G	A	0.548708	1006
8	rs9785108	C	A	0.16501	1006
8	rs57163592	C	T	0.149105	1006
8	rs58620608	C	T	0.149105	1006
8	rs13258421	C	T	0.146123	1006
8	rs28819229	C	G	0.548708	1006
8	rs7824671	C	T	0.548708	1006
8	rs7825612	A	C	0.383698	1006
8	rs2326556	C	T	0.234592	1006
8	rs6999822	A	G	0.547714	1006
8	rs10111967	C	G	0.16501	1006
8	rs1842388	G	A	0.548708	1006
8	rs1842389	C	A	0.385686	1006
8	rs2326557	A	C	0.236581	1006
8	rs6981694	G	A	0.149105	1006
8	rs6982032	G	C	0.548708	1006
8	rs6982404	A	G	0.548708	1006
8	rs948420	C	G	0.234592	1006
8	rs150150690	C	T	0.0129225	1006
8	rs67620514	G	A	0.0745527	1006
8	rs192845717	C	T	0.00994036	1006
8	rs7823786	C	G	0.164016	1006
8	rs117389556	A	G	0.0178926	1006
8	rs9298037	G	A	0.146123	1006
8	rs2170167	G	A	0.380716	1006
8	rs12547923	T	C	0.379722	1006
8	rs80026548	C	T	0.0258449	1006
8	rs4354350	A	G	0.378728	1006
8	rs7009310	G	C	0.543738	1006
8	rs34851488	C	T	0.146123	1006
8	rs62510198	G	A	0.166004	1006
8	rs187808285	G	A	0.0129225	1006
8	rs72648539	C	T	0.00994036	1006
8	rs79428508	T	C	0.145129	1006
8	rs10808708	T	C	0.543738	1006
8	rs11787314	T	C	0.543738	1006
8	rs28699676	T	A	0.379722	1006
8	rs117988423	G	A	0.0208748	1006
8	rs7818403	G	C	0.543738	1006
8	rs141960806	G	A	0.0149105	1006
8	rs9650199	C	T	0.164016	1006
8	rs76878786	C	G	0.145129	1006
8	rs10107019	G	A	0.379722	1006
8	rs150016077	C	A	0.00994036	1006
8	rs7007407	C	T	0.146123	1006
8	rs13256564	A	G	0.233598	1006
8	rs7007737	C	T	0.164016	1006
8	rs6994606	T	G	0.543738	1006
8	rs10108692	T	C	0.379722	1006
8	rs7839822	T	G	0.234592	1006
8	rs77005946	G	A	0.233598	1006
8	rs148580937	C	T	0.151093	1006
8	rs141858881	T	G	0.0149105	1006
8	rs6471879	A	G	0.543738	1006
8	rs6996165	C	T	0.543738	1006
8	rs143507190	T	C	0.00994036	1006
8	rs7017113	T	G	0.379722	1006
8	rs7001588	G	A	0.145129	1006
8	rs7001220	A	G	0.233598	1006
8	rs36056092	C	T	0.146123	1006
8	rs6989196	T	G	0.543738	1006
8	rs112995937	C	T	0.0666004	1006
8	rs7007812	C	T	0.164016	1006
8	rs149639896	C	T	0.0656064	1006
8	rs57297574	C	T	0.145129	1006
8	rs62510202	G	A	0.0745527	1006
8	rs62510203	G	A	0.0795229	1006
8	rs7839853	C	T	0.145129	1006
8	rs67794938	C	T	0.0745527	1006
8	rs58818800	G	A	0.379722	1006
8	rs56091731	C	A	0.145129	1006
8	rs28738712	C	G	0.164016	1006
8	rs11776511	A	G	0.151093	1006
8	rs62510205	G	A	0.0745527	1006
8	rs7819947	A	G	0.543738	1006
8	rs28897378	G	A	0.146123	1006
8	rs10104705	G	A	0.146123	1006
8	rs2186985	G	A	0.145129	1006
8	rs140596402	G	A	0.0139165	1006
8	rs7831106	G	A	0.544732	1006
8	rs184330050	A	G	0.00994036	1006
8	rs74756518	A	G	0.164016	1006
8	rs7824474	T	C	0.543738	1006
8	rs7828383	T	A	0.544732	1006
8	rs1480342	A	G	0.233598	1006
8	rs13272533	A	G	0.146123	1006
8	rs1552070	C	G	0.543738	1006
8	rs76767912	G	A	0.0208748	1006
8	rs16926208	C	A	0.145129	1006
8	rs78519440	T	C	0.0516899	1006
8	rs6998307	A	G	0.543738	1006
8	rs183481616	C	T	0.0119284	1006
8	rs7829407	G	A	0.145129	1006
8	rs10957136	A	G	0.234592	1006
8	rs77511447	G	A	0.027833	1006
8	rs10101758	T	C	0.146123	1006
8	rs948422	G	C	0.379722	1006
8	rs72648552	G	A	0.145129	1006
8	rs7002467	T	C	0.164016	1006
8	rs7832664	T	A	0.233598	1006
8	rs79887259	G	T	0.0159046	1006
8	rs78034798	C	A	0.0159046	1006
8	rs6471880	C	T	0.543738	1006
8	rs13254748	G	A	0.146123	1006
8	rs72648553	T	A	0.145129	1006
8	rs13265543	G	A	0.379722	1006
8	rs13267828	T	C	0.233598	1006
8	rs62510240	G	A	0.0258449	1006
8	rs6998294	G	T	0.233598	1006
8	rs12548711	T	C	0.543738	1006
```
