## Supplementary material for "Characterization of shared and ancestry-specific signals driving complex traits using multi-ancestry fine-mapping": s1_ref.bim

```
8	rs141087357	0	60379036	C	A
8	rs12386882	0	60381595	T	G
8	rs62506255	0	60381644	A	G
8	rs4738776	0	60382282	T	C
8	rs4738777	0	60382384	T	C
8	rs12677067	0	60383409	G	A
8	rs6998679	0	60384683	G	T
8	rs17250042	0	60387178	G	T
8	rs17250119	0	60388601	A	G
8	rs117644056	0	60389355	T	C
8	rs7016782	0	60389579	T	C
8	rs16918793	0	60390081	G	T
8	rs76397219	0	60390318	A	G
8	rs182806131	0	60390543	A	G
8	rs1519072	0	60390554	C	G
8	rs2139237	0	60393083	A	G
8	rs192739800	0	60393131	C	T
8	rs118078293	0	60393858	T	C
8	rs117998997	0	60395964	A	T
8	rs117764247	0	60395966	G	T
8	rs71521461	0	60397243	G	A
8	rs184315133	0	60397274	G	T
8	rs11996987	0	60397675	T	C
8	rs7829285	0	60398832	T	C
8	rs12334319	0	60399853	T	C
8	rs140383948	0	60402251	A	G
8	rs139523388	0	60402471	A	G
8	rs147972263	0	60402497	A	G
8	rs62504663	0	60403259	T	C
8	rs4738778	0	60407558	G	A
8	rs10111067	0	60407932	A	G
8	rs2139229	0	60409285	G	T
8	rs4738779	0	60409468	C	A
8	rs10103231	0	60413073	C	T
8	rs2176641	0	60414060	A	C
8	rs117870553	0	60416253	G	A
8	rs1607475	0	60416468	T	C
8	rs2460263	0	60417223	T	A
8	rs78495713	0	60418589	G	A
8	rs112647088	0	60420224	A	G
8	rs55873506	0	60420930	T	G
8	rs2467605	0	60421885	A	G
8	rs56239360	0	60422658	G	A
8	rs140066404	0	60424392	G	T
8	rs117734970	0	60424393	G	C
8	rs1401422	0	60424884	G	A
8	rs2956129	0	60426790	A	G
8	rs62504669	0	60427700	A	G
8	rs141749763	0	60427973	T	C
8	rs10111426	0	60429078	T	A
8	rs540380731	0	60430200	T	C
8	rs2056264	0	60430255	C	A
8	rs2460265	0	60431304	C	A
8	rs2467607	0	60435234	C	T
8	rs2460266	0	60437335	A	G
8	rs118136118	0	60438997	C	T
8	rs2460267	0	60439384	T	A
8	rs111651604	0	60442762	C	T
8	rs1519066	0	60443509	G	T
8	rs2139231	0	60445734	A	G
8	rs62504670	0	60446268	A	G
8	rs2460268	0	60446701	C	T
8	rs187347886	0	60447227	G	T
8	rs72655554	0	60452509	A	T
8	rs11786557	0	60457078	G	A
8	rs2467610	0	60458038	T	C
8	rs2056265	0	60458178	G	A
8	rs7357459	0	60460074	A	G
8	rs2460270	0	60460240	C	T
8	rs113978901	0	60460651	C	T
8	rs2467606	0	60460884	T	C
8	rs76942130	0	60461160	C	T
8	rs62504673	0	60461459	C	G
8	rs4487752	0	60462354	G	A
8	rs78239643	0	60465265	C	T
8	rs13259348	0	60465955	A	C
8	rs66506970	0	60467072	C	G
8	rs7009456	0	60467611	A	G
8	rs4463409	0	60468372	C	T
8	rs10957100	0	60469380	G	A
8	rs6471793	0	60469791	G	A
8	rs17251327	0	60470205	T	C
8	rs4607594	0	60470686	T	C
8	rs16924985	0	60470787	T	G
8	rs72655557	0	60473183	T	C
8	rs4376488	0	60474811	A	C
8	rs78150391	0	60475080	C	T
8	rs141426469	0	60475713	G	A
8	rs11993956	0	60476101	A	T
8	rs12542736	0	60476396	G	A
8	rs7002385	0	60476691	T	C
8	rs12056448	0	60477969	T	G
8	rs7827918	0	60478117	A	G
8	rs7828101	0	60478238	A	G
8	rs6989690	0	60479595	T	A
8	rs7013275	0	60480848	A	C
8	rs79132259	0	60481467	G	T
8	rs75811352	0	60482040	G	A
8	rs7813510	0	60482306	G	C
8	rs80062377	0	60482414	C	T
8	rs72655561	0	60482794	C	T
8	rs62504676	0	60482795	A	G
8	rs182568448	0	60484219	A	G
8	rs10093244	0	60484424	T	G
8	rs76497213	0	60485013	C	A
8	rs4265173	0	60485588	G	C
8	rs7832257	0	60486037	A	G
8	rs142000453	0	60486992	C	A
8	rs79895102	0	60488768	C	A
8	rs78016080	0	60490156	C	T
8	rs140510615	0	60490813	G	A
8	rs150440297	0	60491205	C	A
8	rs148884190	0	60491337	C	T
8	rs187379762	0	60492931	G	C
8	rs150040604	0	60493786	A	G
8	rs7845843	0	60494113	G	A
8	rs77049449	0	60494663	T	G
8	rs28457151	0	60494693	C	T
8	rs9298016	0	60496742	C	T
8	rs4466389	0	60497232	T	G
8	rs4278140	0	60498503	T	C
8	rs113959135	0	60498701	A	G
8	rs71521469	0	60499155	G	A
8	rs7828435	0	60499342	T	C
8	rs149987674	0	60499658	G	C
8	rs144762215	0	60499774	A	G
8	rs146352386	0	60502077	T	C
8	rs147908722	0	60503635	G	A
8	rs4588843	0	60505005	G	A
8	rs72655566	0	60506977	A	G
8	rs192405706	0	60508174	A	G
8	rs117075557	0	60508230	A	G
8	rs139166799	0	60509293	G	A
8	rs117838679	0	60510012	T	A
8	rs6471794	0	60510524	A	G
8	rs117504601	0	60510634	C	T
8	rs6986251	0	60513088	A	C
8	rs138338388	0	60513279	G	C
8	rs17317493	0	60514437	G	T
8	rs12547681	0	60514487	T	G
8	rs76615912	0	60516403	G	A
8	rs185147229	0	60517083	C	T
8	rs72655567	0	60518266	G	A
8	rs117996647	0	60518273	G	A
8	rs11778476	0	60519015	G	A
8	rs6990717	0	60519283	G	A
8	rs10957101	0	60520492	T	C
8	rs74985355	0	60522874	G	A
8	rs4738781	0	60522878	T	C
8	rs57023171	0	60523075	T	C
8	rs10092481	0	60523142	A	C
8	rs78835291	0	60523685	T	A
8	rs16925035	0	60523774	A	C
8	rs28690501	0	60524049	G	A
8	rs10099680	0	60524457	A	G
8	rs4406382	0	60525083	C	G
8	rs77568858	0	60525449	G	C
8	rs7838646	0	60525796	T	C
8	rs17317662	0	60526089	G	A
8	rs10107875	0	60526565	C	T
8	rs12549965	0	60527353	G	A
8	rs117663434	0	60528011	G	A
8	rs28679689	0	60528672	C	G
8	rs117209120	0	60528690	C	T
8	rs17252026	0	60529672	C	A
8	rs6982265	0	60529722	C	T
8	rs17317794	0	60529779	C	T
8	rs7008068	0	60530854	T	A
8	rs17317857	0	60531443	G	A
8	rs4131318	0	60533207	T	A
8	rs12234974	0	60533280	A	T
8	rs73680605	0	60533735	G	A
8	rs62504688	0	60534026	T	G
8	rs16925042	0	60534863	A	T
8	rs7014422	0	60535550	G	A
8	rs6996733	0	60535824	T	C
8	rs117879687	0	60535988	C	T
8	rs3857968	0	60536387	G	C
8	rs75182895	0	60536667	G	C
8	rs73680606	0	60536988	C	A
8	rs116863894	0	60537025	A	G
8	rs72655568	0	60537698	C	T
8	rs7828085	0	60538321	C	T
8	rs73680620	0	60538407	T	C
8	rs72655569	0	60538823	T	G
8	rs7003175	0	60539305	C	T
8	rs4321990	0	60540030	G	C
8	rs4460359	0	60540056	T	C
8	rs17318199	0	60540146	A	C
8	rs4518650	0	60540391	T	C
8	rs7842002	0	60540964	A	G
8	rs11775893	0	60541264	C	T
8	rs140478662	0	60541623	C	T
8	rs17252576	0	60542139	C	T
8	rs12543836	0	60542774	G	A
8	rs4282558	0	60542864	C	T
8	rs16925057	0	60543209	T	G
8	rs75564267	0	60543515	G	T
8	rs9643511	0	60543992	A	C
8	rs10957102	0	60544006	A	C
8	rs16925062	0	60544364	T	G
8	rs72655570	0	60545488	A	G
8	rs4737547	0	60545664	A	G
8	rs76164742	0	60546185	G	A
8	rs72655571	0	60546223	G	A
8	rs71521470	0	60547153	A	G
8	rs6990562	0	60549318	G	A
8	rs4612329	0	60549508	T	C
8	rs16925069	0	60550114	A	G
8	rs17318561	0	60550777	A	C
8	rs4342576	0	60551655	A	T
8	rs62504689	0	60551712	G	A
8	rs57760637	0	60552380	C	T
8	rs59144101	0	60552681	A	G
8	rs9792187	0	60553075	C	T
8	rs12675414	0	60553239	A	G
8	rs12675873	0	60553526	A	T
8	rs4737548	0	60553794	A	G
8	rs4737549	0	60553849	A	G
8	rs16925082	0	60554196	G	A
8	rs10111592	0	60554402	T	C
8	rs6983204	0	60554538	A	C
8	rs11784285	0	60554852	G	A
8	rs62504690	0	60554935	G	A
8	rs77285254	0	60555094	T	C
8	rs73680623	0	60555241	A	T
8	rs72655574	0	60555353	C	T
8	rs12541727	0	60555506	T	C
8	rs57310682	0	60556037	A	T
8	rs72655575	0	60556509	C	A
8	rs72655576	0	60556826	C	A
8	rs28537162	0	60557136	C	T
8	rs74464493	0	60557635	A	G
8	rs60064130	0	60560480	C	T
8	rs79814986	0	60560511	A	G
8	rs62504693	0	60561809	G	C
8	rs79765273	0	60562161	G	A
8	rs76685682	0	60562380	T	C
8	rs72655578	0	60562925	A	G
8	rs111384228	0	60563726	C	G
8	rs72655579	0	60563750	A	C
8	rs6471795	0	60564143	T	A
8	rs4272364	0	60564206	T	A
8	rs144281835	0	60564332	A	G
8	rs7814268	0	60564848	C	T
8	rs56188656	0	60566365	C	T
8	rs16925089	0	60566602	C	A
8	rs16925094	0	60567509	A	G
8	rs16925098	0	60567960	A	C
8	rs113916608	0	60567995	T	C
8	rs4501567	0	60568606	A	G
8	rs116988691	0	60569262	A	C
8	rs17319082	0	60569511	T	C
8	rs11774669	0	60571129	T	G
8	rs62504698	0	60571945	G	C
8	rs62504699	0	60572067	C	A
8	rs62504700	0	60573264	T	C
8	rs62504701	0	60573540	C	T
8	rs7007604	0	60574673	A	G
8	rs72655584	0	60577175	T	C
8	rs79631466	0	60577652	C	G
8	rs62504702	0	60577844	T	A
8	rs62504703	0	60579164	G	A
8	rs28709348	0	60580017	A	T
8	rs72655585	0	60580091	T	A
8	rs10504295	0	60580660	G	A
8	rs16925101	0	60580715	T	C
8	rs16925107	0	60580938	C	A
8	rs12545525	0	60581812	T	A
8	rs62504725	0	60582704	G	A
8	rs16925109	0	60582882	C	G
8	rs10957105	0	60583239	G	T
8	rs12549153	0	60583767	A	G
8	rs10104862	0	60583948	G	A
8	rs4629854	0	60584177	C	T
8	rs62504726	0	60584263	C	G
8	rs28572408	0	60584532	A	C
8	rs28498065	0	60584683	G	A
8	rs74621290	0	60584917	C	T
8	rs4644228	0	60585342	C	T
8	rs62504727	0	60586377	C	T
8	rs57605178	0	60587315	C	A
8	rs16925119	0	60587632	A	G
8	rs78351426	0	60587930	T	A
8	rs62504728	0	60589190	A	T
8	rs117652955	0	60589239	G	A
8	rs7350109	0	60591355	A	T
8	rs11784625	0	60591582	T	A
8	rs75592700	0	60594426	T	G
8	rs138460577	0	60594825	C	T
8	rs142936325	0	60595165	G	A
8	rs117493207	0	60596629	G	C
8	rs72655588	0	60597029	C	A
8	rs56207859	0	60597717	C	T
8	rs35484123	0	60599329	T	G
8	rs60461555	0	60599331	T	G
8	rs116963428	0	60600066	A	G
8	rs150234939	0	60600076	T	C
8	rs17266595	0	60600224	G	A
8	rs6981960	0	60600281	G	A
8	rs143814595	0	60600731	T	C
8	rs117755488	0	60602526	T	C
8	rs75351954	0	60603370	T	C
8	rs111398080	0	60605138	C	G
8	rs56394800	0	60605208	T	C
8	rs147119267	0	60605866	A	G
8	rs7000966	0	60606951	T	C
8	rs111759177	0	60608536	C	T
8	rs62504732	0	60609035	A	G
8	rs111560877	0	60610322	G	A
8	rs117123396	0	60610679	A	G
8	rs72655591	0	60611239	C	T
8	rs147745664	0	60611422	C	T
8	rs62504733	0	60611472	C	T
8	rs72655592	0	60611474	G	A
8	rs7005221	0	60613335	T	C
8	rs62504734	0	60613874	T	C
8	rs77932968	0	60616020	A	G
8	rs77706618	0	60616821	A	G
8	rs75208986	0	60616973	T	C
8	rs4305887	0	60622328	T	C
8	rs4541897	0	60622669	T	G
8	rs12541902	0	60623348	A	C
8	rs145582815	0	60623806	C	A
8	rs1511026	0	60623880	T	C
8	rs2203040	0	60624138	G	A
8	rs6983167	0	60625197	G	A
8	rs6983076	0	60625318	C	T
8	rs4237035	0	60626099	T	C
8	rs62504735	0	60628581	C	T
8	rs4360284	0	60628885	G	C
8	rs7846430	0	60629462	C	T
8	rs62504736	0	60629851	G	T
8	rs28517350	0	60630979	G	C
8	rs144548138	0	60632035	T	A
8	rs10109791	0	60632783	G	T
8	rs4338094	0	60633893	C	T
8	rs11775690	0	60635507	G	A
8	rs62504737	0	60635615	C	T
8	rs139687719	0	60635911	G	T
8	rs6471799	0	60636205	A	T
8	rs62504738	0	60636351	C	T
8	rs4352837	0	60636591	C	T
8	rs62504739	0	60637320	C	T
8	rs4339631	0	60638781	C	T
8	rs11782188	0	60640521	A	G
8	rs11782236	0	60640656	A	G
8	rs4299991	0	60641321	G	T
8	rs62504742	0	60641734	A	G
8	rs78986053	0	60642219	T	A
8	rs7815420	0	60642541	G	A
8	rs7815342	0	60642696	A	G
8	rs6989544	0	60643993	A	G
8	rs77101616	0	60644555	G	A
8	rs78561734	0	60644654	C	G
8	rs7465117	0	60644774	T	C
8	rs6471800	0	60645178	G	A
8	rs118061304	0	60645441	A	T
8	rs7462589	0	60645506	A	G
8	rs62504743	0	60646047	G	A
8	rs72655598	0	60647157	C	T
8	rs7002426	0	60647625	T	G
8	rs10086095	0	60647972	T	A
8	rs62506387	0	60648544	C	A
8	rs62506388	0	60648553	A	G
8	rs1949105	0	60648712	C	T
8	rs68055460	0	60648801	A	T
8	rs62506389	0	60648845	G	T
8	rs6992992	0	60649504	G	A
8	rs117754917	0	60649939	A	G
8	rs72655599	0	60650321	A	G
8	rs76359130	0	60650603	G	A
8	rs6999126	0	60651105	C	T
8	rs78634630	0	60651215	A	C
8	rs6999716	0	60651271	G	A
8	rs10087535	0	60652220	G	T
8	rs12549329	0	60652486	T	C
8	rs10090791	0	60652620	G	A
8	rs75841445	0	60652629	A	T
8	rs16925214	0	60652836	T	C
8	rs1949101	0	60654115	G	T
8	rs1949102	0	60654261	G	A
8	rs10113297	0	60654640	T	A
8	rs1034518	0	60656194	C	A
8	rs111751461	0	60656637	A	C
8	rs4144768	0	60656881	G	A
8	rs6993556	0	60657101	G	A
8	rs6993452	0	60657275	A	C
8	rs1034519	0	60658238	C	A
8	rs75523802	0	60658261	C	A
8	rs62506392	0	60658740	G	T
8	rs6471801	0	60660043	C	T
8	rs77938567	0	60660215	G	A
8	rs55856542	0	60660282	T	G
8	rs56059983	0	60661406	G	A
8	rs72657804	0	60661539	A	T
8	rs78125630	0	60661765	G	T
8	rs72657805	0	60661940	G	A
8	rs10957106	0	60662263	T	A
8	rs149077375	0	60662273	T	C
8	rs62506395	0	60662558	C	T
8	rs62506396	0	60664974	G	A
8	rs16925239	0	60666324	C	T
8	rs72657808	0	60666355	A	C
8	rs6471803	0	60667231	G	A
8	rs7006844	0	60667755	G	T
8	rs60587092	0	60668170	C	A
8	rs9643512	0	60668254	C	T
8	rs10096514	0	60669653	A	G
8	rs28590033	0	60669706	A	G
8	rs7846042	0	60670073	C	T
8	rs6984337	0	60670709	A	G
8	rs6984776	0	60670867	C	T
8	rs57114745	0	60670963	G	A
8	rs55641496	0	60671252	C	G
8	rs6415584	0	60671607	G	A
8	rs7821280	0	60672026	C	T
8	rs183183066	0	60672789	A	T
8	rs6982408	0	60673486	T	G
8	rs4526349	0	60673832	G	A
8	rs2326443	0	60674037	A	T
8	rs2326444	0	60674050	C	T
8	rs7001585	0	60674051	G	A
8	rs12543532	0	60674420	T	C
8	rs12545845	0	60674443	A	T
8	rs12546326	0	60674489	A	C
8	rs62506400	0	60674603	G	A
8	rs62506401	0	60674613	G	A
8	rs7836012	0	60674796	G	A
8	rs12334344	0	60674862	C	T
8	rs147643742	0	60674875	G	A
8	rs7835908	0	60674909	C	T
8	rs7836602	0	60675434	C	G
8	rs7820347	0	60675448	T	G
8	rs2326445	0	60675794	C	T
8	rs62506402	0	60675970	T	C
8	rs62506403	0	60675997	A	G
8	rs76925604	0	60676214	C	T
8	rs62506404	0	60676487	G	A
8	rs1606072	0	60676533	G	A
8	rs7845013	0	60676730	A	G
8	rs62506405	0	60677006	G	C
8	rs7465610	0	60677297	G	A
8	rs2175384	0	60677561	A	C
8	rs2136912	0	60677765	T	G
8	rs2136913	0	60677815	T	G
8	rs6471804	0	60677893	G	A
8	rs62507075	0	60678489	A	G
8	rs6999026	0	60678684	C	T
8	rs57406952	0	60678918	C	A
8	rs7462680	0	60679195	G	A
8	rs6471805	0	60679281	A	C
8	rs2056459	0	60679495	C	T
8	rs6415585	0	60679908	G	A
8	rs1511027	0	60680022	C	T
8	rs1912658	0	60680218	T	A
8	rs6471806	0	60680375	G	T
8	rs6471807	0	60680498	C	T
8	rs2055877	0	60680901	G	A
8	rs7464446	0	60681253	C	T
8	rs11989756	0	60681322	T	C
8	rs1606074	0	60682313	A	T
8	rs55950032	0	60682869	T	C
8	rs62507078	0	60682911	T	C
8	rs1858286	0	60682959	C	G
8	rs1858287	0	60683160	C	T
8	rs2136914	0	60683896	C	T
8	rs6471808	0	60683975	C	T
8	rs11993563	0	60684480	T	G
8	rs11989836	0	60684588	G	A
8	rs11989885	0	60684890	C	T
8	rs62507079	0	60685294	C	T
8	rs7465692	0	60685549	T	C
8	rs1606076	0	60685788	G	A
8	rs6471809	0	60685979	A	T
8	rs6471810	0	60686056	C	A
8	rs7387354	0	60686218	G	A
8	rs9643513	0	60686330	A	G
8	rs9643514	0	60686513	T	C
8	rs55998345	0	60686774	C	T
8	rs568465719	0	60687524	G	A
8	rs2175385	0	60689015	T	A
8	rs6471811	0	60689220	T	G
8	rs79833403	0	60689312	G	A
8	rs59412441	0	60689573	A	G
8	rs10105972	0	60689601	G	A
8	rs62512476	0	60691094	A	C
8	rs10110581	0	60691207	G	A
8	rs12678056	0	60691309	C	T
8	rs10808700	0	60691526	C	G
8	rs12680695	0	60691630	T	C
8	rs12680712	0	60691702	T	C
8	rs12680715	0	60691717	T	G
8	rs144938765	0	60691840	C	A
8	rs6471812	0	60692728	G	A
8	rs62512477	0	60692746	G	C
8	rs62512478	0	60693143	T	C
8	rs62512479	0	60693731	G	A
8	rs138734334	0	60694333	C	T
8	rs867742	0	60694592	A	C
8	rs907212	0	60694605	A	G
8	rs867743	0	60694647	G	A
8	rs187169673	0	60694889	G	A
8	rs907211	0	60694900	C	A
8	rs6985444	0	60695541	A	C
8	rs6986658	0	60696158	C	T
8	rs1473594	0	60696526	T	C
8	rs76439253	0	60697192	G	A
8	rs34985108	0	60697313	A	T
8	rs6471814	0	60697874	T	G
8	rs138699405	0	60698188	T	C
8	rs7011090	0	60698514	A	C
8	rs7011914	0	60698747	G	A
8	rs6471815	0	60698795	A	G
8	rs6471816	0	60698804	C	T
8	rs6471817	0	60698937	G	A
8	rs6471818	0	60699594	T	A
8	rs6471819	0	60699779	T	A
8	rs6471820	0	60700150	C	T
8	rs7017889	0	60700251	C	G
8	rs6984242	0	60700469	G	A
8	rs4354297	0	60701019	C	G
8	rs2875935	0	60701433	T	C
8	rs13260766	0	60702055	G	A
8	rs6415587	0	60702199	A	C
8	rs6471821	0	60702296	T	C
8	rs34153748	0	60702591	C	T
8	rs62512481	0	60703309	T	C
8	rs12155733	0	60703969	T	A
8	rs12155734	0	60704013	T	C
8	rs12155940	0	60704199	A	T
8	rs12155738	0	60704226	T	G
8	rs78092151	0	60704281	A	G
8	rs72657845	0	60704504	G	C
8	rs7835184	0	60704609	A	T
8	rs6471822	0	60705574	C	T
8	rs7011502	0	60705885	C	T
8	rs7011810	0	60705903	G	A
8	rs7011728	0	60706091	A	G
8	rs1115040	0	60706265	A	G
8	rs1115041	0	60706297	T	C
8	rs10096023	0	60706569	A	G
8	rs2175387	0	60706685	A	C
8	rs72657852	0	60706743	C	T
8	rs12542867	0	60706955	C	T
8	rs72657853	0	60707655	C	T
8	rs6471823	0	60708070	T	C
8	rs6415589	0	60708126	C	A
8	rs2326439	0	60708224	G	C
8	rs4394383	0	60708505	G	C
8	rs4440623	0	60708881	G	A
8	rs117679051	0	60708961	C	T
8	rs6471826	0	60709242	T	G
8	rs77786030	0	60709263	T	G
8	rs6415590	0	60709463	A	G
8	rs113309310	0	60709655	T	A
8	rs62512482	0	60709677	A	G
8	rs62512483	0	60709688	C	T
8	rs12678663	0	60709689	A	G
8	rs6986814	0	60709953	T	C
8	rs13252402	0	60710231	C	T
8	rs13252902	0	60710242	G	A
8	rs1034515	0	60710665	G	A
8	rs6471827	0	60710807	C	G
8	rs62512484	0	60710863	C	T
8	rs1034516	0	60710997	G	T
8	rs10092060	0	60711404	G	A
8	rs6997129	0	60711742	T	G
8	rs6471828	0	60711831	G	A
8	rs62512485	0	60712223	G	A
8	rs6471829	0	60712370	A	C
8	rs1034517	0	60712682	T	C
8	rs17321736	0	60712845	G	T
8	rs954004	0	60712976	C	T
8	rs148354577	0	60713099	T	C
8	rs954005	0	60713156	C	T
8	rs952800	0	60713250	G	A
8	rs72657859	0	60713355	A	G
8	rs79218330	0	60713369	G	A
8	rs6471830	0	60713371	G	A
8	rs74891458	0	60713451	G	C
8	rs10808702	0	60714490	G	C
8	rs10755942	0	60714508	T	C
8	rs10755943	0	60714584	C	A
8	rs10504300	0	60714731	G	A
8	rs17268891	0	60714839	C	T
8	rs17268933	0	60715532	T	C
8	rs7833985	0	60716844	G	A
8	rs62512486	0	60716958	G	A
8	rs142670204	0	60717327	C	T
8	rs189843247	0	60717354	C	A
8	rs6987131	0	60717448	T	C
8	rs7000664	0	60717480	T	C
8	rs7018304	0	60717504	A	G
8	rs10101487	0	60718495	A	G
8	rs72657861	0	60718542	A	T
8	rs7817184	0	60718581	A	G
8	rs62512487	0	60719172	C	A
8	rs10957109	0	60719241	C	A
8	rs62512488	0	60719673	A	G
8	rs1511032	0	60719954	A	T
8	rs6471831	0	60720008	G	T
8	rs6471832	0	60720176	G	A
8	rs72657864	0	60720257	A	T
8	rs6471833	0	60720695	A	G
8	rs1511031	0	60720759	A	C
8	rs2136916	0	60721498	C	A
8	rs6471834	0	60721511	A	G
8	rs10100880	0	60721981	T	C
8	rs62512489	0	60722843	A	G
8	rs2326440	0	60722999	C	T
8	rs2326441	0	60723088	A	G
8	rs2326442	0	60723277	G	A
8	rs117731568	0	60723301	A	G
8	rs62512504	0	60723312	T	C
8	rs111514205	0	60723345	C	T
8	rs74765040	0	60723734	G	A
8	rs12549916	0	60724023	T	C
8	rs111906700	0	60724490	C	G
8	rs2221796	0	60724763	C	T
8	rs2221795	0	60724773	T	C
8	rs10101285	0	60725476	C	A
8	rs72657870	0	60725539	G	A
8	rs62512505	0	60725823	C	G
8	rs10216407	0	60726192	T	G
8	rs4738785	0	60726781	G	T
8	rs10105824	0	60726786	G	A
8	rs62512506	0	60726833	G	A
8	rs62512507	0	60727674	T	C
8	rs10088841	0	60728053	C	T
8	rs10957110	0	60728145	T	C
8	rs10103912	0	60728159	T	G
8	rs10088981	0	60728265	A	G
8	rs75671841	0	60728289	G	C
8	rs146190573	0	60728351	T	C
8	rs11993248	0	60728734	C	T
8	rs146440533	0	60728909	T	G
8	rs140631176	0	60729243	G	C
8	rs117379296	0	60730641	G	A
8	rs141378688	0	60731091	A	G
8	rs112430807	0	60731216	T	C
8	rs10087957	0	60731440	T	A
8	rs10103994	0	60731483	A	C
8	rs9657030	0	60731669	T	C
8	rs28804194	0	60731737	A	G
8	rs10108587	0	60732791	G	A
8	rs62512508	0	60733546	C	A
8	rs28626870	0	60733949	C	G
8	rs28445557	0	60733953	C	G
8	rs79564996	0	60734128	T	A
8	rs17322063	0	60734218	A	G
8	rs61187582	0	60734847	T	C
8	rs62512510	0	60735372	A	C
8	rs111745964	0	60735958	T	A
8	rs1511028	0	60736025	T	C
8	rs12155692	0	60736841	G	T
8	rs62512511	0	60737472	T	C
8	rs72657880	0	60737595	T	C
8	rs10107695	0	60738020	G	A
8	rs10097767	0	60738561	T	C
8	rs10111058	0	60738611	G	A
8	rs28535655	0	60738950	A	T
8	rs72657882	0	60739157	G	A
8	rs9771604	0	60739460	G	A
8	rs78848802	0	60739461	C	T
8	rs28847010	0	60739739	G	C
8	rs72657883	0	60739857	A	G
8	rs2089803	0	60739920	T	C
8	rs72657887	0	60740083	T	C
8	rs10087528	0	60740218	C	A
8	rs7838979	0	60740826	G	A
8	rs72657888	0	60740901	G	A
8	rs62512512	0	60741249	A	C
8	rs7388114	0	60741289	G	A
8	rs10095336	0	60742087	A	G
8	rs74881760	0	60742092	A	G
8	rs72657891	0	60742211	T	G
8	rs78826090	0	60742245	A	G
8	rs13272293	0	60742395	A	G
8	rs17322175	0	60742880	A	G
8	rs117096890	0	60742984	A	T
8	rs62512513	0	60743032	T	G
8	rs10086474	0	60743407	T	A
8	rs10102805	0	60743653	C	T
8	rs10102936	0	60743800	C	G
8	rs28551787	0	60744352	A	G
8	rs143187646	0	60744881	C	G
8	rs10107697	0	60745444	C	A
8	rs150308753	0	60745780	C	T
8	rs10101705	0	60746801	T	C
8	rs6471835	0	60746997	A	C
8	rs10504301	0	60747088	C	T
8	rs17269256	0	60747385	A	C
8	rs17322350	0	60747478	A	C
8	rs72657895	0	60747542	T	C
8	rs62512514	0	60747627	A	G
8	rs141930989	0	60747664	C	T
8	rs17322364	0	60747757	C	A
8	rs7812464	0	60747785	A	G
8	rs10102053	0	60749029	C	T
8	rs28685679	0	60749057	T	C
8	rs9298020	0	60749384	C	T
8	rs9298021	0	60749822	G	A
8	rs10504302	0	60750046	A	G
8	rs117012423	0	60750055	C	T
8	rs7016548	0	60750473	T	A
8	rs4582545	0	60750787	G	A
8	rs2875948	0	60750793	G	A
8	rs72657901	0	60750998	C	T
8	rs2136915	0	60751628	G	A
8	rs17269617	0	60752382	T	C
8	rs7837331	0	60752998	C	G
8	rs7837720	0	60753118	G	A
8	rs62512516	0	60753153	C	T
8	rs117866213	0	60753513	G	A
8	rs77957830	0	60754052	T	C
8	rs75677659	0	60754297	G	T
8	rs1995941	0	60755370	T	C
8	rs17322678	0	60755439	T	C
8	rs10105408	0	60756705	C	T
8	rs10105639	0	60756918	C	T
8	rs145191966	0	60757100	A	C
8	rs7845438	0	60757580	A	G
8	rs10111665	0	60757768	T	G
8	rs10097149	0	60757846	G	A
8	rs10096992	0	60757941	A	T
8	rs62512517	0	60758335	A	G
8	rs112123560	0	60758428	C	T
8	rs62512518	0	60758431	A	G
8	rs72659708	0	60758463	T	C
8	rs10087905	0	60759033	T	A
8	rs72659710	0	60759037	C	T
8	rs62512519	0	60759571	T	A
8	rs10104937	0	60759875	A	C
8	rs62512520	0	60760001	A	G
8	rs10105068	0	60760020	A	G
8	rs72659711	0	60760459	T	C
8	rs6996580	0	60761377	C	T
8	rs7000937	0	60761680	C	T
8	rs72659714	0	60762539	T	C
8	rs28785033	0	60762855	G	A
8	rs79120531	0	60762930	T	G
8	rs28377043	0	60762945	C	T
8	rs28559577	0	60762988	G	A
8	rs62512521	0	60763504	C	T
8	rs57344747	0	60763655	T	G
8	rs9643515	0	60763662	T	G
8	rs72659716	0	60763728	C	T
8	rs29001471	0	60763910	G	T
8	rs6471836	0	60763956	C	G
8	rs62512523	0	60764397	T	A
8	rs62512524	0	60764695	G	T
8	rs72659718	0	60765571	T	C
8	rs1606077	0	60765693	T	C
8	rs72659720	0	60766226	G	T
8	rs76635427	0	60766420	C	T
8	rs76398537	0	60766657	G	T
8	rs6990436	0	60767179	C	T
8	rs62509967	0	60767338	C	A
8	rs72659723	0	60767754	G	A
8	rs113966042	0	60768209	G	A
8	rs12156268	0	60768374	T	G
8	rs10091240	0	60768740	A	T
8	rs10091574	0	60768857	C	T
8	rs10091824	0	60769063	C	T
8	rs10091767	0	60769146	A	G
8	rs10091940	0	60769210	C	T
8	rs2875934	0	60769490	A	G
8	rs2875933	0	60769829	T	G
8	rs2326438	0	60769851	T	C
8	rs146358197	0	60770007	G	A
8	rs78820636	0	60770113	C	A
8	rs77792336	0	60770294	G	T
8	rs62509968	0	60770373	A	G
8	rs10099474	0	60770854	C	A
8	rs62509969	0	60771164	C	G
8	rs1912659	0	60771340	C	T
8	rs1912660	0	60771480	A	T
8	rs7461525	0	60772503	C	T
8	rs6993733	0	60772681	G	A
8	rs7461568	0	60772757	A	C
8	rs2326389	0	60772808	T	G
8	rs2326388	0	60773153	G	A
8	rs72659729	0	60773505	T	G
8	rs72659730	0	60773572	C	T
8	rs75267322	0	60773646	T	C
8	rs62509970	0	60774062	C	T
8	rs7834032	0	60774565	G	A
8	rs62509971	0	60774740	T	C
8	rs10087623	0	60775038	G	T
8	rs137865488	0	60775054	A	T
8	rs141694803	0	60775056	C	T
8	rs62509972	0	60775126	T	G
8	rs79748204	0	60775209	T	G
8	rs62509973	0	60775627	A	G
8	rs74837921	0	60775689	C	G
8	rs7822560	0	60775727	T	C
8	rs75271775	0	60775740	C	G
8	rs75121343	0	60775915	C	A
8	rs56203327	0	60775976	G	A
8	rs62509975	0	60776045	G	T
8	rs72659731	0	60776163	G	T
8	rs182790466	0	60776374	A	G
8	rs62509976	0	60776679	T	C
8	rs16925397	0	60776762	T	C
8	rs10095347	0	60776943	C	T
8	rs72659733	0	60777841	T	C
8	rs72659734	0	60779194	T	A
8	rs7828325	0	60779215	A	G
8	rs7832437	0	60779473	G	C
8	rs112038321	0	60779614	G	A
8	rs7832367	0	60779648	C	T
8	rs62509977	0	60780172	A	G
8	rs10086808	0	60780343	G	A
8	rs72659736	0	60780923	G	T
8	rs56933815	0	60781792	T	C
8	rs10094749	0	60782220	G	T
8	rs6980474	0	60788346	G	A
8	rs7815966	0	60788642	C	T
8	rs9643516	0	60788899	G	A
8	rs76414731	0	60789411	G	A
8	rs62509989	0	60789563	G	A
8	rs62509990	0	60789626	A	C
8	rs62509991	0	60789797	A	G
8	rs68146533	0	60790164	A	C
8	rs2101077	0	60790376	G	A
8	rs28803485	0	60790931	A	T
8	rs72659742	0	60791465	A	C
8	rs6471839	0	60791648	A	G
8	rs72659745	0	60791675	T	C
8	rs10112731	0	60791837	G	A
8	rs1912657	0	60792069	A	G
8	rs59435652	0	60792490	A	T
8	rs62509992	0	60792997	T	G
8	rs72659748	0	60793120	G	A
8	rs71513459	0	60793296	C	A
8	rs78391121	0	60793959	G	A
8	rs56310147	0	60793963	G	C
8	rs72659749	0	60794024	G	T
8	rs72659752	0	60794133	G	A
8	rs62509993	0	60794241	A	G
8	rs72659753	0	60794260	A	T
8	rs62509994	0	60794511	T	C
8	rs142770694	0	60794551	G	C
8	rs4270952	0	60794591	C	T
8	rs142186991	0	60794739	G	A
8	rs150770300	0	60794756	A	C
8	rs184202824	0	60794789	G	A
8	rs111811301	0	60794894	G	A
8	rs62509997	0	60795514	C	T
8	rs28880683	0	60795588	A	T
8	rs138403584	0	60795676	C	T
8	rs140151484	0	60796200	C	A
8	rs62509998	0	60796377	G	A
8	rs28750781	0	60797253	C	T
8	rs80137150	0	60797567	G	T
8	rs10957115	0	60799247	T	C
8	rs183463791	0	60800477	C	T
8	rs62510022	0	60800794	C	T
8	rs62510023	0	60800981	G	C
8	rs113144453	0	60801214	A	G
8	rs28705143	0	60801218	T	C
8	rs72659755	0	60801363	T	C
8	rs4607595	0	60801451	C	T
8	rs72659758	0	60801592	C	A
8	rs117860719	0	60801704	T	C
8	rs62510024	0	60802023	A	C
8	rs72659760	0	60802074	T	A
8	rs12549669	0	60802699	G	A
8	rs61551954	0	60802886	C	G
8	rs113229140	0	60803142	C	T
8	rs10110776	0	60803520	C	A
8	rs147192037	0	60803610	T	C
8	rs7463371	0	60804719	A	T
8	rs112736684	0	60804861	T	C
8	rs12334574	0	60805076	T	G
8	rs4737550	0	60805365	G	T
8	rs7010234	0	60806161	C	A
8	rs17342102	0	60806334	G	A
8	rs10094881	0	60806687	A	T
8	rs62510025	0	60807087	C	T
8	rs1600676	0	60807153	T	G
8	rs62510026	0	60807316	C	A
8	rs146023015	0	60807395	G	A
8	rs10106759	0	60808361	A	G
8	rs62510028	0	60808562	C	T
8	rs10109926	0	60808563	G	A
8	rs142976132	0	60808580	T	C
8	rs72659762	0	60810007	A	G
8	rs17342137	0	60810044	C	T
8	rs72659763	0	60810497	C	T
8	rs62510029	0	60810516	G	T
8	rs28668089	0	60811022	A	C
8	rs72659765	0	60811427	C	T
8	rs55827533	0	60811580	G	A
8	rs10109105	0	60812121	T	C
8	rs10094469	0	60812348	A	G
8	rs58546633	0	60812720	C	T
8	rs61514252	0	60812725	G	A
8	rs112201199	0	60813121	C	T
8	rs28870767	0	60813519	A	C
8	rs28834130	0	60813521	G	A
8	rs2326456	0	60813675	G	T
8	rs10102150	0	60813906	G	A
8	rs10102069	0	60814020	C	T
8	rs62510030	0	60814435	C	G
8	rs75219257	0	60814459	A	G
8	rs76549009	0	60814789	A	T
8	rs1845957	0	60815440	G	A
8	rs62510031	0	60815651	G	C
8	rs28810717	0	60816774	C	T
8	rs72659768	0	60816949	G	A
8	rs8180957	0	60817006	G	A
8	rs7816512	0	60817175	T	C
8	rs28864515	0	60817324	A	T
8	rs57901977	0	60817353	G	A
8	rs72659769	0	60817537	C	T
8	rs6471841	0	60817725	T	C
8	rs6999384	0	60817757	T	G
8	rs62510032	0	60817781	C	A
8	rs62510033	0	60818418	C	T
8	rs10481229	0	60818648	T	G
8	rs6471842	0	60818649	A	G
8	rs1497039	0	60819091	C	A
8	rs62510034	0	60819426	G	A
8	rs28769949	0	60820384	G	C
8	rs56012420	0	60820423	C	T
8	rs2170279	0	60820709	A	G
8	rs62510036	0	60820730	G	A
8	rs2127832	0	60820797	C	T
8	rs2127831	0	60820949	A	G
8	rs28883601	0	60821732	A	G
8	rs1351437	0	60821756	T	G
8	rs74806067	0	60821761	G	T
8	rs28792404	0	60822139	A	T
8	rs72659778	0	60822153	G	A
8	rs10112904	0	60822258	A	C
8	rs28817672	0	60822326	T	A
8	rs10102941	0	60822507	T	G
8	rs10088189	0	60822640	C	G
8	rs72659782	0	60823471	C	A
8	rs10282892	0	60823861	A	T
8	rs28810080	0	60824261	A	G
8	rs7012579	0	60824302	G	C
8	rs144366399	0	60824328	A	G
8	rs62510037	0	60824490	G	T
8	rs2170278	0	60824583	A	C
8	rs2127830	0	60824802	A	C
8	rs7845929	0	60825263	C	T
8	rs28474860	0	60826319	G	A
8	rs10104460	0	60826732	G	A
8	rs117762804	0	60827596	G	A
8	rs17342242	0	60828697	A	G
8	rs16925418	0	60828810	T	C
8	rs9650196	0	60829318	G	A
8	rs16925420	0	60830046	G	A
8	rs142640110	0	60830226	G	A
8	rs1497041	0	60830293	A	C
8	rs10098915	0	60830589	C	A
8	rs7833035	0	60831116	T	G
8	rs74779476	0	60831123	T	G
8	rs7833043	0	60831129	T	G
8	rs17342347	0	60831563	T	A
8	rs7819235	0	60831756	C	T
8	rs72659799	0	60832725	T	C
8	rs17270329	0	60833138	T	C
8	rs62510038	0	60833364	T	C
8	rs72659801	0	60833616	T	C
8	rs17270443	0	60833695	A	G
8	rs72659802	0	60833777	G	A
8	rs72661403	0	60834033	G	A
8	rs72661404	0	60834061	A	G
8	rs7834199	0	60834873	G	A
8	rs117436943	0	60835012	C	G
8	rs4738787	0	60835476	C	T
8	rs7838137	0	60835510	A	T
8	rs4737551	0	60835669	A	G
8	rs77503364	0	60836560	A	G
8	rs28690268	0	60837305	G	A
8	rs10106496	0	60838202	C	G
8	rs72661409	0	60838204	T	C
8	rs72661410	0	60838274	T	C
8	rs7823305	0	60838383	A	C
8	rs7827640	0	60838859	C	T
8	rs6997337	0	60838972	A	G
8	rs6998079	0	60839153	G	A
8	rs16925436	0	60839349	G	T
8	rs62510039	0	60839575	A	G
8	rs75853539	0	60839662	C	T
8	rs16925438	0	60839671	A	G
8	rs16925439	0	60839718	G	A
8	rs7002513	0	60839829	A	G
8	rs62510040	0	60839842	T	C
8	rs7002780	0	60839906	C	G
8	rs117670645	0	60840037	A	C
8	rs6471843	0	60840084	T	C
8	rs7003409	0	60840314	C	T
8	rs7003592	0	60840444	C	T
8	rs80303395	0	60840542	C	T
8	rs16925446	0	60840740	G	A
8	rs62511073	0	60841061	T	C
8	rs62511074	0	60841097	G	T
8	rs62511075	0	60841188	A	C
8	rs10081579	0	60841518	T	G
8	rs72661416	0	60841530	A	C
8	rs16925448	0	60841632	A	G
8	rs60430945	0	60841715	C	T
8	rs1497032	0	60842402	T	G
8	rs1497031	0	60842591	A	G
8	rs16925454	0	60842614	C	A
8	rs77952793	0	60843497	C	T
8	rs76766181	0	60843896	G	A
8	rs7007065	0	60844322	T	C
8	rs7007191	0	60844367	T	C
8	rs2326457	0	60844433	C	T
8	rs6471844	0	60844600	C	T
8	rs118167609	0	60845059	C	A
8	rs111457589	0	60845229	C	T
8	rs17343412	0	60845551	C	T
8	rs72661421	0	60845703	C	G
8	rs6996720	0	60845763	C	G
8	rs11786670	0	60846366	A	G
8	rs7001936	0	60846597	C	T
8	rs77046248	0	60846598	G	A
8	rs6985045	0	60847268	T	C
8	rs4257994	0	60847657	G	A
8	rs7845735	0	60848013	C	A
8	rs6984918	0	60849129	C	T
8	rs72661426	0	60849130	G	A
8	rs6471845	0	60849328	G	T
8	rs72661427	0	60849347	G	A
8	rs16925461	0	60850531	T	C
8	rs7830239	0	60851597	A	G
8	rs75578397	0	60851737	T	A
8	rs62511078	0	60852120	C	T
8	rs1497035	0	60852141	G	T
8	rs1497036	0	60852329	T	G
8	rs17271506	0	60852679	A	G
8	rs1566123	0	60853005	T	G
8	rs1566125	0	60853190	T	G
8	rs62511079	0	60853369	A	G
8	rs6471846	0	60853988	C	T
8	rs7011976	0	60854179	C	T
8	rs17271634	0	60854349	T	C
8	rs117257020	0	60854914	G	A
8	rs17343784	0	60855333	G	T
8	rs17343814	0	60855552	T	G
8	rs17271788	0	60855682	C	T
8	rs11777319	0	60855711	A	G
8	rs12680681	0	60855753	G	A
8	rs11784289	0	60855938	C	T
8	rs11777453	0	60856149	A	G
8	rs11777477	0	60856183	A	G
8	rs11784406	0	60856330	C	T
8	rs142398134	0	60856487	T	C
8	rs117713202	0	60856946	C	T
8	rs17343959	0	60856980	T	C
8	rs1955227	0	60857553	T	C
8	rs28673143	0	60857845	C	T
8	rs79426613	0	60857846	A	G
8	rs62511080	0	60858030	C	T
8	rs147336612	0	60858163	A	G
8	rs12676407	0	60858650	C	T
8	rs4256581	0	60859030	T	C
8	rs12678649	0	60859200	T	G
8	rs10504303	0	60859424	T	A
8	rs77424623	0	60860044	G	C
8	rs17272067	0	60860527	T	G
8	rs62511081	0	60860630	A	T
8	rs72661438	0	60861345	C	G
8	rs530844	0	60862413	T	C
8	rs144041586	0	60862442	C	T
8	rs117395378	0	60862918	G	A
8	rs17278486	0	60863491	C	T
8	rs477302	0	60863668	T	G
8	rs653657	0	60863873	A	T
8	rs665987	0	60864318	T	G
8	rs142938782	0	60865421	C	T
8	rs700734	0	60866619	G	A
8	rs117540071	0	60867773	A	T
8	rs118183096	0	60867778	G	T
8	rs62511084	0	60868400	C	A
8	rs62511143	0	60868985	A	T
8	rs782021	0	60869072	T	C
8	rs62511144	0	60869550	C	A
8	rs7843474	0	60870371	C	A
8	rs782022	0	60870519	G	A
8	rs77568766	0	60870813	A	T
8	rs13439600	0	60871299	C	T
8	rs4738789	0	60871604	T	C
8	rs62511145	0	60871861	A	C
8	rs527166	0	60872282	G	A
8	rs526249	0	60872376	T	C
8	rs72661442	0	60872680	C	T
8	rs16925487	0	60872769	A	G
8	rs627542	0	60872828	C	A
8	rs77144145	0	60873489	T	C
8	rs574368	0	60874556	G	A
8	rs668563	0	60875107	T	C
8	rs522182	0	60875600	T	C
8	rs72661445	0	60875607	T	A
8	rs671655	0	60875824	A	C
8	rs62511147	0	60876719	G	A
8	rs589933	0	60876977	T	A
8	rs117885822	0	60877160	A	C
8	rs2688659	0	60877452	A	C
8	rs594035	0	60877929	T	C
8	rs10957118	0	60877940	G	T
8	rs606131	0	60878257	G	A
8	rs17344773	0	60878631	A	G
8	rs75788148	0	60878972	G	C
8	rs75530396	0	60879821	T	C
8	rs475714	0	60879822	C	T
8	rs472799	0	60880161	G	A
8	rs2037561	0	60880646	C	G
8	rs601224	0	60880658	A	C
8	rs674292	0	60881849	T	C
8	rs183895194	0	60882936	T	C
8	rs493713	0	60882999	C	T
8	rs488934	0	60883570	T	C
8	rs598457	0	60884353	C	T
8	rs12677172	0	60884884	C	A
8	rs17344931	0	60885281	T	C
8	rs627156	0	60886220	G	A
8	rs639026	0	60886532	A	G
8	rs485523	0	60886754	T	A
8	rs480945	0	60887218	C	T
8	rs72661453	0	60887513	A	G
8	rs72661454	0	60887907	T	A
8	rs17344986	0	60888343	T	C
8	rs673973	0	60888414	T	C
8	rs685303	0	60888584	A	T
8	rs62511148	0	60888746	T	G
8	rs72661456	0	60889027	C	T
8	rs79776467	0	60889031	C	G
8	rs688365	0	60889251	A	C
8	rs76687996	0	60889501	C	T
8	rs72661457	0	60889827	C	T
8	rs149470462	0	60889861	C	G
8	rs579905	0	60889903	G	C
8	rs594002	0	60890003	A	G
8	rs594017	0	60890014	T	C
8	rs578807	0	60890090	A	T
8	rs72661461	0	60890127	T	C
8	rs595812	0	60890414	A	G
8	rs72661464	0	60890493	G	A
8	rs609253	0	60891086	G	T
8	rs72661466	0	60891886	G	A
8	rs72661468	0	60892093	G	A
8	rs491891	0	60892674	T	G
8	rs77279458	0	60892765	G	T
8	rs62511149	0	60893085	G	C
8	rs484432	0	60893471	C	G
8	rs72661470	0	60893505	G	A
8	rs72661472	0	60893907	C	G
8	rs75519373	0	60893969	C	T
8	rs10091969	0	60894401	C	G
8	rs76576612	0	60894410	T	C
8	rs62511150	0	60894924	G	A
8	rs536325	0	60895229	T	C
8	rs62511151	0	60895499	C	T
8	rs4538858	0	60895620	G	T
8	rs62511152	0	60895676	C	T
8	rs4631455	0	60895833	G	A
8	rs62511153	0	60897000	T	C
8	rs72661476	0	60897418	G	A
8	rs619715	0	60897721	C	G
8	rs72661477	0	60897782	G	A
8	rs557689	0	60898027	T	C
8	rs556721	0	60898148	T	C
8	rs622357	0	60898244	A	G
8	rs634625	0	60898744	A	G
8	rs648960	0	60899628	C	A
8	rs62511154	0	60900031	G	A
8	rs72661478	0	60900381	G	T
8	rs72661479	0	60900435	T	C
8	rs72661480	0	60901039	A	T
8	rs2127835	0	60901688	G	T
8	rs2127834	0	60901808	G	C
8	rs679536	0	60901864	A	G
8	rs112519086	0	60902175	T	G
8	rs680899	0	60902182	T	G
8	rs62511155	0	60902453	G	A
8	rs62511156	0	60902613	G	T
8	rs585514	0	60902640	G	A
8	rs72661483	0	60903587	C	T
8	rs600437	0	60903659	A	G
8	rs72661484	0	60904740	T	C
8	rs62512087	0	60905089	T	A
8	rs630851	0	60905841	C	A
8	rs79741966	0	60905931	A	G
8	rs149060712	0	60906565	A	G
8	rs473992	0	60906830	T	C
8	rs473837	0	60906881	G	T
8	rs72661488	0	60907653	T	C
8	rs72661489	0	60908452	C	T
8	rs582877	0	60908651	G	A
8	rs489290	0	60908966	A	G
8	rs72661492	0	60909071	C	T
8	rs17279499	0	60909256	C	T
8	rs17345258	0	60909700	C	T
8	rs10504304	0	60909708	G	A
8	rs59482990	0	60909845	G	T
8	rs612152	0	60910596	A	G
8	rs541902	0	60910643	T	C
8	rs541081	0	60910708	A	T
8	rs144104595	0	60911059	T	C
8	rs533776	0	60911527	A	T
8	rs117781046	0	60911531	T	A
8	rs72661495	0	60911590	G	T
8	rs627807	0	60911760	C	A
8	rs62512088	0	60912499	A	C
8	rs62512089	0	60912553	G	A
8	rs642072	0	60912697	G	A
8	rs479399	0	60912826	C	T
8	rs478307	0	60912986	G	T
8	rs643730	0	60913033	C	G
8	rs644222	0	60913165	T	C
8	rs475684	0	60913259	T	C
8	rs79621135	0	60914472	G	A
8	rs671985	0	60914783	G	A
8	rs674767	0	60915388	C	T
8	rs72661500	0	60915621	T	C
8	rs686889	0	60915732	C	A
8	rs62512090	0	60916041	C	T
8	rs689218	0	60916296	G	A
8	rs138474595	0	60917358	T	G
8	rs143952444	0	60917444	A	C
8	rs77480678	0	60918832	G	A
8	rs62512091	0	60918917	C	A
8	rs117067231	0	60918930	C	A
8	rs615821	0	60919055	T	A
8	rs189349762	0	60919523	A	G
8	rs564062	0	60919958	T	C
8	rs118013053	0	60920075	A	G
8	rs601113	0	60920091	A	G
8	rs113684164	0	60920269	A	G
8	rs72663203	0	60920566	G	A
8	rs2681535	0	60920595	G	A
8	rs146643935	0	60921101	A	T
8	rs532007	0	60921165	C	T
8	rs72663206	0	60921377	G	A
8	rs1214478	0	60921427	T	C
8	rs1214477	0	60921457	A	G
8	rs505518	0	60921745	T	C
8	rs504753	0	60921806	C	A
8	rs1214476	0	60921845	G	A
8	rs62512092	0	60922145	C	T
8	rs17345564	0	60922360	A	G
8	rs1214475	0	60922535	C	T
8	rs1229408	0	60922971	A	T
8	rs72663207	0	60923647	G	A
8	rs72663208	0	60923844	C	T
8	rs13438909	0	60924080	A	C
8	rs13439465	0	60924185	G	A
8	rs13439744	0	60924270	T	C
8	rs17279957	0	60924333	A	G
8	rs521345	0	60925134	G	A
8	rs1497038	0	60925367	G	C
8	rs62512093	0	60925915	G	T
8	rs488441	0	60926413	A	C
8	rs575745	0	60926674	C	T
8	rs62512095	0	60926941	G	T
8	rs626552	0	60927449	T	C
8	rs62512096	0	60927672	A	G
8	rs538291	0	60928417	G	T
8	rs10086881	0	60928445	G	A
8	rs72663211	0	60928728	G	A
8	rs2199930	0	60929159	G	A
8	rs2199931	0	60929210	G	A
8	rs475888	0	60929641	A	C
8	rs474841	0	60929783	G	A
8	rs72663212	0	60930385	A	G
8	rs116947603	0	60930418	G	A
8	rs700726	0	60931328	T	C
8	rs17280265	0	60931436	T	C
8	rs17280286	0	60931515	G	T
8	rs72663214	0	60931898	A	T
8	rs28429790	0	60932050	C	G
8	rs17346051	0	60932346	C	T
8	rs10092264	0	60932538	T	C
8	rs574929	0	60933712	A	G
8	rs113028050	0	60934175	C	T
8	rs10113409	0	60934658	A	G
8	rs544416	0	60934774	C	T
8	rs17280386	0	60935929	A	G
8	rs16925552	0	60936068	A	G
8	rs17346175	0	60936125	C	A
8	rs507158	0	60936515	A	G
8	rs62512128	0	60936907	A	G
8	rs62512129	0	60937348	T	G
8	rs595819	0	60938263	T	C
8	rs595330	0	60938342	T	C
8	rs73682244	0	60938393	C	T
8	rs11997353	0	60938686	C	T
8	rs11986881	0	60938694	T	C
8	rs1214492	0	60938732	G	T
8	rs1626773	0	60938950	A	C
8	rs11990259	0	60938972	A	T
8	rs72663216	0	60939164	T	C
8	rs62512130	0	60939343	G	A
8	rs62512131	0	60939355	T	C
8	rs62512132	0	60940014	T	A
8	rs2688656	0	60940358	G	A
8	rs17280559	0	60940383	T	C
8	rs17346319	0	60940610	T	C
8	rs28483493	0	60941009	A	G
8	rs28626485	0	60941078	G	C
8	rs16925559	0	60941249	C	T
8	rs497312	0	60941355	G	A
8	rs28654982	0	60941399	G	A
8	rs649886	0	60941645	A	G
8	rs72663217	0	60941835	A	G
8	rs648946	0	60941897	A	G
8	rs150663273	0	60942411	T	C
8	rs2622526	0	60942515	T	C
8	rs72663219	0	60942537	G	A
8	rs17346443	0	60942738	C	T
8	rs549730	0	60943066	T	C
8	rs548902	0	60943129	A	G
8	rs544344	0	60943629	G	A
8	rs17280832	0	60943687	G	T
8	rs694836	0	60944012	C	T
8	rs519500	0	60944058	G	A
8	rs17346637	0	60944090	T	G
8	rs490409	0	60944902	G	T
8	rs10104844	0	60945142	C	G
8	rs72663221	0	60945157	T	A
8	rs17280993	0	60945242	A	T
8	rs10105249	0	60945261	G	A
8	rs181230941	0	60946428	T	C
8	rs62509861	0	60946811	A	G
8	rs72663222	0	60947345	C	A
8	rs510005	0	60947751	G	A
8	rs117953813	0	60949792	C	A
8	rs80354499	0	60950348	C	T
8	rs72663223	0	60950748	T	C
8	rs62509862	0	60951114	A	T
8	rs659506	0	60952317	A	G
8	rs17281256	0	60952675	G	A
8	rs28663360	0	60953064	T	C
8	rs17281312	0	60953206	T	G
8	rs17281361	0	60953829	T	C
8	rs666087	0	60954059	C	G
8	rs78676749	0	60954184	C	T
8	rs562271	0	60956071	T	C
8	rs557737	0	60956539	G	A
8	rs76273637	0	60957383	T	A
8	rs593206	0	60957479	A	G
8	rs16925594	0	60957750	C	T
8	rs145086952	0	60958355	C	T
8	rs473097	0	60958891	C	T
8	rs71521474	0	60959321	A	T
8	rs78878799	0	60959360	T	A
8	rs111639954	0	60959914	G	A
8	rs72663226	0	60961769	C	T
8	rs569688	0	60961821	G	T
8	rs4738790	0	60963164	C	T
8	rs76291609	0	60963711	C	A
8	rs507200	0	60964107	G	A
8	rs609233	0	60964196	A	G
8	rs647160	0	60964715	G	T
8	rs34704157	0	60964905	A	C
8	rs632957	0	60965558	G	C
8	rs16925621	0	60965714	G	A
8	rs2688655	0	60966679	C	T
8	rs544362216	0	60966930	G	T
8	rs150146984	0	60967083	G	A
8	rs75898214	0	60967145	A	G
8	rs117833892	0	60967278	C	T
8	rs1720155	0	60967864	T	C
8	rs62509877	0	60968685	T	G
8	rs4738791	0	60969376	T	C
8	rs2645394	0	60969652	T	A
8	rs2681564	0	60969930	G	A
8	rs16925630	0	60970122	A	G
8	rs16925639	0	60970884	A	T
8	rs16925642	0	60974127	A	G
8	rs117789841	0	60974521	C	G
8	rs674687	0	60974963	C	G
8	rs504673	0	60976021	G	T
8	rs640861	0	60976506	G	A
8	rs639377	0	60976870	G	C
8	rs78738059	0	60977275	C	A
8	rs577313	0	60977819	C	T
8	rs148581338	0	60977974	G	C
8	rs551833	0	60978259	C	A
8	rs79548486	0	60978824	G	A
8	rs72663232	0	60979423	C	A
8	rs73684942	0	60979822	T	G
8	rs59286177	0	60980673	T	C
8	rs57225496	0	60980848	G	A
8	rs574261	0	60980940	T	C
8	rs72663234	0	60981820	C	G
8	rs111426598	0	60981980	T	G
8	rs72663235	0	60982031	G	T
8	rs2681556	0	60982125	C	T
8	rs72663237	0	60982429	C	T
8	rs1356829	0	60983300	C	A
8	rs1356830	0	60983339	G	A
8	rs2681557	0	60984213	T	A
8	rs75616379	0	60985002	T	G
8	rs144129816	0	60985036	T	C
8	rs1520267	0	60986241	A	T
8	rs1520268	0	60986340	C	T
8	rs2688654	0	60987518	T	C
8	rs2611351	0	60988024	A	G
8	rs72663239	0	60988226	A	T
8	rs2688653	0	60988669	C	A
8	rs7812852	0	60988721	A	T
8	rs7813224	0	60988887	C	G
8	rs1520270	0	60989109	A	C
8	rs1520271	0	60989114	T	A
8	rs75894405	0	60990037	C	T
8	rs2611352	0	60992500	T	A
8	rs2611353	0	60992854	G	A
8	rs7817260	0	60993366	T	C
8	rs2446691	0	60993697	A	G
8	rs141836911	0	60993914	T	C
8	rs1850971	0	60994679	T	C
8	rs1850972	0	60995618	G	C
8	rs939343	0	60996098	C	G
8	rs939344	0	60996257	A	T
8	rs2090729	0	60996330	C	G
8	rs72663241	0	60996405	G	A
8	rs997493	0	60997051	G	A
8	rs1464327	0	60997355	T	C
8	rs1464328	0	60998330	A	G
8	rs2611355	0	60998730	A	C
8	rs1980238	0	60999098	G	A
8	rs17283500	0	60999937	G	A
8	rs1467300	0	61000576	A	C
8	rs1467299	0	61000585	C	T
8	rs2611356	0	61000629	T	C
8	rs1467298	0	61000638	A	G
8	rs1402028	0	61001507	G	T
8	rs2688651	0	61001911	G	A
8	rs2681560	0	61002806	G	A
8	rs16925712	0	61003194	T	C
8	rs142684303	0	61004035	T	A
8	rs2681561	0	61004320	C	A
8	rs72663244	0	61004800	T	C
8	rs76469182	0	61005534	T	C
8	rs1850973	0	61005703	G	C
8	rs1520275	0	61005813	G	A
8	rs2688650	0	61005850	T	C
8	rs1402029	0	61006130	A	G
8	rs2611357	0	61007109	C	T
8	rs2681562	0	61007148	C	G
8	rs1520277	0	61007748	T	C
8	rs2681563	0	61007839	T	C
8	rs7819741	0	61007868	A	C
8	rs75451067	0	61008086	C	T
8	rs1523313	0	61008129	A	G
8	rs2611359	0	61008396	A	T
8	rs2688649	0	61008581	A	G
8	rs2611360	0	61008986	A	G
8	rs60737756	0	61009069	C	T
8	rs1523312	0	61009828	G	A
8	rs9650197	0	61010264	C	T
8	rs72663251	0	61011532	C	T
8	rs80161938	0	61011679	G	A
8	rs1589299	0	61011719	A	G
8	rs4737552	0	61012151	A	C
8	rs11776075	0	61012530	C	T
8	rs4548170	0	61012800	C	T
8	rs4377952	0	61013042	A	T
8	rs4419800	0	61013079	G	A
8	rs138935399	0	61013175	G	A
8	rs2611362	0	61013660	C	T
8	rs72663254	0	61014232	C	T
8	rs17284150	0	61014385	A	C
8	rs9969570	0	61015172	G	A
8	rs72663255	0	61015550	C	G
8	rs16925736	0	61016046	A	G
8	rs6994120	0	61016310	A	G
8	rs141319601	0	61017504	T	G
8	rs62509882	0	61017878	A	G
8	rs16925742	0	61018346	A	G
8	rs62509883	0	61018594	C	G
8	rs72663257	0	61019020	T	C
8	rs117417969	0	61019128	A	G
8	rs72663258	0	61019793	C	A
8	rs142276129	0	61020015	C	G
8	rs62509884	0	61020386	T	G
8	rs117494287	0	61020511	G	C
8	rs111883471	0	61020680	A	T
8	rs7822705	0	61020895	A	G
8	rs1464627	0	61021463	A	G
8	rs16925756	0	61021843	T	C
8	rs2611363	0	61021866	C	A
8	rs117668407	0	61022358	C	T
8	rs1464325	0	61022418	C	G
8	rs145102184	0	61022446	A	C
8	rs2611364	0	61022672	T	G
8	rs16925761	0	61023237	G	T
8	rs7836856	0	61023471	A	G
8	rs7820684	0	61023490	T	A
8	rs111460673	0	61023561	G	A
8	rs62509899	0	61024369	G	A
8	rs62509900	0	61024563	T	C
8	rs62509901	0	61024975	C	T
8	rs2688661	0	61025466	C	T
8	rs1961530	0	61026032	A	G
8	rs72663261	0	61026086	C	T
8	rs2681533	0	61026518	G	T
8	rs4738792	0	61026805	C	T
8	rs4738793	0	61026926	A	C
8	rs2688660	0	61027055	A	T
8	rs72663262	0	61027398	T	C
8	rs17341979	0	61027433	T	A
8	rs77221556	0	61027512	A	G
8	rs16925766	0	61027810	C	A
8	rs72663263	0	61027874	C	T
8	rs16925769	0	61028037	A	G
8	rs16918817	0	61028411	A	C
8	rs143351438	0	61028524	G	A
8	rs16918821	0	61028537	C	A
8	rs16925773	0	61029613	T	G
8	rs2030378	0	61029788	A	G
8	rs17284743	0	61029973	G	A
8	rs62509902	0	61029980	C	A
8	rs4738794	0	61030385	C	T
8	rs62509903	0	61031293	A	T
8	rs2611365	0	61031977	G	A
8	rs2611366	0	61032228	T	C
8	rs7350086	0	61032688	C	T
8	rs939341	0	61032713	T	G
8	rs17356886	0	61033111	C	T
8	rs9298025	0	61033905	C	T
8	rs2250023	0	61034168	T	G
8	rs62509904	0	61034364	C	T
8	rs62509905	0	61034411	C	A
8	rs58381151	0	61034646	G	T
8	rs11998573	0	61035433	G	A
8	rs2681553	0	61035873	T	C
8	rs2681552	0	61036086	T	C
8	rs16925798	0	61036295	C	T
8	rs16925801	0	61036528	G	T
8	rs2611367	0	61036683	G	A
8	rs16925802	0	61036877	C	T
8	rs62509907	0	61037121	T	C
8	rs10957120	0	61037326	C	T
8	rs139430591	0	61037383	G	A
8	rs58638220	0	61037660	G	A
8	rs59899565	0	61037963	G	A
8	rs138940553	0	61038679	T	G
8	rs111263389	0	61038803	G	C
8	rs4424242	0	61039025	T	C
8	rs7461742	0	61039370	A	G
8	rs4270953	0	61039549	T	C
8	rs138941971	0	61039550	G	A
8	rs6471847	0	61039988	G	A
8	rs146087872	0	61040237	A	C
8	rs188423362	0	61040377	T	C
8	rs56897781	0	61040461	A	T
8	rs59580018	0	61040463	C	A
8	rs62509911	0	61041678	T	C
8	rs2176836	0	61042085	T	C
8	rs12708000	0	61043183	G	A
8	rs1965457	0	61043241	C	G
8	rs1965456	0	61043327	C	T
8	rs59103400	0	61043814	G	A
8	rs11992705	0	61045116	T	C
8	rs79973923	0	61045292	A	G
8	rs11992804	0	61045361	T	C
8	rs116964611	0	61045817	G	A
8	rs1829519	0	61045846	G	T
8	rs62509914	0	61045969	C	T
8	rs71523395	0	61046232	T	C
8	rs11993797	0	61046337	T	C
8	rs7014484	0	61046439	T	G
8	rs11997938	0	61046648	A	G
8	rs2611368	0	61046885	C	T
8	rs36079479	0	61046886	G	A
8	rs112315429	0	61047119	A	T
8	rs2611369	0	61047401	C	T
8	rs117077168	0	61047437	T	C
8	rs2681549	0	61048614	A	C
8	rs11781466	0	61050015	T	C
8	rs11784765	0	61050114	A	G
8	rs2681548	0	61050200	G	A
8	rs2611370	0	61050211	T	G
8	rs13254918	0	61050291	G	A
8	rs2681547	0	61050592	A	T
8	rs12681527	0	61050865	A	G
8	rs13263818	0	61051128	C	T
8	rs73683305	0	61051365	T	C
8	rs11779794	0	61051795	G	T
8	rs62509915	0	61051949	C	A
8	rs6998050	0	61052151	G	A
8	rs6998241	0	61052304	G	A
8	rs2681546	0	61052356	C	G
8	rs6984134	0	61052454	T	C
8	rs151062060	0	61052574	G	A
8	rs7007944	0	61053853	A	G
8	rs2681545	0	61053966	A	G
8	rs11774859	0	61054041	A	T
8	rs138206160	0	61054324	A	G
8	rs7841907	0	61054766	A	G
8	rs7842078	0	61054942	A	G
8	rs12547404	0	61055118	G	A
8	rs4738795	0	61055347	C	T
8	rs10755944	0	61056047	G	A
8	rs2681544	0	61056274	G	C
8	rs117577075	0	61056421	G	A
8	rs4738796	0	61056441	A	G
8	rs2681543	0	61056493	T	G
8	rs4738797	0	61056814	T	A
8	rs117065418	0	61057132	A	G
8	rs16925824	0	61057202	T	C
8	rs10808705	0	61057489	T	C
8	rs10808706	0	61057522	G	A
8	rs58846001	0	61057524	A	G
8	rs57357443	0	61057738	G	T
8	rs1520265	0	61057785	G	C
8	rs2611339	0	61057832	G	T
8	rs79729926	0	61057973	G	A
8	rs1464326	0	61058205	C	T
8	rs7842435	0	61058420	G	T
8	rs2611340	0	61058617	G	C
8	rs140189495	0	61058679	A	G
8	rs2611341	0	61059123	C	G
8	rs7005160	0	61059706	T	C
8	rs2681542	0	61059766	G	A
8	rs2611342	0	61059774	C	A
8	rs2611343	0	61059901	C	T
8	rs17738866	0	61060128	C	A
8	rs2681541	0	61060184	C	A
8	rs2611344	0	61060257	T	C
8	rs72663274	0	61060460	C	T
8	rs2611345	0	61060465	A	G
8	rs2681540	0	61060525	G	A
8	rs2611346	0	61060798	A	T
8	rs4738798	0	61060852	T	A
8	rs13271778	0	61061548	T	C
8	rs117841553	0	61061729	G	C
8	rs13280797	0	61062764	G	C
8	rs1520264	0	61063136	G	C
8	rs3946566	0	61064066	G	A
8	rs2139582	0	61064131	A	C
8	rs2139581	0	61064152	C	A
8	rs2176835	0	61064200	C	T
8	rs13258877	0	61064309	T	C
8	rs1814967	0	61064473	T	C
8	rs2681539	0	61064522	A	G
8	rs1879263	0	61064857	A	G
8	rs58517588	0	61064905	T	C
8	rs113342751	0	61065046	C	T
8	rs144369699	0	61065178	T	C
8	rs2090728	0	61065186	G	T
8	rs192635809	0	61065781	G	A
8	rs28410592	0	61065829	C	T
8	rs112326764	0	61065885	G	A
8	rs28536556	0	61066063	G	T
8	rs2102927	0	61066300	A	G
8	rs11783606	0	61066406	C	T
8	rs62509938	0	61066781	C	T
8	rs2611348	0	61067170	T	C
8	rs61103853	0	61067659	C	T
8	rs117466755	0	61067791	T	A
8	rs2611349	0	61069579	T	C
8	rs111375135	0	61070505	A	C
8	rs115558509	0	61070661	A	C
8	rs149597730	0	61071681	A	G
8	rs144275056	0	61071922	T	C
8	rs62509940	0	61072616	A	G
8	rs58935056	0	61072811	C	T
8	rs66910432	0	61072812	G	A
8	rs2446689	0	61073245	G	A
8	rs62509942	0	61073252	G	A
8	rs192813944	0	61073765	G	A
8	rs62509943	0	61074046	C	T
8	rs13267701	0	61074061	C	T
8	rs181498842	0	61074994	G	A
8	rs35015117	0	61079081	A	G
8	rs181614542	0	61079094	A	G
8	rs28608109	0	61081263	C	T
8	rs62509950	0	61081693	A	C
8	rs149463933	0	61082271	C	T
8	rs17811959	0	61082900	C	T
8	rs10504307	0	61082988	C	G
8	rs2681534	0	61083801	T	A
8	rs17739151	0	61085339	C	T
8	rs2681536	0	61085525	A	G
8	rs17812084	0	61086098	A	T
8	rs1850970	0	61086321	C	T
8	rs1356827	0	61087024	G	A
8	rs1356828	0	61087066	T	C
8	rs62509951	0	61087632	G	A
8	rs79055730	0	61087636	A	T
8	rs11775573	0	61087709	C	G
8	rs11775600	0	61087753	C	T
8	rs726581	0	61087949	G	C
8	rs763981	0	61088378	T	C
8	rs17739367	0	61088750	G	A
8	rs2681554	0	61089580	G	A
8	rs2681555	0	61089612	T	A
8	rs62509952	0	61090287	T	C
8	rs2681558	0	61090435	G	A
8	rs2139583	0	61090507	C	A
8	rs117671808	0	61090630	A	G
8	rs1520269	0	61090641	G	A
8	rs17739496	0	61090767	C	G
8	rs1520273	0	61090895	A	G
8	rs1520274	0	61090967	G	C
8	rs939342	0	61091232	T	C
8	rs6471848	0	61091233	G	A
8	rs2681559	0	61091783	G	A
8	rs118052428	0	61093045	C	T
8	rs2681566	0	61093881	T	C
8	rs12335239	0	61094650	T	C
8	rs75395085	0	61094933	A	G
8	rs17739643	0	61095111	C	G
8	rs2516283	0	61095712	C	T
8	rs62509953	0	61095909	C	T
8	rs2326514	0	61096100	T	G
8	rs720208	0	61096176	G	A
8	rs7833936	0	61096493	T	C
8	rs7815935	0	61096672	C	T
8	rs79119637	0	61096720	G	A
8	rs75024818	0	61096753	G	C
8	rs62509954	0	61096895	A	C
8	rs12680802	0	61097212	C	T
8	rs79169120	0	61097344	C	T
8	rs10111209	0	61097502	C	T
8	rs10098343	0	61097678	T	C
8	rs73261578	0	61098083	A	C
8	rs997575	0	61098431	T	C
8	rs62509955	0	61098543	A	C
8	rs997574	0	61098558	C	T
8	rs997573	0	61098621	T	C
8	rs11781160	0	61098749	G	A
8	rs4570139	0	61098811	A	G
8	rs2326515	0	61099076	G	A
8	rs2326516	0	61099158	C	T
8	rs61452288	0	61099658	G	A
8	rs12546937	0	61099773	C	G
8	rs62509956	0	61099869	T	C
8	rs78199163	0	61099890	C	T
8	rs77471267	0	61100341	C	T
8	rs2242154	0	61100494	C	T
8	rs115471152	0	61100502	G	C
8	rs2242155	0	61101126	G	A
8	rs2242156	0	61101162	C	T
8	rs3140	0	61101710	T	A
8	rs77070861	0	61101751	G	A
8	rs58336897	0	61101869	A	C
8	rs10099715	0	61102062	A	T
8	rs10103078	0	61102575	A	G
8	rs10103558	0	61102748	G	A
8	rs115855256	0	61103810	G	C
8	rs4631456	0	61104747	A	G
8	rs10098647	0	61105199	T	C
8	rs10111908	0	61105311	C	T
8	rs10086973	0	61105603	C	G
8	rs78706077	0	61105844	C	A
8	rs72663286	0	61106074	T	C
8	rs73243917	0	61106378	G	T
8	rs115588452	0	61106483	T	C
8	rs10091445	0	61106834	G	C
8	rs72663287	0	61106978	C	A
8	rs116417276	0	61107586	T	C
8	rs11784705	0	61107596	C	A
8	rs7460476	0	61107948	A	G
8	rs11778794	0	61108773	A	C
8	rs79165587	0	61108833	T	C
8	rs9657069	0	61109489	G	A
8	rs114253546	0	61110030	T	C
8	rs74601925	0	61110451	A	T
8	rs62509957	0	61110745	T	C
8	rs10086417	0	61111078	C	T
8	rs74547542	0	61111258	T	A
8	rs28689904	0	61111338	T	A
8	rs11774878	0	61111576	G	A
8	rs74459651	0	61111651	T	C
8	rs72663291	0	61111851	G	A
8	rs72663292	0	61111863	T	G
8	rs10957121	0	61112245	G	A
8	rs79833155	0	61112259	T	C
8	rs77075097	0	61112383	G	C
8	rs4128419	0	61112594	A	G
8	rs7464897	0	61112748	C	G
8	rs10108917	0	61112814	T	C
8	rs62509958	0	61112823	G	C
8	rs10109145	0	61112963	T	C
8	rs11987574	0	61113684	G	A
8	rs11991280	0	61113686	T	C
8	rs11776914	0	61113884	G	A
8	rs113343205	0	61114703	C	T
8	rs28549858	0	61115517	C	T
8	rs11989538	0	61115756	C	T
8	rs28537913	0	61115827	A	C
8	rs10216889	0	61115864	G	A
8	rs10216890	0	61115929	G	A
8	rs10106120	0	61115987	A	C
8	rs9298026	0	61116036	G	T
8	rs28624458	0	61116348	T	C
8	rs62511575	0	61117108	G	A
8	rs62511576	0	61117138	A	G
8	rs7841174	0	61117903	C	T
8	rs12677683	0	61117930	T	C
8	rs13278859	0	61119308	T	C
8	rs62511577	0	61119365	G	T
8	rs62511578	0	61119546	G	T
8	rs13259697	0	61120512	G	A
8	rs13261565	0	61120636	T	C
8	rs12677216	0	61120869	G	A
8	rs35437140	0	61121719	T	C
8	rs7826359	0	61121845	G	C
8	rs11995055	0	61122874	T	A
8	rs11991354	0	61122903	G	A
8	rs11998400	0	61122916	A	G
8	rs11998464	0	61123129	A	C
8	rs11998465	0	61123136	A	G
8	rs13253763	0	61123581	A	G
8	rs13253838	0	61123647	A	C
8	rs7007072	0	61124264	A	G
8	rs7011817	0	61124668	G	C
8	rs75606087	0	61124752	A	C
8	rs75564928	0	61124929	A	G
8	rs10957122	0	61125287	C	T
8	rs150432054	0	61125356	G	A
8	rs12542804	0	61125580	A	G
8	rs12550354	0	61125649	T	C
8	rs72663296	0	61125719	C	G
8	rs7829561	0	61125863	T	C
8	rs79758085	0	61125887	G	C
8	rs72663298	0	61125930	G	A
8	rs78552885	0	61126361	A	G
8	rs10100519	0	61126591	G	C
8	rs10100434	0	61126657	C	A
8	rs10100615	0	61126665	G	A
8	rs12543642	0	61127050	A	G
8	rs11990876	0	61127454	C	G
8	rs11994656	0	61127470	T	G
8	rs11990909	0	61127624	C	T
8	rs11991009	0	61127759	G	A
8	rs181590910	0	61127901	C	T
8	rs6986354	0	61128494	T	C
8	rs12708001	0	61128625	A	T
8	rs13251863	0	61128841	C	T
8	rs72663302	0	61129120	C	T
8	rs12708002	0	61129861	A	C
8	rs72665103	0	61129927	T	A
8	rs59743106	0	61130057	C	G
8	rs56309258	0	61130076	G	A
8	rs61219237	0	61130215	G	A
8	rs145370713	0	61130407	C	G
8	rs78922489	0	61130619	G	A
8	rs7462276	0	61130839	T	C
8	rs62511580	0	61131564	C	T
8	rs10100314	0	61132386	G	A
8	rs13255207	0	61132545	A	T
8	rs10957123	0	61132637	T	C
8	rs78314363	0	61133068	C	G
8	rs10103858	0	61133308	A	T
8	rs10103871	0	61133347	A	C
8	rs13265385	0	61133576	A	G
8	rs13265912	0	61133751	A	G
8	rs13268419	0	61133850	T	A
8	rs13266842	0	61134032	C	T
8	rs192757130	0	61134305	C	T
8	rs6471849	0	61134995	G	A
8	rs141379687	0	61136381	G	A
8	rs118083443	0	61136473	A	G
8	rs13259922	0	61136532	A	G
8	rs7463865	0	61138060	T	A
8	rs28686938	0	61138303	C	A
8	rs76550041	0	61138324	C	G
8	rs6471850	0	61138612	T	C
8	rs55658750	0	61139150	T	C
8	rs12549573	0	61139280	C	T
8	rs12549574	0	61139319	C	T
8	rs6997366	0	61139647	G	A
8	rs4738799	0	61139663	C	A
8	rs7462315	0	61140083	C	T
8	rs7463084	0	61140620	A	C
8	rs7463207	0	61140958	A	G
8	rs62511582	0	61141650	C	T
8	rs62511583	0	61141915	C	T
8	rs67956711	0	61142476	C	A
8	rs7013855	0	61142995	C	T
8	rs76802947	0	61143029	C	T
8	rs13268836	0	61143069	C	T
8	rs9969468	0	61143091	A	C
8	rs11780368	0	61143557	T	C
8	rs12548662	0	61144537	A	C
8	rs73683396	0	61144790	G	T
8	rs11784742	0	61145146	A	G
8	rs6986917	0	61145264	A	G
8	rs6987086	0	61145347	C	T
8	rs13262241	0	61145499	G	A
8	rs10092625	0	61145802	T	C
8	rs10106102	0	61145980	C	G
8	rs10093017	0	61146133	T	C
8	rs10106235	0	61146139	C	T
8	rs72665109	0	61146817	G	C
8	rs7465501	0	61146834	T	C
8	rs71523399	0	61147473	G	C
8	rs10108007	0	61148062	T	C
8	rs10096803	0	61148830	C	T
8	rs10111628	0	61148888	T	C
8	rs142330382	0	61149091	C	T
8	rs7465573	0	61149123	A	C
8	rs12543049	0	61149444	C	T
8	rs6984526	0	61149731	C	T
8	rs117974893	0	61149930	G	A
8	rs10081509	0	61150249	C	T
8	rs12543772	0	61150373	C	T
8	rs73245653	0	61150520	A	G
8	rs56227154	0	61150883	C	G
8	rs12708003	0	61151150	T	G
8	rs75737336	0	61151445	A	T
8	rs8180936	0	61151574	C	T
8	rs35323112	0	61151819	T	A
8	rs28698649	0	61152109	G	A
8	rs12549942	0	61152149	A	G
8	rs7462854	0	61152800	G	T
8	rs9298027	0	61153560	C	A
8	rs79911924	0	61153994	C	T
8	rs74675770	0	61154043	G	A
8	rs7007157	0	61154182	G	C
8	rs150124469	0	61154436	T	G
8	rs77383884	0	61155109	G	A
8	rs6994129	0	61155149	T	C
8	rs73683400	0	61155907	C	T
8	rs6999752	0	61156208	T	G
8	rs9643518	0	61156357	C	A
8	rs28368823	0	61156579	G	A
8	rs74701322	0	61156827	A	G
8	rs6991411	0	61157788	T	C
8	rs7009181	0	61157809	A	G
8	rs9643367	0	61158053	T	C
8	rs9643368	0	61158163	A	G
8	rs112165998	0	61158370	A	G
8	rs6471851	0	61159951	T	G
8	rs7814086	0	61159974	C	A
8	rs6471852	0	61160030	A	G
8	rs7814280	0	61160179	A	C
8	rs7814473	0	61160346	A	G
8	rs6471853	0	61160657	T	G
8	rs6987786	0	61161038	C	G
8	rs6988169	0	61161079	G	A
8	rs72665113	0	61161613	C	T
8	rs79587441	0	61162372	T	C
8	rs78065993	0	61162382	T	C
8	rs6998008	0	61162506	G	A
8	rs78909002	0	61163247	A	C
8	rs7812953	0	61163309	T	C
8	rs75422335	0	61164294	A	G
8	rs6471854	0	61164367	G	A
8	rs117435232	0	61164398	G	T
8	rs117830345	0	61164419	A	C
8	rs6471855	0	61164850	T	C
8	rs7009243	0	61165058	A	T
8	rs76533873	0	61165131	A	T
8	rs74469997	0	61165323	T	C
8	rs10094553	0	61165575	G	C
8	rs12542601	0	61166119	G	A
8	rs35524626	0	61166159	G	A
8	rs79819088	0	61167565	G	A
8	rs6996114	0	61167608	A	G
8	rs10957124	0	61167887	T	C
8	rs146274653	0	61167989	T	C
8	rs6983830	0	61168623	T	C
8	rs7002369	0	61168775	G	A
8	rs11774698	0	61169713	C	T
8	rs11781514	0	61169723	A	G
8	rs74907978	0	61169752	C	T
8	rs7463930	0	61169828	G	A
8	rs7463939	0	61169967	C	A
8	rs7463988	0	61170012	G	A
8	rs77828969	0	61170179	G	A
8	rs11774872	0	61170322	C	T
8	rs10093008	0	61170560	A	T
8	rs59827748	0	61170628	C	T
8	rs13267008	0	61170838	G	T
8	rs73685407	0	61170899	C	T
8	rs13266513	0	61170900	A	G
8	rs75342619	0	61170954	G	A
8	rs7826329	0	61171356	T	C
8	rs145734145	0	61171394	G	A
8	rs10097537	0	61171764	G	A
8	rs75450019	0	61171836	A	T
8	rs79487464	0	61172713	A	G
8	rs72665115	0	61172837	C	T
8	rs34607844	0	61173684	G	A
8	rs7840279	0	61173971	T	C
8	rs74666500	0	61174028	T	C
8	rs10109065	0	61174512	G	A
8	rs112716443	0	61174516	G	A
8	rs7845524	0	61175261	T	C
8	rs73685408	0	61175350	G	C
8	rs7815042	0	61175613	T	C
8	rs6471856	0	61175679	A	C
8	rs77010982	0	61175865	G	C
8	rs7002077	0	61176092	A	C
8	rs7832414	0	61176409	C	T
8	rs7832419	0	61176417	C	T
8	rs73685409	0	61176502	T	C
8	rs140995786	0	61176941	G	A
8	rs6471857	0	61176951	C	T
8	rs7460905	0	61176982	T	C
8	rs6471858	0	61177021	A	G
8	rs13248852	0	61177793	G	T
8	rs61743130	0	61178567	G	A
8	rs7464181	0	61178574	T	C
8	rs77206088	0	61179354	T	G
8	rs75709683	0	61181813	C	T
8	rs75872186	0	61181831	G	A
8	rs72665118	0	61181847	T	C
8	rs76938579	0	61182552	G	A
8	rs72665119	0	61182906	C	T
8	rs10435600	0	61182911	G	A
8	rs182842510	0	61183242	G	A
8	rs7464531	0	61183244	A	G
8	rs28371059	0	61183893	A	T
8	rs28759336	0	61184143	C	T
8	rs28481384	0	61184183	T	A
8	rs11994317	0	61184249	G	C
8	rs146155025	0	61184759	T	A
8	rs7004004	0	61185013	T	A
8	rs10216440	0	61185722	T	C
8	rs59550103	0	61186270	C	A
8	rs7825247	0	61186880	G	C
8	rs7843385	0	61187018	T	C
8	rs12679218	0	61187658	C	T
8	rs151154845	0	61187935	G	C
8	rs4737555	0	61188226	A	G
8	rs62511605	0	61188271	A	G
8	rs10094523	0	61188553	C	T
8	rs35552143	0	61188688	G	A
8	rs13269899	0	61188793	C	T
8	rs13272076	0	61188832	T	G
8	rs13269948	0	61188888	A	G
8	rs79223912	0	61189211	C	A
8	rs181769009	0	61189665	G	A
8	rs28376554	0	61189839	G	A
8	rs28532174	0	61189851	G	A
8	rs12543911	0	61190480	A	G
8	rs4737556	0	61190799	G	C
8	rs72665124	0	61191012	T	A
8	rs11996007	0	61191247	G	A
8	rs10429312	0	61191519	T	C
8	rs7841372	0	61191590	T	G
8	rs7841396	0	61191646	T	G
8	rs7461425	0	61191846	A	G
8	rs7841804	0	61191927	T	C
8	rs6471860	0	61191936	C	T
8	rs28429093	0	61192534	C	T
8	rs55948763	0	61192542	G	A
8	rs13274525	0	61192855	A	G
8	rs6998446	0	61193150	A	G
8	rs6998745	0	61193207	C	T
8	rs143254961	0	61193370	G	A
8	rs112802688	0	61193447	A	C
8	rs7002846	0	61193453	A	G
8	rs7002871	0	61193522	A	G
8	rs7003287	0	61193526	G	A
8	rs74792169	0	61193570	C	T
8	rs10086200	0	61193588	C	T
8	rs10101374	0	61193760	T	G
8	rs10086341	0	61193809	A	G
8	rs10086352	0	61193828	A	G
8	rs10086449	0	61193843	C	G
8	rs61057972	0	61193929	C	T
8	rs10957125	0	61194170	T	G
8	rs10957126	0	61194223	T	A
8	rs7463394	0	61194244	C	T
8	rs11778498	0	61194476	T	A
8	rs6990370	0	61194539	T	G
8	rs12155603	0	61194626	G	A
8	rs7009482	0	61195053	G	A
8	rs10094326	0	61195531	G	A
8	rs13271624	0	61195911	T	A
8	rs76101241	0	61196149	G	C
8	rs7813357	0	61196673	G	T
8	rs147063847	0	61196744	G	A
8	rs13281067	0	61196775	T	C
8	rs13280153	0	61197179	C	A
8	rs28643410	0	61197672	G	A
8	rs10109265	0	61197710	C	T
8	rs10109386	0	61197881	A	G
8	rs10109487	0	61197883	C	A
8	rs7827209	0	61197989	C	T
8	rs7465560	0	61198410	T	C
8	rs13281126	0	61198738	C	G
8	rs13280906	0	61198743	A	G
8	rs59616608	0	61198959	C	T
8	rs13282489	0	61198989	G	C
8	rs6651300	0	61199166	A	T
8	rs10089297	0	61199662	G	A
8	rs1904780	0	61200133	A	G
8	rs10957127	0	61200185	C	T
8	rs16925975	0	61200304	T	C
8	rs9693218	0	61200549	C	T
8	rs7824986	0	61200605	T	C
8	rs59700121	0	61200722	G	A
8	rs7841458	0	61200798	C	T
8	rs12056403	0	61201057	C	T
8	rs10957128	0	61201159	A	G
8	rs17740087	0	61201264	G	A
8	rs10094224	0	61201353	G	A
8	rs115599470	0	61201377	G	A
8	rs79587165	0	61201565	A	T
8	rs10112099	0	61201929	T	C
8	rs10097613	0	61202120	C	T
8	rs10098038	0	61202289	G	T
8	rs12056462	0	61202301	G	T
8	rs12056459	0	61202387	C	T
8	rs12056460	0	61202397	C	T
8	rs10112677	0	61202398	T	A
8	rs10101157	0	61202553	G	A
8	rs4527913	0	61202568	A	G
8	rs4584176	0	61202816	C	A
8	rs4351453	0	61202928	G	C
8	rs9298028	0	61203191	A	G
8	rs9298029	0	61203255	T	A
8	rs12676801	0	61203307	G	A
8	rs9298030	0	61203457	A	G
8	rs10105158	0	61203558	G	C
8	rs4738802	0	61203649	A	T
8	rs10105094	0	61203665	C	G
8	rs10105098	0	61203671	C	A
8	rs9298031	0	61204201	T	G
8	rs9298032	0	61204387	T	G
8	rs6983247	0	61205607	T	G
8	rs9298033	0	61206640	C	T
8	rs77317893	0	61206689	C	T
8	rs7006734	0	61206805	A	G
8	rs7007175	0	61206826	G	A
8	rs142445581	0	61206980	G	A
8	rs7007399	0	61207177	A	G
8	rs35256935	0	61207343	C	A
8	rs7003438	0	61207464	T	C
8	rs140351316	0	61207590	G	A
8	rs115631971	0	61207620	C	T
8	rs117873659	0	61207672	T	C
8	rs6471861	0	61208101	T	C
8	rs6471862	0	61208130	A	C
8	rs75389675	0	61208292	A	C
8	rs1480341	0	61208331	T	C
8	rs11995335	0	61208441	A	G
8	rs6471863	0	61208967	G	A
8	rs7820639	0	61209152	A	G
8	rs6471864	0	61209295	A	T
8	rs7842871	0	61209459	T	C
8	rs1480340	0	61209586	T	C
8	rs1480339	0	61209762	T	C
8	rs1825000	0	61209946	T	C
8	rs1824999	0	61210116	G	T
8	rs1351380	0	61210964	A	C
8	rs1351379	0	61211213	G	C
8	rs73247767	0	61211486	C	T
8	rs66490505	0	61211683	G	A
8	rs72665137	0	61211743	C	T
8	rs67583169	0	61212179	C	G
8	rs75489518	0	61212376	C	T
8	rs7839481	0	61212708	C	A
8	rs1824998	0	61212751	G	A
8	rs1824997	0	61212853	T	C
8	rs1480338	0	61213274	C	T
8	rs1480337	0	61213311	G	T
8	rs142114675	0	61213348	A	C
8	rs7840783	0	61213407	G	A
8	rs117151399	0	61213416	A	G
8	rs7827970	0	61213516	T	A
8	rs7844426	0	61213581	G	A
8	rs7844712	0	61213764	G	A
8	rs1480336	0	61213791	C	A
8	rs7814807	0	61214529	G	A
8	rs1904779	0	61215145	C	A
8	rs11534108	0	61215232	C	T
8	rs11543863	0	61215406	T	C
8	rs73247780	0	61215437	T	C
8	rs13257045	0	61215818	A	C
8	rs6471865	0	61217375	A	C
8	rs147572715	0	61217767	G	A
8	rs1842392	0	61218471	A	G
8	rs60690040	0	61218490	A	C
8	rs146151404	0	61218738	G	T
8	rs1842391	0	61218929	C	G
8	rs147416986	0	61219769	C	T
8	rs147628842	0	61219873	G	T
8	rs12550773	0	61220042	T	C
8	rs150863476	0	61220095	G	C
8	rs146619144	0	61220791	A	G
8	rs7818620	0	61220926	C	A
8	rs72665141	0	61220945	G	C
8	rs11989599	0	61221583	A	G
8	rs12542264	0	61221842	T	G
8	rs12549606	0	61222003	G	A
8	rs147260833	0	61222185	C	T
8	rs9643519	0	61222341	C	A
8	rs56275436	0	61222577	A	C
8	rs145090571	0	61222703	G	A
8	rs11997891	0	61222860	C	T
8	rs150480139	0	61223397	G	A
8	rs62510166	0	61223793	C	T
8	rs9643521	0	61223807	T	C
8	rs144066699	0	61223984	C	T
8	rs7817231	0	61224105	T	C
8	rs9643369	0	61224140	G	A
8	rs150787771	0	61224415	A	T
8	rs1973209	0	61224644	A	G
8	rs1973208	0	61224876	G	A
8	rs2170168	0	61225103	G	A
8	rs11775891	0	61225652	C	T
8	rs13269146	0	61225867	C	T
8	rs117689809	0	61226003	C	T
8	rs142648604	0	61226276	G	A
8	rs116344964	0	61226299	G	A
8	rs7001157	0	61226540	T	C
8	rs73247794	0	61226791	A	G
8	rs145330922	0	61227053	C	T
8	rs899741	0	61227279	C	T
8	rs73247797	0	61227781	T	A
8	rs57360505	0	61228826	G	A
8	rs11787427	0	61228851	G	A
8	rs60042864	0	61228981	G	A
8	rs16926000	0	61229204	A	G
8	rs150359051	0	61229218	G	A
8	rs72648503	0	61229869	G	C
8	rs7464602	0	61230529	A	G
8	rs10504308	0	61231164	C	T
8	rs16926002	0	61231244	G	A
8	rs73250004	0	61231598	C	G
8	rs78702087	0	61232787	T	C
8	rs143183814	0	61233097	A	G
8	rs9298035	0	61233350	C	T
8	rs10088581	0	61233408	T	C
8	rs117729195	0	61235476	G	A
8	rs79588211	0	61235738	T	C
8	rs12680649	0	61236183	T	C
8	rs77598806	0	61236911	T	C
8	rs16926006	0	61236991	G	A
8	rs10100017	0	61237900	C	T
8	rs17740762	0	61238290	G	A
8	rs7815812	0	61238328	A	T
8	rs7824479	0	61239553	A	G
8	rs16926008	0	61239915	C	A
8	rs16926010	0	61240266	T	C
8	rs144286649	0	61240812	G	A
8	rs1893275	0	61241862	T	C
8	rs75114357	0	61242455	G	T
8	rs78263339	0	61242894	C	T
8	rs7011237	0	61243357	A	G
8	rs35966938	0	61243984	C	T
8	rs34334893	0	61243999	C	T
8	rs9772625	0	61244220	A	G
8	rs78262852	0	61244389	C	T
8	rs150696637	0	61244927	G	A
8	rs2326517	0	61245480	T	A
8	rs7014277	0	61246948	T	C
8	rs76003458	0	61247634	G	C
8	rs7838707	0	61248234	C	T
8	rs1824995	0	61248640	T	C
8	rs117517496	0	61248995	C	T
8	rs1585888	0	61248996	G	A
8	rs3896736	0	61249576	G	A
8	rs79650475	0	61250124	T	C
8	rs6982717	0	61250319	G	T
8	rs62510167	0	61250980	C	T
8	rs6471867	0	61251091	C	G
8	rs6471868	0	61251641	A	G
8	rs16926030	0	61251998	G	A
8	rs1383239	0	61252500	G	A
8	rs7833654	0	61254292	C	T
8	rs11985405	0	61254494	C	T
8	rs10957131	0	61254501	G	A
8	rs185623676	0	61255138	A	C
8	rs7838379	0	61255262	A	G
8	rs80235299	0	61255412	T	G
8	rs7842303	0	61255591	C	T
8	rs116349637	0	61256473	A	G
8	rs115139027	0	61256666	C	G
8	rs114588701	0	61256905	A	G
8	rs13279521	0	61256999	G	A
8	rs7007086	0	61257485	A	C
8	rs193003284	0	61257912	G	T
8	rs111723250	0	61258469	T	A
8	rs55981054	0	61258857	A	C
8	rs75953390	0	61259086	T	A
8	rs10102320	0	61261345	G	A
8	rs16918847	0	61261653	C	T
8	rs10092218	0	61261790	T	C
8	rs17741196	0	61261819	T	C
8	rs10105637	0	61261970	A	G
8	rs147043131	0	61262494	G	A
8	rs142474519	0	61262524	C	T
8	rs28651514	0	61262593	C	T
8	rs78149900	0	61262648	A	G
8	rs139084742	0	61263241	C	T
8	rs145956163	0	61263621	G	A
8	rs78222650	0	61263701	C	T
8	rs931139	0	61265044	C	T
8	rs113023771	0	61265914	G	A
8	rs116956693	0	61266750	T	A
8	rs6471870	0	61267366	A	G
8	rs2096892	0	61267392	T	C
8	rs72648521	0	61268784	C	T
8	rs13439870	0	61269247	G	A
8	rs117405146	0	61270185	C	T
8	rs150095884	0	61270832	A	G
8	rs1383241	0	61271167	A	C
8	rs11776244	0	61271485	C	T
8	rs79278649	0	61272917	G	A
8	rs75667806	0	61273430	C	T
8	rs76631081	0	61273542	A	C
8	rs115864187	0	61274283	C	G
8	rs11998308	0	61276247	A	G
8	rs60931648	0	61276979	C	T
8	rs922610	0	61277533	A	G
8	rs10102372	0	61278456	A	G
8	rs72648524	0	61278961	G	A
8	rs10957132	0	61279446	G	A
8	rs67179986	0	61280526	A	G
8	rs184989940	0	61281751	A	G
8	rs10087002	0	61282231	A	G
8	rs139224479	0	61284770	A	G
8	rs187952300	0	61285379	A	G
8	rs12677500	0	61287045	A	G
8	rs16926096	0	61288497	C	A
8	rs113560488	0	61288715	C	A
8	rs7017939	0	61289742	A	G
8	rs7001436	0	61290421	T	C
8	rs55716119	0	61291273	G	A
8	rs16926104	0	61291806	T	C
8	rs11776538	0	61293449	T	A
8	rs6471873	0	61293772	T	C
8	rs11787444	0	61294126	C	T
8	rs6471874	0	61295833	C	T
8	rs186824738	0	61297004	G	A
8	rs117604944	0	61297329	T	C
8	rs6995153	0	61297937	G	A
8	rs6995041	0	61298005	C	G
8	rs6995397	0	61298301	A	G
8	rs1989748	0	61298857	G	A
8	rs1989747	0	61298931	T	G
8	rs6983084	0	61299297	T	C
8	rs6471875	0	61299528	C	A
8	rs7005668	0	61299880	C	T
8	rs10957133	0	61300510	T	C
8	rs16926111	0	61300734	T	C
8	rs147876527	0	61301000	G	A
8	rs4145666	0	61301410	T	A
8	rs78350009	0	61302783	C	T
8	rs6984378	0	61303146	G	A
8	rs59359269	0	61303319	C	G
8	rs17814894	0	61303622	A	G
8	rs7820186	0	61303682	G	A
8	rs16918852	0	61303783	C	T
8	rs77894793	0	61303980	C	A
8	rs6471876	0	61304221	G	T
8	rs118149010	0	61304644	C	G
8	rs10107773	0	61304728	C	T
8	rs28484871	0	61305825	C	A
8	rs74411900	0	61305855	C	T
8	rs7830710	0	61306157	G	A
8	rs7814226	0	61306245	T	C
8	rs1552071	0	61306938	G	A
8	rs10102945	0	61307115	T	C
8	rs111556256	0	61307334	T	C
8	rs11776939	0	61307547	C	T
8	rs113059174	0	61308063	T	C
8	rs1125374	0	61308204	T	A
8	rs182149977	0	61308611	C	T
8	rs72648528	0	61308774	C	T
8	rs11988766	0	61308783	G	A
8	rs10504311	0	61309122	G	A
8	rs62510178	0	61309151	T	C
8	rs10504312	0	61309198	A	G
8	rs10957135	0	61309452	C	A
8	rs116853648	0	61309487	G	T
8	rs150984299	0	61309949	C	T
8	rs35907640	0	61311164	G	A
8	rs2086393	0	61311510	T	C
8	rs57459725	0	61312205	C	G
8	rs117180694	0	61313042	C	G
8	rs117355571	0	61314979	A	T
8	rs1466471	0	61315691	A	G
8	rs1000500	0	61315720	G	A
8	rs17815272	0	61316785	C	T
8	rs16926133	0	61319094	G	A
8	rs10108568	0	61319103	T	A
8	rs72648529	0	61319361	T	C
8	rs7017556	0	61319467	C	T
8	rs922611	0	61320174	T	C
8	rs72648530	0	61320658	A	G
8	rs2012856	0	61320911	T	C
8	rs72648531	0	61321270	A	G
8	rs16926137	0	61321715	C	G
8	rs7826226	0	61322563	A	C
8	rs13271668	0	61322988	C	G
8	rs9721205	0	61323195	C	T
8	rs56073139	0	61323459	T	G
8	rs79913576	0	61323756	T	A
8	rs7002036	0	61324092	A	G
8	rs62510180	0	61324842	G	A
8	rs113899565	0	61325020	T	C
8	rs75466739	0	61325294	C	T
8	rs28405386	0	61325642	C	T
8	rs6994192	0	61325684	T	C
8	rs144046310	0	61325874	G	C
8	rs7841648	0	61326183	A	G
8	rs28576477	0	61326751	C	T
8	rs190701493	0	61327317	G	C
8	rs72648534	0	61327637	A	G
8	rs6994818	0	61327808	G	A
8	rs6471877	0	61327862	A	G
8	rs1318227	0	61328508	A	C
8	rs13278073	0	61328821	C	T
8	rs10087760	0	61329769	A	G
8	rs79337544	0	61329790	G	A
8	rs2068589	0	61329912	G	A
8	rs2068587	0	61329961	A	C
8	rs11988798	0	61330014	T	A
8	rs13438846	0	61330269	G	A
8	rs16926155	0	61330816	T	C
8	rs9785091	0	61330886	G	A
8	rs11775407	0	61331055	C	T
8	rs10092773	0	61331387	G	A
8	rs9785108	0	61331882	C	A
8	rs57163592	0	61332311	C	T
8	rs58620608	0	61333533	C	T
8	rs13258421	0	61334137	C	T
8	rs28819229	0	61334191	C	G
8	rs7824671	0	61334730	C	T
8	rs7825612	0	61335402	A	C
8	rs2326556	0	61335494	C	T
8	rs6999822	0	61336037	A	G
8	rs10111967	0	61336100	C	G
8	rs1842388	0	61336917	G	A
8	rs1842389	0	61337279	C	A
8	rs2326557	0	61337304	A	C
8	rs6981694	0	61337453	G	A
8	rs6982032	0	61337674	G	C
8	rs6982404	0	61338184	A	G
8	rs948420	0	61338777	C	G
8	rs150150690	0	61338834	C	T
8	rs67620514	0	61339599	G	A
8	rs192845717	0	61339963	C	T
8	rs7823786	0	61340105	C	G
8	rs117389556	0	61340602	A	G
8	rs9298037	0	61340669	G	A
8	rs2170167	0	61340676	G	A
8	rs12547923	0	61340828	T	C
8	rs80026548	0	61341423	C	T
8	rs4354350	0	61341711	A	G
8	rs7009310	0	61343016	G	C
8	rs34851488	0	61343077	C	T
8	rs62510198	0	61343331	G	A
8	rs187808285	0	61343411	G	A
8	rs72648539	0	61344051	C	T
8	rs79428508	0	61344276	T	C
8	rs10808708	0	61344532	T	C
8	rs11787314	0	61344608	T	C
8	rs28699676	0	61344778	T	A
8	rs117988423	0	61344787	G	A
8	rs7818403	0	61345760	G	C
8	rs141960806	0	61345775	G	A
8	rs9650199	0	61346197	C	T
8	rs76878786	0	61346561	C	G
8	rs10107019	0	61347172	G	A
8	rs150016077	0	61347235	C	A
8	rs7007407	0	61347916	C	T
8	rs13256564	0	61347974	A	G
8	rs7007737	0	61348144	C	T
8	rs6994606	0	61348783	T	G
8	rs10108692	0	61349350	T	C
8	rs7839822	0	61351822	T	G
8	rs77005946	0	61352024	G	A
8	rs148580937	0	61352261	C	T
8	rs141858881	0	61352433	T	G
8	rs6471879	0	61352469	A	G
8	rs6996165	0	61352942	C	T
8	rs143507190	0	61353162	T	C
8	rs7017113	0	61353362	T	G
8	rs7001588	0	61353688	G	A
8	rs7001220	0	61353708	A	G
8	rs36056092	0	61354748	C	T
8	rs6989196	0	61355026	T	G
8	rs112995937	0	61355270	C	T
8	rs7007812	0	61355412	C	T
8	rs149639896	0	61356283	C	T
8	rs57297574	0	61357328	C	T
8	rs62510202	0	61357513	G	A
8	rs62510203	0	61357628	G	A
8	rs7839853	0	61358544	C	T
8	rs67794938	0	61359222	C	T
8	rs58818800	0	61359223	G	A
8	rs56091731	0	61359741	C	A
8	rs28738712	0	61359807	C	G
8	rs11776511	0	61360266	A	G
8	rs62510205	0	61361267	G	A
8	rs7819947	0	61361493	A	G
8	rs28897378	0	61361768	G	A
8	rs10104705	0	61362032	G	A
8	rs2186985	0	61362369	G	A
8	rs140596402	0	61362506	G	A
8	rs7831106	0	61364209	G	A
8	rs184330050	0	61365092	A	G
8	rs74756518	0	61365862	A	G
8	rs7824474	0	61366312	T	C
8	rs7828383	0	61366588	T	A
8	rs1480342	0	61366641	A	G
8	rs13272533	0	61366667	A	G
8	rs1552070	0	61367094	C	G
8	rs76767912	0	61367227	G	A
8	rs16926208	0	61367645	C	A
8	rs78519440	0	61368680	T	C
8	rs6998307	0	61368722	A	G
8	rs183481616	0	61368826	C	T
8	rs7829407	0	61369006	G	A
8	rs10957136	0	61369123	A	G
8	rs77511447	0	61369635	G	A
8	rs10101758	0	61369757	T	C
8	rs948422	0	61369808	G	C
8	rs72648552	0	61370278	G	A
8	rs7002467	0	61372909	T	C
8	rs7832664	0	61373199	T	A
8	rs79887259	0	61373296	G	T
8	rs78034798	0	61373297	C	A
8	rs6471880	0	61373340	C	T
8	rs13254748	0	61373597	G	A
8	rs72648553	0	61374546	T	A
8	rs13265543	0	61374869	G	A
8	rs13267828	0	61375131	T	C
8	rs62510240	0	61375190	G	A
8	rs6998294	0	61375686	G	T
8	rs12548711	0	61376960	T	C
```
