## Supplementary material for "Characterization of shared and ancestry-specific signals driving complex traits using multi-ancestry fine-mapping": s2.afreq

```
#CHROM	ID	REF	ALT	ALT_FREQS	OBS_CT
8	rs377523704	C	A	0.0178571	1008
8	rs548931429	C	G	0.0109127	1008
8	rs77351804	C	T	0.109127	1008
8	rs148068508	G	A	0.0853175	1008
8	rs7004505	C	T	0.108135	1008
8	rs7004697	C	T	0.108135	1008
8	rs62506255	A	G	0.103175	1008
8	rs4738776	T	C	0.56746	1008
8	rs4738777	T	C	0.56746	1008
8	rs7008127	T	G	0.108135	1008
8	rs77184461	A	G	0.108135	1008
8	rs74639359	G	A	0.108135	1008
8	rs6988456	A	T	0.108135	1008
8	rs12677067	G	A	0.356151	1008
8	rs117546001	G	A	0.0168651	1008
8	rs80325520	A	G	0.108135	1008
8	rs6998679	G	T	0.459325	1008
8	rs16924915	T	C	0.108135	1008
8	rs17250042	G	T	0.103175	1008
8	rs17250119	A	G	0.103175	1008
8	rs7822263	A	G	0.108135	1008
8	rs7016782	T	C	0.568452	1008
8	rs16918793	G	T	0.357143	1008
8	rs2139237	A	G	0.56746	1008
8	rs146294705	C	A	0.0297619	1008
8	rs28887297	C	T	0.108135	1008
8	rs117779574	T	C	0.0456349	1008
8	rs28742919	A	C	0.108135	1008
8	rs28756730	A	C	0.108135	1008
8	rs71521461	G	A	0.118056	1008
8	rs117447472	G	C	0.0456349	1008
8	rs11996987	T	C	0.56746	1008
8	rs77007513	C	T	0.108135	1008
8	rs28631716	C	T	0.0853175	1008
8	rs75374393	G	A	0.108135	1008
8	rs145016098	C	T	0.108135	1008
8	rs7829285	T	C	0.460317	1008
8	rs7845818	G	T	0.108135	1008
8	rs12334319	T	C	0.568452	1008
8	rs28472609	A	T	0.108135	1008
8	rs79278868	T	C	0.108135	1008
8	rs141253773	A	G	0.0168651	1008
8	rs78477889	C	T	0.108135	1008
8	rs28800229	C	T	0.109127	1008
8	rs147442379	A	T	0.0218254	1008
8	rs140383948	A	G	0.568452	1008
8	rs147972263	A	G	0.460317	1008
8	rs143245915	A	G	0.030754	1008
8	rs117723820	C	A	0.0386905	1008
8	rs28818779	G	A	0.108135	1008
8	rs7845786	C	T	0.108135	1008
8	rs28762435	A	G	0.108135	1008
8	rs4738778	G	A	0.568452	1008
8	rs10111067	A	G	0.568452	1008
8	rs184452392	C	T	0.014881	1008
8	rs2139229	G	T	0.462302	1008
8	rs4738779	C	A	0.354167	1008
8	rs16924927	T	C	0.108135	1008
8	rs79517610	G	A	0.108135	1008
8	rs16924929	G	C	0.108135	1008
8	rs75802642	A	G	0.108135	1008
8	rs76730482	T	G	0.108135	1008
8	rs10103231	C	T	0.460317	1008
8	rs2176641	A	C	0.460317	1008
8	rs74796657	G	T	0.108135	1008
8	rs78303054	G	A	0.108135	1008
8	rs9692739	C	T	0.108135	1008
8	rs1607475	T	C	0.46131	1008
8	rs9693005	C	G	0.108135	1008
8	rs79817700	C	T	0.108135	1008
8	rs2460263	T	A	0.459325	1008
8	rs7017277	T	G	0.108135	1008
8	rs55873506	T	G	0.103175	1008
8	rs75690428	A	C	0.108135	1008
8	rs2467605	A	G	0.56746	1008
8	rs7007665	A	T	0.108135	1008
8	rs80009683	C	A	0.0446429	1008
8	rs56239360	G	A	0.103175	1008
8	rs16924940	G	A	0.108135	1008
8	rs10504292	T	C	0.109127	1008
8	rs1401422	G	A	0.525794	1008
8	rs10504293	A	G	0.109127	1008
8	rs79443512	C	T	0.109127	1008
8	rs80116858	C	T	0.109127	1008
8	rs2956129	A	G	0.457341	1008
8	rs62504669	A	G	0.117063	1008
8	rs28622490	G	T	0.109127	1008
8	rs10111426	T	A	0.456349	1008
8	rs78105106	T	C	0.109127	1008
8	rs183092312	C	T	0.0178571	1008
8	rs2056264	C	A	0.456349	1008
8	rs11985703	T	G	0.109127	1008
8	rs74690536	G	C	0.109127	1008
8	rs76362388	C	T	0.109127	1008
8	rs28620992	T	C	0.109127	1008
8	rs2467607	C	T	0.564484	1008
8	rs79676335	A	T	0.109127	1008
8	rs57795921	T	A	0.110119	1008
8	rs2460266	A	G	0.455357	1008
8	rs74197325	A	T	0.0892857	1008
8	rs2460267	T	A	0.337302	1008
8	rs76312247	A	T	0.110119	1008
8	rs1519066	G	T	0.337302	1008
8	rs117052068	G	A	0.0287698	1008
8	rs2139231	A	G	0.467262	1008
8	rs187853071	G	T	0.00892857	1008
8	rs369875714	C	G	0.0992063	1008
8	rs200845345	T	G	0.0297619	1008
8	rs141591778	A	C	0.0128968	1008
8	rs117835864	C	T	0.0426587	1008
8	rs139727441	C	T	0.0545635	1008
8	rs2467610	T	C	0.468254	1008
8	rs2056265	G	A	0.574405	1008
8	rs118150148	C	T	0.0198413	1008
8	rs7357459	A	G	0.46627	1008
8	rs2460270	C	T	0.335317	1008
8	rs2467606	T	C	0.46627	1008
8	rs62504673	C	G	0.12996	1008
8	rs4487752	G	A	0.662698	1008
8	rs13259348	A	C	0.53373	1008
8	rs66506970	C	G	0.535714	1008
8	rs7009456	A	G	0.668651	1008
8	rs4463409	C	T	0.53373	1008
8	rs10957100	G	A	0.519841	1008
8	rs11998654	T	C	0.0218254	1008
8	rs6471793	G	A	0.690476	1008
8	rs4607594	T	C	0.735119	1008
8	rs16924985	T	G	0.0138889	1008
8	rs10107230	C	T	0.0287698	1008
8	rs73681887	G	A	0.0287698	1008
8	rs75811052	A	G	0.233135	1008
8	rs12056330	G	C	0.0267857	1008
8	rs4376488	A	C	0.77877	1008
8	rs78150391	C	T	0.0109127	1008
8	rs11993956	A	T	0.271825	1008
8	rs12542736	G	A	0.378968	1008
8	rs6982160	C	T	0.0277778	1008
8	rs7002385	T	C	0.651786	1008
8	rs12056448	T	G	0.378968	1008
8	rs7827918	A	G	0.652778	1008
8	rs7828101	A	G	0.0277778	1008
8	rs6989690	T	A	0.272817	1008
8	rs74941756	A	G	0.0277778	1008
8	rs77039103	G	A	0.241071	1008
8	rs12679673	A	C	0.242063	1008
8	rs7013275	A	C	0.0575397	1008
8	rs12679692	A	G	0.242063	1008
8	rs113057806	G	C	0.242063	1008
8	rs7813510	G	C	0.0277778	1008
8	rs72655561	C	T	0.0248016	1008
8	rs62504676	A	G	0.355159	1008
8	rs76395680	G	A	0.0277778	1008
8	rs76672959	T	C	0.0287698	1008
8	rs10093244	T	G	0.339286	1008
8	rs4265173	G	C	0.625992	1008
8	rs7832257	A	G	0.285714	1008
8	rs79895102	C	A	0.0277778	1008
8	rs77724712	G	A	0.257937	1008
8	rs79154825	A	G	0.257937	1008
8	rs143536276	C	T	0.0277778	1008
8	rs76426830	G	T	0.256944	1008
8	rs188956204	G	C	0.0128968	1008
8	rs7845843	G	A	0.0277778	1008
8	rs75805211	C	T	0.0277778	1008
8	rs28457151	C	T	0.338294	1008
8	rs12674637	T	G	0.257937	1008
8	rs9298016	C	T	0.285714	1008
8	rs77635330	A	T	0.0277778	1008
8	rs4466389	T	G	0.625992	1008
8	rs76170191	T	A	0.0178571	1008
8	rs4266639	A	G	0.298611	1008
8	rs4278140	T	C	0.332341	1008
8	rs78169108	A	G	0.0248016	1008
8	rs7828435	T	C	0.619048	1008
8	rs79106610	C	T	0.252976	1008
8	rs11988922	A	T	0.0357143	1008
8	rs6993845	G	C	0.0357143	1008
8	rs75755415	G	A	0.0357143	1008
8	rs78069328	G	A	0.0357143	1008
8	rs4588843	G	A	0.769841	1008
8	rs75381576	C	A	0.0357143	1008
8	rs11991543	T	C	0.0357143	1008
8	rs117347707	C	T	0.0327381	1008
8	rs72655566	A	G	0.0128968	1008
8	rs79511273	G	T	0.252976	1008
8	rs6471794	A	G	0.769841	1008
8	rs11986421	C	T	0.0357143	1008
8	rs16925000	C	T	0.252976	1008
8	rs75314100	C	A	0.252976	1008
8	rs143265625	A	T	0.0248016	1008
8	rs6986251	A	C	0.327381	1008
8	rs80159675	G	A	0.0347222	1008
8	rs12547681	T	G	0.327381	1008
8	rs77867026	A	G	0.252976	1008
8	rs11992478	G	A	0.0357143	1008
8	rs77352119	T	A	0.0357143	1008
8	rs4738780	G	A	0.252976	1008
8	rs6990717	G	A	0.615079	1008
8	rs79757597	T	C	0.0674603	1008
8	rs74464673	C	T	0.252976	1008
8	rs10957101	T	C	0.615079	1008
8	rs79046393	A	G	0.0357143	1008
8	rs76420090	T	C	0.0357143	1008
8	rs77823707	C	A	0.252976	1008
8	rs4738781	T	C	0.577381	1008
8	rs76507481	G	T	0.0357143	1008
8	rs57023171	T	C	0.326389	1008
8	rs10092481	A	C	0.616071	1008
8	rs11986217	A	G	0.0357143	1008
8	rs12547196	G	A	0.252976	1008
8	rs78835291	T	A	0.031746	1008
8	rs16925035	A	C	0.031746	1008
8	rs28690501	G	A	0.579365	1008
8	rs10099680	A	G	0.579365	1008
8	rs74518918	T	C	0.0357143	1008
8	rs4406382	C	G	0.616071	1008
8	rs7838646	T	C	0.327381	1008
8	rs11986660	T	C	0.0357143	1008
8	rs10107875	C	T	0.615079	1008
8	rs76739536	C	T	0.251984	1008
8	rs12549965	G	A	0.615079	1008
8	rs117394921	C	T	0.0684524	1008
8	rs28679689	C	G	0.579365	1008
8	rs117224839	G	A	0.0248016	1008
8	rs75229539	T	G	0.0248016	1008
8	rs6982265	C	T	0.615079	1008
8	rs115164289	T	C	0.0357143	1008
8	rs7008068	T	A	0.615079	1008
8	rs4131318	T	A	0.0188492	1008
8	rs12234974	A	T	0.366071	1008
8	rs73680605	G	A	0.22619	1008
8	rs62504688	T	G	0.367063	1008
8	rs16925042	A	T	0.367063	1008
8	rs7014422	G	A	0.636905	1008
8	rs6996733	T	C	0.593254	1008
8	rs3857968	G	C	0.367063	1008
8	rs73680606	C	A	0.227183	1008
8	rs143115051	T	A	0.0178571	1008
8	rs7828085	C	T	0.635913	1008
8	rs73680620	T	C	0.22619	1008
8	rs72655569	T	G	0.367063	1008
8	rs7003175	C	T	0.367063	1008
8	rs4321990	G	C	0.368056	1008
8	rs4460359	T	C	0.367063	1008
8	rs4518650	T	C	0.367063	1008
8	rs7842002	A	G	0.367063	1008
8	rs73245952	A	T	0.0248016	1008
8	rs142259393	G	A	0.031746	1008
8	rs73245958	G	A	0.0248016	1008
8	rs17252576	C	T	0.0168651	1008
8	rs12543836	G	A	0.230159	1008
8	rs16925057	T	G	0.227183	1008
8	rs9643511	A	C	0.368056	1008
8	rs10957102	A	C	0.612103	1008
8	rs149775208	T	C	0.0238095	1008
8	rs16925062	T	G	0.368056	1008
8	rs72655570	A	G	0.367063	1008
8	rs4737547	A	G	0.636905	1008
8	rs75922814	A	G	0.0337302	1008
8	rs6990562	G	A	0.362103	1008
8	rs4612329	T	C	0.228175	1008
8	rs73245966	A	G	0.0257937	1008
8	rs117054395	C	G	0.0535714	1008
8	rs16925069	A	G	0.363095	1008
8	rs17318561	A	C	0.0218254	1008
8	rs147627371	T	G	0.0178571	1008
8	rs4342576	A	T	0.636905	1008
8	rs62504689	G	A	0.364087	1008
8	rs57760637	C	T	0.22619	1008
8	rs80136023	G	A	0.0128968	1008
8	rs59144101	A	G	0.22619	1008
8	rs9792187	C	T	0.363095	1008
8	rs12675414	A	G	0.22619	1008
8	rs12675873	A	T	0.22619	1008
8	rs4737548	A	G	0.22619	1008
8	rs4737549	A	G	0.22619	1008
8	rs16925082	G	A	0.0257937	1008
8	rs10111592	T	C	0.0218254	1008
8	rs6983204	A	C	0.636905	1008
8	rs73680623	A	T	0.22619	1008
8	rs72655574	C	T	0.0228175	1008
8	rs12541727	T	C	0.22619	1008
8	rs57310682	A	T	0.362103	1008
8	rs73680624	T	G	0.22619	1008
8	rs72655575	C	A	0.00793651	1008
8	rs72655576	C	A	0.0238095	1008
8	rs73245972	T	G	0.0257937	1008
8	rs28537162	C	T	0.0228175	1008
8	rs147488666	C	T	0.0188492	1008
8	rs60064130	C	T	0.363095	1008
8	rs62504693	G	C	0.590278	1008
8	rs72655578	A	G	0.363095	1008
8	rs150392334	G	A	0.0347222	1008
8	rs72655579	A	C	0.0218254	1008
8	rs193150876	A	T	0.0228175	1008
8	rs6471795	T	A	0.636905	1008
8	rs73680627	A	C	0.22619	1008
8	rs12543325	A	G	0.22619	1008
8	rs7814268	C	T	0.589286	1008
8	rs16925086	T	C	0.22619	1008
8	rs56188656	C	T	0.363095	1008
8	rs16925089	C	A	0.363095	1008
8	rs12549759	C	G	0.22619	1008
8	rs16925094	A	G	0.364087	1008
8	rs16925098	A	C	0.031746	1008
8	rs73680628	C	T	0.0257937	1008
8	rs4501567	A	G	0.593254	1008
8	rs57039053	A	G	0.229167	1008
8	rs73680629	G	A	0.229167	1008
8	rs11774669	T	G	0.0208333	1008
8	rs149459855	T	G	0.0178571	1008
8	rs7017533	T	C	0.229167	1008
8	rs62504701	C	T	0.0257937	1008
8	rs73680641	T	C	0.229167	1008
8	rs7007604	A	G	0.25496	1008
8	rs61052039	T	G	0.228175	1008
8	rs140490641	T	G	0.0704365	1008
8	rs62504702	T	A	0.0257937	1008
8	rs62504703	G	A	0.37004	1008
8	rs79878755	T	G	0.0257937	1008
8	rs28709348	A	T	0.0257937	1008
8	rs72655585	T	A	0.0138889	1008
8	rs10504295	G	A	0.661706	1008
8	rs16925101	T	C	0.372024	1008
8	rs16925104	G	A	0.25	1008
8	rs16925107	C	A	0.372024	1008
8	rs12545525	T	A	0.622024	1008
8	rs79111770	T	C	0.00992063	1008
8	rs62504725	G	A	0.0257937	1008
8	rs16925109	C	G	0.372024	1008
8	rs10957105	G	T	0.637897	1008
8	rs12549153	A	G	0.611111	1008
8	rs12546911	T	C	0.249008	1008
8	rs10104862	G	A	0.0257937	1008
8	rs4629854	C	T	0.611111	1008
8	rs28572408	A	C	0.636905	1008
8	rs28498065	G	A	0.636905	1008
8	rs4644228	C	T	0.363095	1008
8	rs7826590	C	A	0.249008	1008
8	rs57605178	C	A	0.014881	1008
8	rs73680644	C	T	0.249008	1008
8	rs16925119	A	G	0.362103	1008
8	rs16925122	A	G	0.0257937	1008
8	rs7820215	G	A	0.249008	1008
8	rs190615053	G	A	0.0238095	1008
8	rs16925125	C	G	0.249008	1008
8	rs12682289	A	G	0.249008	1008
8	rs7350109	A	T	0.015873	1008
8	rs11784625	T	A	0.014881	1008
8	rs12546812	C	T	0.249008	1008
8	rs73247823	A	G	0.249008	1008
8	rs9792178	G	T	0.249008	1008
8	rs185086050	A	G	0.0119048	1008
8	rs138460577	C	T	0.014881	1008
8	rs76809810	G	A	0.249008	1008
8	rs78437047	C	A	0.0257937	1008
8	rs73247828	C	G	0.249008	1008
8	rs73247831	G	A	0.249008	1008
8	rs147266140	G	T	0.0238095	1008
8	rs59092057	T	G	0.249008	1008
8	rs139686013	A	G	0.014881	1008
8	rs72655588	C	A	0.015873	1008
8	rs56207859	C	T	0.0406746	1008
8	rs116868976	A	T	0.0515873	1008
8	rs73247834	G	A	0.249008	1008
8	rs16925129	A	C	0.0257937	1008
8	rs35484123	T	G	0.362103	1008
8	rs60461555	T	G	0.407738	1008
8	rs6981960	G	A	0.290675	1008
8	rs16925140	A	G	0.0704365	1008
8	rs10504297	T	A	0.249008	1008
8	rs7017228	T	G	0.253968	1008
8	rs16925150	T	C	0.24504	1008
8	rs56394800	T	C	0.352183	1008
8	rs7841860	C	T	0.24504	1008
8	rs7842025	A	T	0.24504	1008
8	rs7842035	A	G	0.24504	1008
8	rs7000966	T	C	0.294643	1008
8	rs60128317	A	G	0.24504	1008
8	rs59572343	G	A	0.24504	1008
8	rs61373903	G	A	0.24504	1008
8	rs145954270	G	C	0.0248016	1008
8	rs62504732	A	G	0.0496032	1008
8	rs60259845	C	T	0.24504	1008
8	rs77345248	A	G	0.0257937	1008
8	rs72655591	C	T	0.0238095	1008
8	rs73680665	G	A	0.24504	1008
8	rs62504733	C	T	0.353175	1008
8	rs72655592	G	A	0.294643	1008
8	rs77122045	C	T	0.0257937	1008
8	rs59987636	G	A	0.246032	1008
8	rs73247860	A	T	0.247024	1008
8	rs75159780	T	C	0.031746	1008
8	rs56834452	G	T	0.0575397	1008
8	rs112903508	T	C	0.0257937	1008
8	rs181539722	G	T	0.0257937	1008
8	rs73247868	A	G	0.24504	1008
8	rs6983494	A	G	0.24504	1008
8	rs16925171	G	A	0.24504	1008
8	rs137934890	C	T	0.0178571	1008
8	rs7833284	A	C	0.24504	1008
8	rs7834153	A	T	0.24504	1008
8	rs4305887	T	C	0.352183	1008
8	rs143554690	T	C	0.0257937	1008
8	rs4541897	T	G	0.705357	1008
8	rs78669068	C	T	0.0515873	1008
8	rs12541902	A	C	0.950397	1008
8	rs1511026	T	C	0.352183	1008
8	rs2203040	G	A	0.352183	1008
8	rs73247877	T	G	0.24504	1008
8	rs4738783	C	G	0.24504	1008
8	rs6983167	G	A	0.110119	1008
8	rs6983076	C	T	0.352183	1008
8	rs74409441	G	A	0.0218254	1008
8	rs4237035	T	C	0.97619	1008
8	rs73247882	G	A	0.24504	1008
8	rs4360284	G	C	0.981151	1008
8	rs7846430	C	T	0.363095	1008
8	rs73247886	A	G	0.260913	1008
8	rs16925188	T	C	0.0257937	1008
8	rs907209	C	T	0.261905	1008
8	rs907210	T	C	0.260913	1008
8	rs16925189	C	T	0.260913	1008
8	rs78265744	C	T	0.0297619	1008
8	rs4338094	C	T	0.981151	1008
8	rs138976719	G	A	0.014881	1008
8	rs11775690	G	A	0.720238	1008
8	rs62504737	C	T	0.0257937	1008
8	rs73249709	T	A	0.260913	1008
8	rs6471799	A	T	0.981151	1008
8	rs62504738	C	T	0.349206	1008
8	rs4352837	C	T	0.981151	1008
8	rs16925195	T	C	0.0654762	1008
8	rs12547939	A	T	0.260913	1008
8	rs62504739	C	T	0.349206	1008
8	rs16925205	C	T	0.260913	1008
8	rs140669061	G	A	0.0257937	1008
8	rs74369897	G	A	0.0257937	1008
8	rs4339631	C	T	0.981151	1008
8	rs191587911	G	A	0.0128968	1008
8	rs11782188	A	G	0.713294	1008
8	rs11782236	A	G	0.974206	1008
8	rs4299991	G	T	0.713294	1008
8	rs7815420	G	A	0.974206	1008
8	rs7815342	A	G	0.974206	1008
8	rs73249721	C	T	0.261905	1008
8	rs1949104	T	G	0.260913	1008
8	rs6989544	A	G	0.974206	1008
8	rs7465117	T	C	0.6875	1008
8	rs6471800	G	A	0.974206	1008
8	rs7462589	A	G	0.974206	1008
8	rs73249733	G	A	0.264881	1008
8	rs76808881	C	A	0.264881	1008
8	rs7002426	T	G	0.974206	1008
8	rs10086095	T	A	0.974206	1008
8	rs12543471	G	A	0.265873	1008
8	rs62506387	C	A	0.0257937	1008
8	rs62506388	A	G	0.34623	1008
8	rs1949105	C	T	0.709325	1008
8	rs68055460	A	T	0.34623	1008
8	rs62506389	G	T	0.34623	1008
8	rs6992992	G	A	0.709325	1008
8	rs75013633	G	C	0.105159	1008
8	rs72655599	A	G	0.344246	1008
8	rs73249744	G	C	0.265873	1008
8	rs73249747	T	A	0.265873	1008
8	rs73249748	A	G	0.264881	1008
8	rs6999126	C	T	0.33631	1008
8	rs6999716	G	A	0.974206	1008
8	rs10087535	G	T	0.68254	1008
8	rs16925211	A	G	0.265873	1008
8	rs12549329	T	C	0.335317	1008
8	rs10090791	G	A	0.974206	1008
8	rs112742611	A	T	0.0257937	1008
8	rs1949101	G	T	0.974206	1008
8	rs1949102	G	A	0.974206	1008
8	rs16925218	A	C	0.0257937	1008
8	rs60161009	A	G	0.263889	1008
8	rs10113297	T	A	0.713294	1008
8	rs1034518	C	A	0.347222	1008
8	rs4144768	G	A	0.333333	1008
8	rs6993556	G	A	0.950397	1008
8	rs6993452	A	C	0.950397	1008
8	rs12543149	C	T	0.263889	1008
8	rs1034519	C	A	0.617063	1008
8	rs62506392	G	T	0.333333	1008
8	rs6471801	C	T	0.950397	1008
8	rs55856542	T	G	0.333333	1008
8	rs56059983	G	A	0.333333	1008
8	rs10957106	T	A	0.35119	1008
8	rs146941951	A	G	0.263889	1008
8	rs181347512	A	G	0.0297619	1008
8	rs28895579	C	T	0.263889	1008
8	rs73249775	T	C	0.261905	1008
8	rs16925239	C	T	0.332341	1008
8	rs79186085	G	A	0.0257937	1008
8	rs6471803	G	A	0.618056	1008
8	rs7006844	G	T	0.950397	1008
8	rs60587092	C	A	0.332341	1008
8	rs9643512	C	T	0.950397	1008
8	rs80171003	C	T	0.0188492	1008
8	rs10096514	A	G	0.352183	1008
8	rs28590033	A	G	0.332341	1008
8	rs58415565	C	T	0.263889	1008
8	rs6984776	C	T	0.950397	1008
8	rs57114745	G	A	0.332341	1008
8	rs55641496	C	G	0.332341	1008
8	rs6415584	G	A	0.950397	1008
8	rs1473033	C	T	0.263889	1008
8	rs7821280	C	T	0.110119	1008
8	rs6982408	T	G	0.616071	1008
8	rs2326443	A	T	0.618056	1008
8	rs2326444	C	T	0.616071	1008
8	rs7001585	G	A	0.00694444	1008
8	rs12543532	T	C	0.950397	1008
8	rs12545845	A	T	0.352183	1008
8	rs12546326	A	C	0.950397	1008
8	rs60471102	T	A	0.263889	1008
8	rs117773429	C	T	0.0456349	1008
8	rs62506400	G	A	0.217262	1008
8	rs62506401	G	A	0.334325	1008
8	rs192700911	G	A	0.014881	1008
8	rs7836012	G	A	0.352183	1008
8	rs12334344	C	T	0.332341	1008
8	rs147643742	G	A	0.00198413	1008
8	rs7835908	C	T	0.618056	1008
8	rs7836602	C	G	0.616071	1008
8	rs7820347	T	G	0.950397	1008
8	rs2326445	C	T	0.950397	1008
8	rs1606072	G	A	0.950397	1008
8	rs75737914	T	A	0.115079	1008
8	rs146440673	T	C	0.0218254	1008
8	rs141356542	T	C	0.0168651	1008
8	rs62506405	G	C	0.332341	1008
8	rs7465610	G	A	0.950397	1008
8	rs2175384	A	C	0.950397	1008
8	rs2136912	T	G	0.618056	1008
8	rs2136913	T	G	0.352183	1008
8	rs6471804	G	A	0.265873	1008
8	rs6999026	C	T	0.950397	1008
8	rs57406952	C	A	0.332341	1008
8	rs7462680	G	A	0.950397	1008
8	rs6471805	A	C	0.950397	1008
8	rs2056459	C	T	0.618056	1008
8	rs6415585	G	A	0.946429	1008
8	rs1511027	C	T	0.354167	1008
8	rs6471806	G	T	0.948413	1008
8	rs6471807	C	T	0.950397	1008
8	rs2055877	G	A	0.618056	1008
8	rs7464446	C	T	0.352183	1008
8	rs11989756	T	C	0.332341	1008
8	rs1606074	A	T	0.332341	1008
8	rs55950032	T	C	0.332341	1008
8	rs62507078	T	C	0.332341	1008
8	rs1858287	C	T	0.950397	1008
8	rs141241238	T	C	0.0238095	1008
8	rs2136914	C	T	0.618056	1008
8	rs6471808	C	T	0.950397	1008
8	rs11993563	T	G	0.332341	1008
8	rs11989836	G	A	0.332341	1008
8	rs11989885	C	T	0.332341	1008
8	rs7465692	T	C	0.950397	1008
8	rs1849022	T	C	0.263889	1008
8	rs1606076	G	A	0.332341	1008
8	rs6471809	A	T	0.950397	1008
8	rs6471810	C	A	0.950397	1008
8	rs7387354	G	A	0.950397	1008
8	rs9643513	A	G	0.334325	1008
8	rs9643514	T	C	0.334325	1008
8	rs2175385	T	A	0.334325	1008
8	rs6471811	T	G	0.950397	1008
8	rs59412441	A	G	0.334325	1008
8	rs10105972	G	A	0.35119	1008
8	rs139825459	G	T	0.015873	1008
8	rs10110581	G	A	0.950397	1008
8	rs12678056	C	T	0.24504	1008
8	rs10808700	C	G	0.617063	1008
8	rs12680695	T	C	0.614087	1008
8	rs12680712	T	C	0.950397	1008
8	rs12680715	T	G	0.617063	1008
8	rs80267041	G	A	0.015873	1008
8	rs6471812	G	A	0.617063	1008
8	rs62512478	T	C	0.333333	1008
8	rs78566390	C	A	0.0922619	1008
8	rs867742	A	C	0.353175	1008
8	rs907212	A	G	0.333333	1008
8	rs867743	G	A	0.617063	1008
8	rs907211	C	A	0.615079	1008
8	rs6985444	A	C	0.950397	1008
8	rs185653810	T	C	0.0119048	1008
8	rs117490201	C	T	0.0456349	1008
8	rs1473594	T	C	0.617063	1008
8	rs10957108	G	A	0.261905	1008
8	rs34985108	A	T	0.109127	1008
8	rs73251424	T	C	0.261905	1008
8	rs77602216	A	T	0.0168651	1008
8	rs6471814	T	G	0.617063	1008
8	rs7011090	A	C	0.615079	1008
8	rs7824187	T	A	0.261905	1008
8	rs7011914	G	A	0.353175	1008
8	rs6471815	A	G	0.617063	1008
8	rs6471816	C	T	0.615079	1008
8	rs6471817	G	A	0.615079	1008
8	rs6471818	T	A	0.353175	1008
8	rs6471819	T	A	0.614087	1008
8	rs6471820	C	T	0.615079	1008
8	rs7017889	C	G	0.615079	1008
8	rs6984242	G	A	0.617063	1008
8	rs4354297	C	G	0.615079	1008
8	rs13260766	G	A	0.295635	1008
8	rs6415587	A	C	0.608135	1008
8	rs6471821	T	C	0.608135	1008
8	rs34153748	C	T	0.233135	1008
8	rs4738784	A	G	0.0575397	1008
8	rs77092751	G	A	0.266865	1008
8	rs12155733	T	A	0.608135	1008
8	rs12155734	T	C	0.608135	1008
8	rs12155940	A	T	0.608135	1008
8	rs12155738	T	G	0.608135	1008
8	rs72657845	G	C	0.046627	1008
8	rs7835184	A	T	0.608135	1008
8	rs6471822	C	T	0.608135	1008
8	rs7011502	C	T	0.608135	1008
8	rs7011810	G	A	0.608135	1008
8	rs7011728	A	G	0.339286	1008
8	rs1115041	T	C	0.654762	1008
8	rs10096023	A	G	0.608135	1008
8	rs2175387	A	C	0.608135	1008
8	rs72657852	C	T	0.046627	1008
8	rs12545490	T	C	0.208333	1008
8	rs12542867	C	T	0.0406746	1008
8	rs72657853	C	T	0.046627	1008
8	rs6471823	T	C	0.608135	1008
8	rs2326439	G	C	0.339286	1008
8	rs4394383	G	C	0.608135	1008
8	rs4440623	G	A	0.654762	1008
8	rs6471826	T	G	0.608135	1008
8	rs6415590	A	G	0.608135	1008
8	rs12678663	A	G	0.0416667	1008
8	rs6986814	T	C	0.107143	1008
8	rs13252402	C	T	0.339286	1008
8	rs13252902	G	A	0.608135	1008
8	rs1034515	G	A	0.608135	1008
8	rs1034516	G	T	0.608135	1008
8	rs10092060	G	A	0.339286	1008
8	rs6997129	T	G	0.608135	1008
8	rs6471828	G	A	0.608135	1008
8	rs78722502	A	G	0.0267857	1008
8	rs6471829	A	C	0.609127	1008
8	rs1034517	T	C	0.608135	1008
8	rs117683242	A	C	0.030754	1008
8	rs954004	C	T	0.608135	1008
8	rs954005	C	T	0.608135	1008
8	rs952800	G	A	0.339286	1008
8	rs72657859	A	G	0.046627	1008
8	rs6471830	G	A	0.608135	1008
8	rs10808702	G	C	0.608135	1008
8	rs10755942	T	C	0.608135	1008
8	rs10755943	C	A	0.608135	1008
8	rs10504300	G	A	0.608135	1008
8	rs74332779	A	T	0.030754	1008
8	rs17268891	C	T	0.339286	1008
8	rs7833985	G	A	0.608135	1008
8	rs6987131	T	C	0.608135	1008
8	rs7000664	T	C	0.608135	1008
8	rs7018304	A	G	0.608135	1008
8	rs10101487	A	G	0.654762	1008
8	rs7817184	A	G	0.767857	1008
8	rs10957109	C	A	0.608135	1008
8	rs74707058	A	C	0.00992063	1008
8	rs1511032	A	T	0.608135	1008
8	rs6471831	G	T	0.610119	1008
8	rs6471832	G	A	0.654762	1008
8	rs6471833	A	G	0.610119	1008
8	rs1511031	A	C	0.610119	1008
8	rs2136916	C	A	0.237103	1008
8	rs6471834	A	G	0.654762	1008
8	rs10100880	T	C	0.34127	1008
8	rs2326440	C	T	0.0456349	1008
8	rs2326441	A	G	0.0456349	1008
8	rs2326442	G	A	0.0456349	1008
8	rs12547221	C	G	0.269841	1008
8	rs200812482	T	A	0.046627	1008
8	rs2221796	C	T	0.0456349	1008
8	rs2221795	T	C	0.0456349	1008
8	rs10101285	C	A	0.0456349	1008
8	rs72657870	G	A	0.0456349	1008
8	rs62512505	C	G	0.0456349	1008
8	rs118019761	T	C	0.0168651	1008
8	rs10216407	T	G	0.0456349	1008
8	rs4738785	G	T	0.340278	1008
8	rs10105824	G	A	0.0456349	1008
8	rs57652202	A	G	0.269841	1008
8	rs10088841	C	T	0.0456349	1008
8	rs10957110	T	C	0.0456349	1008
8	rs10103912	T	G	0.103175	1008
8	rs10088981	A	G	0.340278	1008
8	rs139076770	A	C	0.0297619	1008
8	rs11993248	C	T	0.0456349	1008
8	rs146440533	T	G	0.0456349	1008
8	rs140631176	G	C	0.0456349	1008
8	rs141378688	A	G	0.0456349	1008
8	rs112430807	T	C	0.0456349	1008
8	rs142311653	G	A	0.0238095	1008
8	rs10087957	T	A	0.657738	1008
8	rs10103994	A	C	0.340278	1008
8	rs9657030	T	C	0.103175	1008
8	rs28804194	A	G	0.0456349	1008
8	rs187272695	T	C	0.00793651	1008
8	rs10108587	G	A	0.0456349	1008
8	rs28626870	C	G	0.0456349	1008
8	rs28445557	C	G	0.0456349	1008
8	rs17322063	A	G	0.0456349	1008
8	rs182410836	A	T	0.0168651	1008
8	rs61187582	T	C	0.0456349	1008
8	rs80106049	G	A	0.0565476	1008
8	rs1511028	T	C	0.340278	1008
8	rs12155692	G	T	0.0456349	1008
8	rs62512511	T	C	0.0456349	1008
8	rs139359695	C	T	0.015873	1008
8	rs72657880	T	C	0.0456349	1008
8	rs60068738	A	G	0.269841	1008
8	rs10107695	G	A	0.0456349	1008
8	rs10097767	T	C	0.0456349	1008
8	rs10111058	G	A	0.0456349	1008
8	rs28535655	A	T	0.046627	1008
8	rs72657882	G	A	0.0456349	1008
8	rs9771604	G	A	0.657738	1008
8	rs28847010	G	C	0.0456349	1008
8	rs72657883	A	G	0.0456349	1008
8	rs2089803	T	C	0.340278	1008
8	rs72657887	T	C	0.0456349	1008
8	rs10087528	C	A	0.0456349	1008
8	rs138005737	T	A	0.00793651	1008
8	rs72657888	G	A	0.0456349	1008
8	rs7388114	G	A	0.237103	1008
8	rs7014740	G	A	0.269841	1008
8	rs10095336	A	G	0.0456349	1008
8	rs72657891	T	G	0.0456349	1008
8	rs13272293	A	G	0.348214	1008
8	rs17322175	A	G	0.0456349	1008
8	rs62512513	T	G	0.0456349	1008
8	rs149994332	T	C	0.0218254	1008
8	rs10086474	T	A	0.665675	1008
8	rs141312808	C	T	0.268849	1008
8	rs10102805	C	T	0.0456349	1008
8	rs10102936	C	G	0.0456349	1008
8	rs28551787	A	G	0.046627	1008
8	rs10107697	C	A	0.0456349	1008
8	rs73253308	A	G	0.269841	1008
8	rs10101705	T	C	0.0456349	1008
8	rs140007972	C	T	0.015873	1008
8	rs6471835	A	C	0.770833	1008
8	rs17322350	A	C	0.0456349	1008
8	rs72657895	T	C	0.0456349	1008
8	rs7812464	A	G	0.0456349	1008
8	rs10102053	C	T	0.34127	1008
8	rs28685679	T	C	0.0456349	1008
8	rs9298020	C	T	0.0456349	1008
8	rs9298021	G	A	0.046627	1008
8	rs10504302	A	G	0.0456349	1008
8	rs10957112	C	T	0.268849	1008
8	rs7016548	T	A	0.65873	1008
8	rs4582545	G	A	0.0456349	1008
8	rs2875948	G	A	0.0456349	1008
8	rs60229987	C	G	0.269841	1008
8	rs2136915	G	A	0.0446429	1008
8	rs193282513	G	A	0.0168651	1008
8	rs7837331	C	G	0.0456349	1008
8	rs147766027	A	C	0.0168651	1008
8	rs7837720	G	A	0.0684524	1008
8	rs1995941	T	C	0.0456349	1008
8	rs10105408	C	T	0.0456349	1008
8	rs10105639	C	T	0.0456349	1008
8	rs7845438	A	G	0.501984	1008
8	rs10111665	T	G	0.0456349	1008
8	rs10097149	G	A	0.0456349	1008
8	rs10096992	A	T	0.0456349	1008
8	rs72659708	T	C	0.0456349	1008
8	rs75864532	A	G	0.113095	1008
8	rs10087905	T	A	0.15873	1008
8	rs72659710	C	T	0.0456349	1008
8	rs138943446	T	A	0.0178571	1008
8	rs80013683	A	G	0.113095	1008
8	rs148092507	C	T	0.113095	1008
8	rs117128189	G	A	0.118056	1008
8	rs10104937	A	C	0.0456349	1008
8	rs74787441	A	G	0.113095	1008
8	rs10105068	A	G	0.15873	1008
8	rs72659711	T	C	0.0456349	1008
8	rs6996580	C	T	0.0456349	1008
8	rs78623789	T	C	0.113095	1008
8	rs7000937	C	T	0.0456349	1008
8	rs28785033	G	A	0.0456349	1008
8	rs28377043	C	T	0.157738	1008
8	rs28559577	G	A	0.0446429	1008
8	rs62512521	C	T	0.15873	1008
8	rs57344747	T	G	0.0456349	1008
8	rs9643515	T	G	0.102183	1008
8	rs72659716	C	T	0.0456349	1008
8	rs29001471	G	T	0.15873	1008
8	rs6471836	C	G	0.50496	1008
8	rs72659718	T	C	0.0456349	1008
8	rs1606077	T	C	0.15873	1008
8	rs72659720	G	T	0.0456349	1008
8	rs80332494	G	A	0.113095	1008
8	rs6990436	C	T	0.15873	1008
8	rs76036952	G	A	0.113095	1008
8	rs72659723	G	A	0.0456349	1008
8	rs12546322	C	T	0.27381	1008
8	rs12156268	T	G	0.0456349	1008
8	rs77110536	A	G	0.0228175	1008
8	rs1116014	C	A	0.113095	1008
8	rs74843821	A	C	0.0257937	1008
8	rs10091240	A	T	0.0456349	1008
8	rs10091574	C	T	0.0456349	1008
8	rs75121658	A	T	0.113095	1008
8	rs10091824	C	T	0.0456349	1008
8	rs10091767	A	G	0.15873	1008
8	rs10091940	C	T	0.15873	1008
8	rs2875934	A	G	0.0456349	1008
8	rs79690716	T	C	0.113095	1008
8	rs2875933	T	G	0.0456349	1008
8	rs2326438	T	C	0.15873	1008
8	rs112883889	T	A	0.113095	1008
8	rs10099474	C	A	0.0456349	1008
8	rs113410620	G	A	0.113095	1008
8	rs1912659	C	T	0.15873	1008
8	rs1912660	A	T	0.0456349	1008
8	rs2326435	A	G	0.113095	1008
8	rs116980014	C	T	0.00793651	1008
8	rs7461525	C	T	0.15873	1008
8	rs6993733	G	A	0.662698	1008
8	rs7461568	A	C	0.15873	1008
8	rs2326389	T	G	0.15873	1008
8	rs2326388	G	A	0.15873	1008
8	rs76624232	G	A	0.113095	1008
8	rs72659729	T	G	0.0456349	1008
8	rs72659730	C	T	0.0456349	1008
8	rs7834032	G	A	0.159722	1008
8	rs10087623	G	T	0.15873	1008
8	rs7822560	T	C	0.15873	1008
8	rs56203327	G	A	0.5	1008
8	rs72659731	G	T	0.0456349	1008
8	rs16925397	T	C	0.15873	1008
8	rs10095347	C	T	0.15873	1008
8	rs72659733	T	C	0.0456349	1008
8	rs7828325	A	G	0.15873	1008
8	rs7832437	G	C	0.15873	1008
8	rs114420623	G	A	0.113095	1008
8	rs112038321	G	A	0.0456349	1008
8	rs7832367	C	T	0.662698	1008
8	rs149447031	A	T	0.0188492	1008
8	rs10086808	G	A	0.15873	1008
8	rs56933815	T	C	0.15873	1008
8	rs10094749	G	T	0.15873	1008
8	rs139239299	C	T	0.030754	1008
8	rs6980474	G	A	0.501984	1008
8	rs140073309	G	A	0.0188492	1008
8	rs7815966	C	T	0.662698	1008
8	rs9643516	G	A	0.15873	1008
8	rs117519893	A	T	0.031746	1008
8	rs9643517	G	A	0.113095	1008
8	rs68146533	A	C	0.227183	1008
8	rs2101077	G	A	0.501984	1008
8	rs28803485	A	T	0.15873	1008
8	rs72659742	A	C	0.0456349	1008
8	rs6471839	A	G	0.662698	1008
8	rs72659745	T	C	0.0456349	1008
8	rs10112731	G	A	0.15873	1008
8	rs1912657	A	G	0.15873	1008
8	rs59435652	A	T	0.0456349	1008
8	rs72659748	G	A	0.15873	1008
8	rs72659749	G	T	0.0456349	1008
8	rs72659752	G	A	0.15873	1008
8	rs77123522	G	A	0.113095	1008
8	rs72659753	A	T	0.0456349	1008
8	rs62509994	T	C	0.15873	1008
8	rs142770694	G	C	0.0456349	1008
8	rs189551697	G	A	0.0267857	1008
8	rs4270952	C	T	0.503968	1008
8	rs150770300	A	C	0.157738	1008
8	rs111811301	G	A	0.113095	1008
8	rs28880683	A	T	0.0446429	1008
8	rs187454056	C	A	0.0654762	1008
8	rs138403584	C	T	0.0456349	1008
8	rs181002529	A	C	0.0178571	1008
8	rs150821418	G	T	0.0218254	1008
8	rs140151484	C	A	0.15873	1008
8	rs534613431	T	G	0.0138889	1008
8	rs200289977	A	G	0.0505952	1008
8	rs28750781	C	T	0.0456349	1008
8	rs184975645	C	A	0.112103	1008
8	rs188224431	C	A	0.0684524	1008
8	rs201190993	A	G	0.113095	1008
8	rs10957115	T	C	0.15873	1008
8	rs62510022	C	T	0.15873	1008
8	rs28705143	T	C	0.15873	1008
8	rs72659755	T	C	0.0456349	1008
8	rs4607595	C	T	0.501984	1008
8	rs187462906	C	T	0.0138889	1008
8	rs62510024	A	C	0.501984	1008
8	rs7838048	T	C	0.113095	1008
8	rs72659760	T	A	0.0456349	1008
8	rs12549669	G	A	0.501984	1008
8	rs61551954	C	G	0.15873	1008
8	rs10110776	C	A	0.15873	1008
8	rs75073659	T	C	0.0337302	1008
8	rs7463371	A	T	0.0456349	1008
8	rs12334574	T	G	0.15873	1008
8	rs4737550	G	T	0.662698	1008
8	rs79715143	T	C	0.113095	1008
8	rs7010234	C	A	0.0486111	1008
8	rs12541924	C	T	0.0922619	1008
8	rs116969203	T	C	0.0595238	1008
8	rs10094881	A	T	0.66369	1008
8	rs1600676	T	G	0.662698	1008
8	rs10106759	A	G	0.0456349	1008
8	rs10109926	G	A	0.046627	1008
8	rs72659762	A	G	0.0456349	1008
8	rs79791755	T	C	0.0634921	1008
8	rs72659763	C	T	0.046627	1008
8	rs28668089	A	C	0.0456349	1008
8	rs72659765	C	T	0.0456349	1008
8	rs55827533	G	A	0.15873	1008
8	rs117137258	G	T	0.0198413	1008
8	rs10109105	T	C	0.15873	1008
8	rs10094469	A	G	0.15873	1008
8	rs58546633	C	T	0.501984	1008
8	rs61514252	G	A	0.501984	1008
8	rs77192343	A	G	0.113095	1008
8	rs28870767	A	C	0.15873	1008
8	rs28834130	G	A	0.15873	1008
8	rs2326456	G	T	0.503968	1008
8	rs77600127	T	A	0.113095	1008
8	rs10102150	G	A	0.0456349	1008
8	rs10102069	C	T	0.15873	1008
8	rs79089871	G	A	0.113095	1008
8	rs1845957	G	A	0.15873	1008
8	rs140183711	G	A	0.113095	1008
8	rs28810717	C	T	0.15873	1008
8	rs72659768	G	A	0.0456349	1008
8	rs8180957	G	A	0.15873	1008
8	rs8180954	C	T	0.113095	1008
8	rs7816512	T	C	0.503968	1008
8	rs28864515	A	T	0.102183	1008
8	rs57901977	G	A	0.0456349	1008
8	rs72659769	C	T	0.0456349	1008
8	rs6471841	T	C	0.662698	1008
8	rs6999384	T	G	0.15873	1008
8	rs74818108	G	A	0.113095	1008
8	rs10481229	T	G	0.15873	1008
8	rs6471842	A	G	0.662698	1008
8	rs1497039	C	A	0.764881	1008
8	rs117624600	C	A	0.0297619	1008
8	rs28769949	G	C	0.0456349	1008
8	rs56012420	C	T	0.501984	1008
8	rs7825603	A	G	0.113095	1008
8	rs2170279	A	G	0.0456349	1008
8	rs2127832	C	T	0.15873	1008
8	rs2127831	A	G	0.0456349	1008
8	rs28883601	A	G	0.0456349	1008
8	rs1351437	T	G	0.662698	1008
8	rs28792404	A	T	0.15873	1008
8	rs10112904	A	C	0.764881	1008
8	rs28817672	T	A	0.15873	1008
8	rs10102941	T	G	0.15873	1008
8	rs10088189	C	G	0.15873	1008
8	rs117949290	C	T	0.0436508	1008
8	rs72659782	C	A	0.0456349	1008
8	rs10282892	A	T	0.15873	1008
8	rs76912548	C	A	0.113095	1008
8	rs75360868	C	A	0.113095	1008
8	rs28810080	A	G	0.0456349	1008
8	rs7012579	G	C	0.662698	1008
8	rs2170278	A	C	0.662698	1008
8	rs77866055	T	C	0.113095	1008
8	rs2127830	A	C	0.662698	1008
8	rs7845929	C	T	0.15873	1008
8	rs28474860	G	A	0.15873	1008
8	rs79556120	T	A	0.113095	1008
8	rs10104460	G	A	0.15873	1008
8	rs182210733	G	T	0.0198413	1008
8	rs17342242	A	G	0.00297619	1008
8	rs16925418	T	C	0.15873	1008
8	rs9650196	G	A	0.0456349	1008
8	rs16925420	G	A	0.15873	1008
8	rs1497041	A	C	0.503968	1008
8	rs10098915	C	A	0.0456349	1008
8	rs7833035	T	G	0.0456349	1008
8	rs7833043	T	G	0.0456349	1008
8	rs76593008	A	G	0.113095	1008
8	rs117635308	A	C	0.0456349	1008
8	rs7819235	C	T	0.15873	1008
8	rs72659799	T	C	0.0456349	1008
8	rs151296367	G	C	0.0327381	1008
8	rs72659801	T	C	0.0456349	1008
8	rs72659802	G	A	0.0456349	1008
8	rs72661403	G	A	0.0456349	1008
8	rs72661404	A	G	0.0456349	1008
8	rs7834199	G	A	0.0456349	1008
8	rs4738787	C	T	0.501984	1008
8	rs7838137	A	T	0.046627	1008
8	rs4737551	A	G	0.661706	1008
8	rs140641908	T	G	0.031746	1008
8	rs16925424	C	G	0.113095	1008
8	rs1497034	A	G	0.113095	1008
8	rs1497033	G	C	0.113095	1008
8	rs28690268	G	A	0.0456349	1008
8	rs10106496	C	G	0.0456349	1008
8	rs72661409	T	C	0.0456349	1008
8	rs72661410	T	C	0.0456349	1008
8	rs7823305	A	C	0.113095	1008
8	rs7823331	A	G	0.113095	1008
8	rs7827378	C	A	0.113095	1008
8	rs7827640	C	T	0.113095	1008
8	rs6997337	A	G	0.0456349	1008
8	rs6998079	G	A	0.0456349	1008
8	rs16925436	G	T	0.115079	1008
8	rs62510039	A	G	0.114087	1008
8	rs16925438	A	G	0.114087	1008
8	rs16925439	G	A	0.114087	1008
8	rs7002513	A	G	0.114087	1008
8	rs7002780	C	G	0.114087	1008
8	rs6471843	T	C	0.660714	1008
8	rs6985296	T	A	0.113095	1008
8	rs7003409	C	T	0.113095	1008
8	rs7003592	C	T	0.113095	1008
8	rs80303395	C	T	0.113095	1008
8	rs16925446	G	A	0.113095	1008
8	rs62511073	T	C	0.113095	1008
8	rs62511074	G	T	0.113095	1008
8	rs62511075	A	C	0.113095	1008
8	rs10081579	T	G	0.0456349	1008
8	rs72661416	A	C	0.0456349	1008
8	rs16925448	A	G	0.113095	1008
8	rs60430945	C	T	0.113095	1008
8	rs16925450	T	C	0.270833	1008
8	rs1497032	T	G	0.660714	1008
8	rs149844918	A	G	0.0198413	1008
8	rs1497031	A	G	0.15873	1008
8	rs16925454	C	A	0.501984	1008
8	rs6986157	C	A	0.114087	1008
8	rs7007065	T	C	0.114087	1008
8	rs7007191	T	C	0.114087	1008
8	rs2326457	C	T	0.0406746	1008
8	rs6471844	C	T	0.660714	1008
8	rs72661421	C	G	0.0456349	1008
8	rs6996720	C	G	0.228175	1008
8	rs76504993	G	T	0.270833	1008
8	rs7828044	G	T	0.114087	1008
8	rs7827750	C	T	0.114087	1008
8	rs11786670	A	G	0.104167	1008
8	rs7001936	C	T	0.500992	1008
8	rs77046248	G	A	0.0406746	1008
8	rs6985045	T	C	0.488095	1008
8	rs4257994	G	A	0.616071	1008
8	rs116427551	C	T	0.114087	1008
8	rs7845735	C	A	0.661706	1008
8	rs74327348	A	G	0.114087	1008
8	rs117518108	T	C	0.0208333	1008
8	rs149991003	C	A	0.0446429	1008
8	rs6984918	C	T	0.617063	1008
8	rs72661426	G	A	0.0456349	1008
8	rs7816800	G	A	0.115079	1008
8	rs6471845	G	T	0.617063	1008
8	rs72661427	G	A	0.0456349	1008
8	rs16925461	T	C	0.502976	1008
8	rs16925464	C	T	0.114087	1008
8	rs7830239	A	G	0.659722	1008
8	rs16925466	A	G	0.114087	1008
8	rs62511078	C	T	0.0446429	1008
8	rs1497035	G	T	0.615079	1008
8	rs1497036	T	G	0.617063	1008
8	rs1566123	T	G	0.617063	1008
8	rs1566124	G	T	0.114087	1008
8	rs1566125	T	G	0.617063	1008
8	rs62511079	A	G	0.0446429	1008
8	rs6471846	C	T	0.617063	1008
8	rs7011976	C	T	0.617063	1008
8	rs17271634	T	C	0.0446429	1008
8	rs17343784	G	T	0.0446429	1008
8	rs17343814	T	G	0.0446429	1008
8	rs16925471	G	C	0.114087	1008
8	rs11777319	A	G	0.502976	1008
8	rs12680681	G	A	0.662698	1008
8	rs11784289	C	T	0.617063	1008
8	rs11777453	A	G	0.661706	1008
8	rs11777477	A	G	0.502976	1008
8	rs11784406	C	T	0.617063	1008
8	rs117237573	A	G	0.0198413	1008
8	rs113806435	G	A	0.114087	1008
8	rs1955227	T	C	0.617063	1008
8	rs16925476	G	A	0.116071	1008
8	rs28673143	C	T	0.0446429	1008
8	rs12676407	C	T	0.617063	1008
8	rs75933716	A	C	0.0208333	1008
8	rs4256581	T	C	0.661706	1008
8	rs12678649	T	G	0.617063	1008
8	rs10504303	T	A	0.617063	1008
8	rs79206788	G	A	0.114087	1008
8	rs77424623	G	C	0.0406746	1008
8	rs62511081	A	T	0.0446429	1008
8	rs72661438	C	G	0.0446429	1008
8	rs530844	T	C	0.661706	1008
8	rs144308252	A	G	0.0228175	1008
8	rs16925480	T	A	0.115079	1008
8	rs77664333	A	G	0.275794	1008
8	rs653657	A	T	0.547619	1008
8	rs75028393	C	T	0.114087	1008
8	rs665987	T	G	0.547619	1008
8	rs142938782	C	T	0.0446429	1008
8	rs375247671	T	C	0.106151	1008
8	rs700734	G	A	0.502976	1008
8	rs75669370	C	T	0.114087	1008
8	rs78630663	T	C	0.114087	1008
8	rs189993127	A	G	0.114087	1008
8	rs146006017	C	G	0.114087	1008
8	rs62511084	C	A	0.0446429	1008
8	rs782021	T	C	0.662698	1008
8	rs74911397	G	T	0.0823413	1008
8	rs16925485	G	A	0.119048	1008
8	rs117467984	G	A	0.0416667	1008
8	rs7843474	C	A	0.0416667	1008
8	rs782022	G	A	0.662698	1008
8	rs78352841	G	A	0.119048	1008
8	rs4738789	T	C	0.271825	1008
8	rs78551299	G	C	0.119048	1008
8	rs16925486	C	G	0.119048	1008
8	rs527166	G	A	0.230159	1008
8	rs526249	T	C	0.662698	1008
8	rs72661442	C	T	0.0416667	1008
8	rs16925487	A	G	0.271825	1008
8	rs627542	C	A	0.230159	1008
8	rs10957116	A	T	0.119048	1008
8	rs77144145	T	C	0.265873	1008
8	rs574368	G	A	0.543651	1008
8	rs10957117	G	A	0.119048	1008
8	rs668563	T	C	0.543651	1008
8	rs522182	T	C	0.662698	1008
8	rs72661445	T	A	0.0416667	1008
8	rs671655	A	C	0.543651	1008
8	rs589933	T	A	0.516865	1008
8	rs76877930	A	G	0.119048	1008
8	rs2688659	A	C	0.662698	1008
8	rs594035	T	C	0.543651	1008
8	rs10957118	G	T	0.0416667	1008
8	rs606131	G	A	0.662698	1008
8	rs16925491	G	C	0.157738	1008
8	rs475714	C	T	0.544643	1008
8	rs472799	G	A	0.662698	1008
8	rs2037561	C	G	0.662698	1008
8	rs601224	A	C	0.502976	1008
8	rs674292	T	C	0.499008	1008
8	rs111899652	G	A	0.118056	1008
8	rs493713	C	T	0.544643	1008
8	rs488934	T	C	0.544643	1008
8	rs598457	C	T	0.544643	1008
8	rs12677172	C	A	0.267857	1008
8	rs144456747	A	G	0.0138889	1008
8	rs80208722	A	G	0.015873	1008
8	rs627156	G	A	0.662698	1008
8	rs639026	A	G	0.662698	1008
8	rs485523	T	A	0.662698	1008
8	rs480945	C	T	0.499008	1008
8	rs72661453	A	G	0.0416667	1008
8	rs72661454	T	A	0.0416667	1008
8	rs79979645	G	A	0.118056	1008
8	rs673973	T	C	0.662698	1008
8	rs685303	A	T	0.880952	1008
8	rs72661456	C	T	0.0416667	1008
8	rs79776467	C	G	0.0416667	1008
8	rs688365	A	C	0.662698	1008
8	rs76687996	C	T	0.268849	1008
8	rs75953634	C	T	0.118056	1008
8	rs72661457	C	T	0.0575397	1008
8	rs579905	G	C	0.617063	1008
8	rs594002	A	G	0.621032	1008
8	rs594017	T	C	0.662698	1008
8	rs578807	A	T	0.499008	1008
8	rs72661461	T	C	0.0416667	1008
8	rs7820660	G	A	0.119048	1008
8	rs595812	A	G	0.662698	1008
8	rs139873390	T	G	0.0109127	1008
8	rs72661464	G	A	0.0416667	1008
8	rs609253	G	T	0.617063	1008
8	rs76212859	A	G	0.156746	1008
8	rs12545548	C	T	0.115079	1008
8	rs72661466	G	A	0.0416667	1008
8	rs72661468	G	A	0.0416667	1008
8	rs491891	T	G	0.662698	1008
8	rs77279458	G	T	0.265873	1008
8	rs484432	C	G	0.662698	1008
8	rs72661470	G	A	0.0416667	1008
8	rs72661472	C	G	0.0416667	1008
8	rs536325	T	C	0.772817	1008
8	rs4538858	G	T	0.0426587	1008
8	rs192152482	C	T	0.0277778	1008
8	rs4631455	G	A	0.0416667	1008
8	rs7814883	G	C	0.119048	1008
8	rs117524125	C	T	0.0595238	1008
8	rs72661476	G	A	0.0416667	1008
8	rs61139663	A	G	0.0595238	1008
8	rs619715	C	G	0.662698	1008
8	rs72661477	G	A	0.0406746	1008
8	rs557689	T	C	0.499008	1008
8	rs556721	T	C	0.498016	1008
8	rs622357	A	G	0.498016	1008
8	rs634625	A	G	0.617063	1008
8	rs117302884	C	T	0.0218254	1008
8	rs648960	C	A	0.498016	1008
8	rs72661478	G	T	0.0426587	1008
8	rs74629303	C	G	0.119048	1008
8	rs72661479	T	C	0.0416667	1008
8	rs72661480	A	T	0.0416667	1008
8	rs2127835	G	T	0.0416667	1008
8	rs2127834	G	C	0.0416667	1008
8	rs679536	A	G	0.498016	1008
8	rs187870096	T	C	0.0287698	1008
8	rs80266905	G	A	0.119048	1008
8	rs148749164	G	A	0.0208333	1008
8	rs585514	G	A	0.498016	1008
8	rs600437	A	G	0.662698	1008
8	rs77396261	A	G	0.119048	1008
8	rs72661484	T	C	0.0416667	1008
8	rs79180756	T	C	0.0555556	1008
8	rs76891811	T	C	0.0555556	1008
8	rs473992	T	C	0.617063	1008
8	rs473837	G	T	0.617063	1008
8	rs79607058	C	T	0.0416667	1008
8	rs72661488	T	C	0.0416667	1008
8	rs143412611	T	A	0.014881	1008
8	rs72661489	C	T	0.0416667	1008
8	rs582877	G	A	0.662698	1008
8	rs489290	A	G	0.617063	1008
8	rs117706387	G	A	0.0436508	1008
8	rs72661492	C	T	0.0416667	1008
8	rs612152	A	G	0.617063	1008
8	rs541902	T	C	0.617063	1008
8	rs541081	A	T	0.662698	1008
8	rs75698538	T	C	0.212302	1008
8	rs533776	A	T	0.662698	1008
8	rs72661495	G	T	0.0416667	1008
8	rs627807	C	A	0.662698	1008
8	rs79654746	C	T	0.0168651	1008
8	rs62512089	G	A	0.0416667	1008
8	rs642072	G	A	0.65873	1008
8	rs479399	C	T	0.498016	1008
8	rs478307	G	T	0.662698	1008
8	rs643730	C	G	0.498016	1008
8	rs644222	T	C	0.498016	1008
8	rs475684	T	C	0.662698	1008
8	rs671985	G	A	0.65873	1008
8	rs674767	C	T	0.65873	1008
8	rs80272609	G	A	0.0892857	1008
8	rs72661500	T	C	0.0416667	1008
8	rs686889	C	A	0.65873	1008
8	rs689218	G	A	0.662698	1008
8	rs142048207	A	C	0.015873	1008
8	rs111937153	C	T	0.119048	1008
8	rs143952444	A	C	0.0416667	1008
8	rs192037774	A	G	0.0545635	1008
8	rs141252510	C	T	0.0168651	1008
8	rs615821	T	A	0.662698	1008
8	rs564062	T	C	0.65873	1008
8	rs601113	A	G	0.65873	1008
8	rs72663203	G	A	0.0416667	1008
8	rs2681535	G	A	0.617063	1008
8	rs532007	C	T	0.617063	1008
8	rs117003349	C	G	0.0525794	1008
8	rs72663206	G	A	0.0416667	1008
8	rs1214478	T	C	0.65873	1008
8	rs1214477	A	G	0.65873	1008
8	rs505518	T	C	0.499008	1008
8	rs504753	C	A	0.659722	1008
8	rs1214476	G	A	0.618056	1008
8	rs17345564	A	G	0.0416667	1008
8	rs1214475	C	T	0.66369	1008
8	rs1229408	A	T	0.618056	1008
8	rs72663207	G	A	0.0416667	1008
8	rs72663208	C	T	0.0416667	1008
8	rs521345	G	A	0.662698	1008
8	rs488441	A	C	0.65873	1008
8	rs575745	C	T	0.539683	1008
8	rs12056826	G	A	0.0565476	1008
8	rs16925542	T	G	0.12004	1008
8	rs538291	G	T	0.498016	1008
8	rs72663211	G	A	0.0416667	1008
8	rs475888	A	C	0.544643	1008
8	rs474841	G	A	0.65873	1008
8	rs78353596	T	G	0.0168651	1008
8	rs72663212	A	G	0.0416667	1008
8	rs16925547	T	C	0.119048	1008
8	rs700726	T	C	0.539683	1008
8	rs72663214	A	T	0.0416667	1008
8	rs574929	A	G	0.662698	1008
8	rs79580813	A	T	0.119048	1008
8	rs544416	C	T	0.539683	1008
8	rs117953803	A	G	0.0456349	1008
8	rs182874295	A	G	0.0228175	1008
8	rs191835659	T	G	0.0168651	1008
8	rs149611924	C	A	0.0416667	1008
8	rs507158	A	G	0.657738	1008
8	rs113787778	C	T	0.119048	1008
8	rs595819	T	C	0.539683	1008
8	rs595330	T	C	0.498016	1008
8	rs1214492	G	T	0.770833	1008
8	rs1626773	A	C	0.498016	1008
8	rs72663216	T	C	0.0416667	1008
8	rs75749361	C	G	0.0198413	1008
8	rs10504305	C	T	0.12004	1008
8	rs2688656	G	A	0.65873	1008
8	rs497312	G	A	0.659722	1008
8	rs649886	A	G	0.498016	1008
8	rs648946	A	G	0.66369	1008
8	rs2622526	T	C	0.539683	1008
8	rs549730	T	C	0.539683	1008
8	rs548902	A	G	0.539683	1008
8	rs544344	G	A	0.539683	1008
8	rs694836	C	T	0.771825	1008
8	rs519500	G	A	0.66369	1008
8	rs490409	G	T	0.539683	1008
8	rs76817030	T	C	0.12004	1008
8	rs72663221	T	A	0.0416667	1008
8	rs186138798	T	C	0.0168651	1008
8	rs16925573	A	G	0.12004	1008
8	rs186470306	C	T	0.0287698	1008
8	rs16925576	A	G	0.12004	1008
8	rs16925579	A	T	0.12004	1008
8	rs75037020	T	G	0.12004	1008
8	rs72663222	C	A	0.0416667	1008
8	rs510005	G	A	0.662698	1008
8	rs1497040	G	T	0.119048	1008
8	rs72663223	T	C	0.0416667	1008
8	rs659506	A	G	0.66369	1008
8	rs77947453	G	T	0.0238095	1008
8	rs77977495	C	A	0.119048	1008
8	rs666087	C	G	0.337302	1008
8	rs76030601	A	T	0.12004	1008
8	rs78370892	A	T	0.0198413	1008
8	rs562271	T	C	0.529762	1008
8	rs557737	G	A	0.326389	1008
8	rs11995958	G	A	0.139881	1008
8	rs16925593	A	G	0.139881	1008
8	rs76273637	T	A	0.113095	1008
8	rs593206	A	G	0.739087	1008
8	rs16925594	C	T	0.113095	1008
8	rs139611804	G	A	0.0188492	1008
8	rs16925595	A	G	0.140873	1008
8	rs16925596	C	G	0.139881	1008
8	rs473097	C	T	0.598214	1008
8	rs80001403	C	T	0.014881	1008
8	rs71521474	A	T	0.0694444	1008
8	rs2088345	A	G	0.139881	1008
8	rs138947342	A	T	0.0228175	1008
8	rs2088344	T	A	0.139881	1008
8	rs569688	G	T	0.357143	1008
8	rs16925605	A	C	0.139881	1008
8	rs4738790	C	T	0.112103	1008
8	rs507200	G	A	0.475198	1008
8	rs609233	A	G	0.733135	1008
8	rs647160	G	T	0.593254	1008
8	rs632957	G	C	0.481151	1008
8	rs77331462	T	A	0.077381	1008
8	rs16925621	G	A	0.112103	1008
8	rs2688655	C	T	0.742063	1008
8	rs75898214	A	G	0.125992	1008
8	rs56700368	C	T	0.143849	1008
8	rs1720155	T	C	0.377976	1008
8	rs4738791	T	C	0.122024	1008
8	rs2645394	T	A	0.556548	1008
8	rs11986212	A	C	0.142857	1008
8	rs2681564	G	A	0.255952	1008
8	rs16925630	A	G	0.122024	1008
8	rs16925639	A	T	0.122024	1008
8	rs141772058	G	A	0.0128968	1008
8	rs150088490	A	G	0.0297619	1008
8	rs16925642	A	G	0.266865	1008
8	rs674687	C	G	0.217262	1008
8	rs504673	G	T	0.225198	1008
8	rs10504306	C	T	0.142857	1008
8	rs640861	G	A	0.494048	1008
8	rs639377	G	C	0.493056	1008
8	rs577313	C	T	0.493056	1008
8	rs551833	C	A	0.225198	1008
8	rs79548486	G	A	0.124008	1008
8	rs118188187	G	A	0.0198413	1008
8	rs79803837	G	A	0.142857	1008
8	rs78507606	A	T	0.142857	1008
8	rs73684942	T	G	0.267857	1008
8	rs74969358	G	A	0.142857	1008
8	rs79614391	A	G	0.142857	1008
8	rs574261	T	C	0.374008	1008
8	rs117286456	T	C	0.0248016	1008
8	rs2681556	C	T	0.492063	1008
8	rs76807454	A	G	0.141865	1008
8	rs77283947	G	C	0.124008	1008
8	rs1356829	C	A	0.22619	1008
8	rs1356830	G	A	0.22619	1008
8	rs76248924	G	A	0.0297619	1008
8	rs2681557	T	A	0.649802	1008
8	rs75616379	T	G	0.133929	1008
8	rs1520267	A	T	0.493056	1008
8	rs1520268	C	T	0.225198	1008
8	rs2688654	T	C	0.493056	1008
8	rs2611351	A	G	0.493056	1008
8	rs2688653	C	A	0.22619	1008
8	rs1520270	A	C	0.493056	1008
8	rs1520271	T	A	0.22619	1008
8	rs78821359	G	C	0.141865	1008
8	rs75894405	C	T	0.207341	1008
8	rs77756553	G	A	0.142857	1008
8	rs192700269	C	A	0.0128968	1008
8	rs2611352	T	A	0.493056	1008
8	rs116447223	C	T	0.141865	1008
8	rs188457409	G	A	0.0138889	1008
8	rs2611353	G	A	0.22619	1008
8	rs7817260	T	C	0.493056	1008
8	rs11992579	C	T	0.141865	1008
8	rs2446691	A	G	0.22619	1008
8	rs79724343	T	C	0.142857	1008
8	rs7821274	T	C	0.142857	1008
8	rs1850971	T	C	0.22619	1008
8	rs115858764	G	A	0.141865	1008
8	rs1850972	G	C	0.22619	1008
8	rs939343	C	G	0.22619	1008
8	rs939344	A	T	0.22619	1008
8	rs2090729	C	G	0.263889	1008
8	rs7831932	T	A	0.142857	1008
8	rs7817306	C	T	0.142857	1008
8	rs997493	G	A	0.22619	1008
8	rs1464327	T	C	0.121032	1008
8	rs7831347	G	A	0.142857	1008
8	rs1464328	A	G	0.493056	1008
8	rs2611355	A	C	0.246032	1008
8	rs7836387	G	A	0.142857	1008
8	rs1980238	G	A	0.124008	1008
8	rs1467300	A	C	0.266865	1008
8	rs1467299	C	T	0.124008	1008
8	rs2611356	T	C	0.651786	1008
8	rs1467298	A	G	0.22619	1008
8	rs11984815	T	C	0.142857	1008
8	rs11995413	G	A	0.141865	1008
8	rs2688651	G	A	0.494048	1008
8	rs16925705	A	G	0.142857	1008
8	rs2681560	G	A	0.21627	1008
8	rs16925712	T	C	0.276786	1008
8	rs16925714	A	T	0.142857	1008
8	rs6995588	C	T	0.142857	1008
8	rs142684303	T	A	0.0376984	1008
8	rs2681561	C	A	0.650794	1008
8	rs1850973	G	C	0.133929	1008
8	rs1520275	G	A	0.133929	1008
8	rs2688650	T	C	0.350198	1008
8	rs73686308	A	G	0.137897	1008
8	rs2611357	C	T	0.241071	1008
8	rs2681562	C	G	0.241071	1008
8	rs1520277	T	C	0.250992	1008
8	rs2681563	T	C	0.357143	1008
8	rs7819741	A	C	0.116071	1008
8	rs75451067	C	T	0.106151	1008
8	rs1523313	A	G	0.250992	1008
8	rs2611359	A	T	0.242063	1008
8	rs2688649	A	G	0.250992	1008
8	rs2611360	A	G	0.296627	1008
8	rs138923111	T	A	0.0109127	1008
8	rs1523312	G	A	0.551587	1008
8	rs9650197	C	T	0.106151	1008
8	rs117909755	G	A	0.0168651	1008
8	rs80161938	G	A	0.121032	1008
8	rs1589299	A	G	0.493056	1008
8	rs4737552	A	C	0.130952	1008
8	rs76618031	G	A	0.138889	1008
8	rs11776075	C	T	0.106151	1008
8	rs4548170	C	T	0.121032	1008
8	rs4377952	A	T	0.121032	1008
8	rs4419800	G	A	0.121032	1008
8	rs2611362	C	T	0.361111	1008
8	rs9969570	G	A	0.121032	1008
8	rs6994120	A	G	0.130952	1008
8	rs139706134	G	A	0.0218254	1008
8	rs62509882	A	G	0.130952	1008
8	rs62509883	C	G	0.130952	1008
8	rs16925745	C	T	0.0267857	1008
8	rs62509884	T	G	0.132937	1008
8	rs117494287	G	C	0.047619	1008
8	rs7822705	A	G	0.130952	1008
8	rs1464627	A	G	0.499008	1008
8	rs16925756	T	C	0.130952	1008
8	rs2611363	C	A	0.224206	1008
8	rs12680159	T	C	0.142857	1008
8	rs147688317	A	C	0.0168651	1008
8	rs1464325	C	G	0.225198	1008
8	rs2611364	T	G	0.546627	1008
8	rs7836856	A	G	0.130952	1008
8	rs7820684	T	A	0.130952	1008
8	rs62509899	G	A	0.130952	1008
8	rs62509900	T	C	0.130952	1008
8	rs62509901	C	T	0.130952	1008
8	rs2688661	C	T	0.499008	1008
8	rs1961530	A	G	0.499008	1008
8	rs2681533	G	T	0.367063	1008
8	rs4738792	C	T	0.131944	1008
8	rs4738793	A	C	0.131944	1008
8	rs2688660	A	T	0.367063	1008
8	rs17341979	T	A	0.131944	1008
8	rs16925766	C	A	0.131944	1008
8	rs16925769	A	G	0.131944	1008
8	rs16918817	A	C	0.131944	1008
8	rs16918821	C	A	0.131944	1008
8	rs16925773	T	G	0.131944	1008
8	rs117050977	A	G	0.0208333	1008
8	rs2030378	A	G	0.367063	1008
8	rs62509902	C	A	0.131944	1008
8	rs4738794	C	T	0.131944	1008
8	rs62509903	A	T	0.134921	1008
8	rs118186030	C	A	0.0168651	1008
8	rs2611365	G	A	0.501984	1008
8	rs2611366	T	C	0.501984	1008
8	rs939341	T	G	0.224206	1008
8	rs9298025	C	T	0.135913	1008
8	rs2250023	T	G	0.366071	1008
8	rs62509904	C	T	0.135913	1008
8	rs62509905	C	A	0.135913	1008
8	rs58381151	G	T	0.134921	1008
8	rs11998573	G	A	0.133929	1008
8	rs2681553	T	C	0.649802	1008
8	rs2681552	T	C	0.559524	1008
8	rs16925798	C	T	0.133929	1008
8	rs16925801	G	T	0.133929	1008
8	rs2611367	G	A	0.368056	1008
8	rs16925802	C	T	0.133929	1008
8	rs62509907	T	C	0.133929	1008
8	rs10957120	C	T	0.368056	1008
8	rs58638220	G	A	0.133929	1008
8	rs59899565	G	A	0.133929	1008
8	rs138940553	T	G	0.133929	1008
8	rs111263389	G	C	0.501984	1008
8	rs4424242	T	C	0.133929	1008
8	rs7461742	A	G	0.133929	1008
8	rs4270953	T	C	0.549603	1008
8	rs138941971	G	A	0.133929	1008
8	rs6471847	G	A	0.133929	1008
8	rs180932468	G	T	0.0257937	1008
8	rs56897781	A	T	0.133929	1008
8	rs59580018	C	A	0.133929	1008
8	rs62509911	T	C	0.133929	1008
8	rs2176836	T	C	0.503968	1008
8	rs12708000	G	A	0.0982143	1008
8	rs1965457	C	G	0.133929	1008
8	rs1965456	C	T	0.133929	1008
8	rs59103400	G	A	0.133929	1008
8	rs11992705	T	C	0.134921	1008
8	rs11992804	T	C	0.134921	1008
8	rs1829519	G	T	0.368056	1008
8	rs62509914	C	T	0.133929	1008
8	rs11993797	T	C	0.135913	1008
8	rs11997938	A	G	0.136905	1008
8	rs2611368	C	T	0.53373	1008
8	rs2611369	C	T	0.53373	1008
8	rs2681549	A	C	0.550595	1008
8	rs11781466	T	C	0.136905	1008
8	rs2681548	G	A	0.37004	1008
8	rs2611370	T	G	0.369048	1008
8	rs13254918	G	A	0.136905	1008
8	rs2681547	A	T	0.368056	1008
8	rs12681527	A	G	0.136905	1008
8	rs13263818	C	T	0.136905	1008
8	rs73683305	T	C	0.0505952	1008
8	rs11779794	G	T	0.136905	1008
8	rs62509915	C	A	0.0496032	1008
8	rs79466106	C	T	0.0615079	1008
8	rs6998050	G	A	0.136905	1008
8	rs6998241	G	A	0.136905	1008
8	rs2681546	C	G	0.369048	1008
8	rs6984134	T	C	0.136905	1008
8	rs7007944	A	G	0.136905	1008
8	rs2681545	A	G	0.369048	1008
8	rs7841907	A	G	0.136905	1008
8	rs7842078	A	G	0.136905	1008
8	rs12547404	G	A	0.137897	1008
8	rs4738795	C	T	0.136905	1008
8	rs10755944	G	A	0.136905	1008
8	rs2681544	G	C	0.505952	1008
8	rs4738796	A	G	0.136905	1008
8	rs2681543	T	G	0.505952	1008
8	rs4738797	T	A	0.136905	1008
8	rs10808705	T	C	0.136905	1008
8	rs10808706	G	A	0.136905	1008
8	rs1520265	G	C	0.136905	1008
8	rs2611339	G	T	0.505952	1008
8	rs79729926	G	A	0.0545635	1008
8	rs1464326	C	T	0.369048	1008
8	rs7842435	G	T	0.136905	1008
8	rs2611341	C	G	0.505952	1008
8	rs145252778	T	C	0.0505952	1008
8	rs7005160	T	C	0.137897	1008
8	rs2681542	G	A	0.369048	1008
8	rs2611342	C	A	0.506944	1008
8	rs2611343	C	T	0.369048	1008
8	rs2681541	C	A	0.558532	1008
8	rs2611344	T	C	0.55754	1008
8	rs2611345	A	G	0.555556	1008
8	rs2681540	G	A	0.555556	1008
8	rs2611346	A	T	0.556548	1008
8	rs4738798	T	A	0.137897	1008
8	rs13271778	T	C	0.1875	1008
8	rs75562960	C	T	0.0297619	1008
8	rs13280797	G	C	0.1875	1008
8	rs1520264	G	C	0.137897	1008
8	rs3946566	G	A	0.137897	1008
8	rs2139582	A	C	0.1875	1008
8	rs2139581	C	A	0.137897	1008
8	rs2176835	C	T	0.1875	1008
8	rs13258877	T	C	0.137897	1008
8	rs75153605	T	G	0.0109127	1008
8	rs1814967	T	C	0.369048	1008
8	rs2681539	A	G	0.556548	1008
8	rs11993318	C	T	0.174603	1008
8	rs1879263	A	G	0.1875	1008
8	rs58517588	T	C	0.0496032	1008
8	rs2090728	G	T	0.137897	1008
8	rs143454145	G	A	0.0168651	1008
8	rs28536556	G	T	0.0486111	1008
8	rs2102927	A	G	0.372024	1008
8	rs11783606	C	T	0.136905	1008
8	rs62509938	C	T	0.047619	1008
8	rs2611348	T	C	0.613095	1008
8	rs2611349	T	C	0.612103	1008
8	rs62509940	A	G	0.047619	1008
8	rs58935056	C	T	0.132937	1008
8	rs182422312	A	G	0.0138889	1008
8	rs2446689	G	A	0.200397	1008
8	rs62509942	G	A	0.047619	1008
8	rs62509943	C	T	0.047619	1008
8	rs13267701	C	T	0.134921	1008
8	rs182224084	C	A	0.0446429	1008
8	rs35015117	A	G	0.134921	1008
8	rs190109146	A	T	0.0188492	1008
8	rs148330336	A	G	0.0208333	1008
8	rs28608109	C	T	0.047619	1008
8	rs62509950	A	C	0.047619	1008
8	rs118037820	C	T	0.0198413	1008
8	rs17811959	C	T	0.047619	1008
8	rs10504307	C	G	0.047619	1008
8	rs2681534	T	A	0.372024	1008
8	rs150196990	G	A	0.0168651	1008
8	rs17739151	C	T	0.047619	1008
8	rs2681536	A	G	0.617063	1008
8	rs17812084	A	T	0.047619	1008
8	rs1850970	C	T	0.37004	1008
8	rs145737953	G	A	0.0188492	1008
8	rs1356827	G	A	0.047619	1008
8	rs1356828	T	C	0.414683	1008
8	rs62509951	G	A	0.047619	1008
8	rs11775573	C	G	0.414683	1008
8	rs11775600	C	T	0.414683	1008
8	rs726581	G	C	0.366071	1008
8	rs763981	T	C	0.414683	1008
8	rs2681554	G	A	0.41369	1008
8	rs2681555	T	A	0.366071	1008
8	rs11988301	G	A	0.166667	1008
8	rs62509952	T	C	0.047619	1008
8	rs2681558	G	A	0.409722	1008
8	rs2139583	C	A	0.362103	1008
8	rs1520269	G	A	0.362103	1008
8	rs17739496	C	G	0.046627	1008
8	rs1520273	A	G	0.409722	1008
8	rs1520274	G	C	0.410714	1008
8	rs939342	T	C	0.363095	1008
8	rs2681559	G	A	0.363095	1008
8	rs2681566	T	C	0.363095	1008
8	rs57406111	T	G	0.0575397	1008
8	rs12335239	T	C	0.0704365	1008
8	rs62509953	C	T	0.047619	1008
8	rs2326514	T	G	0.619048	1008
8	rs720208	G	A	0.475198	1008
8	rs147345466	T	C	0.0188492	1008
8	rs75024818	G	C	0.0684524	1008
8	rs62509954	A	C	0.047619	1008
8	rs12680802	C	T	0.359127	1008
8	rs10111209	C	T	0.359127	1008
8	rs10098343	T	C	0.475198	1008
8	rs73261578	A	C	0.0684524	1008
8	rs997575	T	C	0.0684524	1008
8	rs62509955	A	C	0.047619	1008
8	rs997574	C	T	0.0684524	1008
8	rs997573	T	C	0.359127	1008
8	rs11781160	G	A	0.359127	1008
8	rs4570139	A	G	0.0694444	1008
8	rs2326515	G	A	0.475198	1008
8	rs2326516	C	T	0.359127	1008
8	rs61452288	G	A	0.359127	1008
8	rs12546937	C	G	0.141865	1008
8	rs62509956	T	C	0.047619	1008
8	rs2242154	C	T	0.359127	1008
8	rs2242155	G	A	0.359127	1008
8	rs2242156	C	T	0.359127	1008
8	rs3140	T	A	0.359127	1008
8	rs58336897	A	C	0.0684524	1008
8	rs10099715	A	T	0.359127	1008
8	rs10103078	A	G	0.359127	1008
8	rs10103558	G	A	0.359127	1008
8	rs4631456	A	G	0.359127	1008
8	rs10098647	T	C	0.47619	1008
8	rs10086973	C	G	0.0694444	1008
8	rs72663286	T	C	0.359127	1008
8	rs73243917	G	T	0.0684524	1008
8	rs10091445	G	C	0.361111	1008
8	rs117369171	A	G	0.0178571	1008
8	rs11784705	C	A	0.465278	1008
8	rs7460476	A	G	0.611111	1008
8	rs11778794	A	C	0.320437	1008
8	rs9657069	G	A	0.464286	1008
8	rs74601925	A	T	0.077381	1008
8	rs62509957	T	C	0.077381	1008
8	rs10086417	C	T	0.320437	1008
8	rs28689904	T	A	0.320437	1008
8	rs11774878	G	A	0.320437	1008
8	rs74459651	T	C	0.320437	1008
8	rs72663292	T	G	0.320437	1008
8	rs4128419	A	G	0.612103	1008
8	rs7464897	C	G	0.319444	1008
8	rs10108917	T	C	0.465278	1008
8	rs62509958	G	C	0.077381	1008
8	rs10109145	T	C	0.320437	1008
8	rs11987574	G	A	0.465278	1008
8	rs11991280	T	C	0.320437	1008
8	rs11776914	G	A	0.610119	1008
8	rs113343205	C	T	0.0664683	1008
8	rs28549858	C	T	0.0664683	1008
8	rs11989538	C	T	0.465278	1008
8	rs28537913	A	C	0.320437	1008
8	rs10216889	G	A	0.0664683	1008
8	rs10216890	G	A	0.0664683	1008
8	rs10106120	A	C	0.320437	1008
8	rs9298026	G	T	0.610119	1008
8	rs28624458	T	C	0.320437	1008
8	rs79377537	G	A	0.0188492	1008
8	rs62511575	G	A	0.077381	1008
8	rs62511576	A	G	0.0763889	1008
8	rs7841174	C	T	0.472222	1008
8	rs12677683	T	C	0.0803571	1008
8	rs13278859	T	C	0.147817	1008
8	rs62511577	G	T	0.0555556	1008
8	rs62511578	G	T	0.136905	1008
8	rs13259697	G	A	0.144841	1008
8	rs13261565	T	C	0.214286	1008
8	rs12677216	G	A	0.214286	1008
8	rs35437140	T	C	0.213294	1008
8	rs117395199	G	C	0.0277778	1008
8	rs7826359	G	C	0.213294	1008
8	rs11995055	T	A	0.213294	1008
8	rs11991354	G	A	0.213294	1008
8	rs11998400	A	G	0.213294	1008
8	rs11998464	A	C	0.212302	1008
8	rs11998465	A	G	0.212302	1008
8	rs13253763	A	G	0.212302	1008
8	rs13253838	A	C	0.212302	1008
8	rs7007072	A	G	0.212302	1008
8	rs7011817	G	C	0.390873	1008
8	rs75606087	A	C	0.00198413	1008
8	rs75564928	A	G	0.00198413	1008
8	rs78269345	G	T	0.0138889	1008
8	rs10957122	C	T	0.212302	1008
8	rs12542804	A	G	0.212302	1008
8	rs12550354	T	C	0.212302	1008
8	rs7829561	T	C	0.394841	1008
8	rs79758085	G	C	0.18254	1008
8	rs78552885	A	G	0.18254	1008
8	rs10100519	G	C	0.212302	1008
8	rs10100434	C	A	0.212302	1008
8	rs10100615	G	A	0.212302	1008
8	rs12543642	A	G	0.212302	1008
8	rs11990876	C	G	0.212302	1008
8	rs11994656	T	G	0.212302	1008
8	rs11990909	C	T	0.212302	1008
8	rs11991009	G	A	0.212302	1008
8	rs12708001	A	T	0.212302	1008
8	rs13251863	C	T	0.212302	1008
8	rs12708002	A	C	0.212302	1008
8	rs72665103	T	A	0.181548	1008
8	rs59743106	C	G	0.212302	1008
8	rs56309258	G	A	0.212302	1008
8	rs61219237	G	A	0.212302	1008
8	rs78922489	G	A	0.18254	1008
8	rs7462276	T	C	0.184524	1008
8	rs62511580	C	T	0.18254	1008
8	rs143641256	T	C	0.00992063	1008
8	rs10100314	G	A	0.280754	1008
8	rs13255207	A	T	0.418651	1008
8	rs10957123	T	C	0.311508	1008
8	rs10103858	A	T	0.207341	1008
8	rs10103871	A	C	0.208333	1008
8	rs13265385	A	G	0.207341	1008
8	rs13265912	A	G	0.207341	1008
8	rs13268419	T	A	0.207341	1008
8	rs148398644	G	A	0.0238095	1008
8	rs13266842	C	T	0.207341	1008
8	rs6471849	G	A	0.731151	1008
8	rs141379687	G	A	0.0704365	1008
8	rs118083443	A	G	0.0704365	1008
8	rs13259922	A	G	0.207341	1008
8	rs7463865	T	A	0.239087	1008
8	rs28686938	C	A	0.207341	1008
8	rs6471850	T	C	0.731151	1008
8	rs55658750	T	C	0.239087	1008
8	rs12549573	C	T	0.731151	1008
8	rs12549574	C	T	0.206349	1008
8	rs6997366	G	A	0.206349	1008
8	rs4738799	C	A	0.731151	1008
8	rs7462315	C	T	0.731151	1008
8	rs79703979	C	A	0.0119048	1008
8	rs7463084	A	C	0.207341	1008
8	rs7463207	A	G	0.207341	1008
8	rs62511582	C	T	0.209325	1008
8	rs62511583	C	T	0.209325	1008
8	rs67956711	C	A	0.206349	1008
8	rs7013855	C	T	0.731151	1008
8	rs76802947	C	T	0.0833333	1008
8	rs13268836	C	T	0.206349	1008
8	rs9969468	A	C	0.731151	1008
8	rs11780368	T	C	0.731151	1008
8	rs12548662	A	C	0.206349	1008
8	rs73683396	G	T	0.286706	1008
8	rs11784742	A	G	0.731151	1008
8	rs6986917	A	G	0.524802	1008
8	rs6987086	C	T	0.730159	1008
8	rs13262241	G	A	0.135913	1008
8	rs10092625	T	C	0.21131	1008
8	rs10106102	C	G	0.206349	1008
8	rs10093017	T	C	0.206349	1008
8	rs10106235	C	T	0.206349	1008
8	rs7465501	T	C	0.52877	1008
8	rs10108007	T	C	0.206349	1008
8	rs10096803	C	T	0.310516	1008
8	rs10111628	T	C	0.522817	1008
8	rs7465573	A	C	0.52381	1008
8	rs77439946	T	A	0.014881	1008
8	rs12543049	C	T	0.362103	1008
8	rs6984526	C	T	0.362103	1008
8	rs10081509	C	T	0.768849	1008
8	rs12543772	C	T	0.200397	1008
8	rs79328018	T	C	0.0486111	1008
8	rs56227154	C	G	0.161706	1008
8	rs12708003	T	G	0.374008	1008
8	rs8180936	C	T	0.625992	1008
8	rs35323112	T	A	0.373016	1008
8	rs28698649	G	A	0.0982143	1008
8	rs12549942	A	G	0.833333	1008
8	rs7462854	G	T	0.210317	1008
8	rs186667292	T	G	0.0178571	1008
8	rs9298027	C	A	0.154762	1008
8	rs7007157	G	C	0.252976	1008
8	rs76896050	T	G	0.0763889	1008
8	rs77383884	G	A	0.0972222	1008
8	rs6994129	T	C	0.252976	1008
8	rs73683400	C	T	0.0982143	1008
8	rs6999752	T	G	0.0992063	1008
8	rs9643518	C	A	0.0972222	1008
8	rs145079916	C	T	0.0109127	1008
8	rs74701322	A	G	0.0972222	1008
8	rs6991411	T	C	0.154762	1008
8	rs7009181	A	G	0.154762	1008
8	rs9643367	T	C	0.252976	1008
8	rs9643368	A	G	0.252976	1008
8	rs80159570	G	T	0.0277778	1008
8	rs147271164	G	A	0.0119048	1008
8	rs6471851	T	G	0.250992	1008
8	rs7814086	C	A	0.154762	1008
8	rs6471852	A	G	0.252976	1008
8	rs7814280	A	C	0.251984	1008
8	rs7814473	A	G	0.252976	1008
8	rs6471853	T	G	0.251984	1008
8	rs6987786	C	G	0.252976	1008
8	rs6988169	G	A	0.252976	1008
8	rs72665113	C	T	0.208333	1008
8	rs79587441	T	C	0.0972222	1008
8	rs78065993	T	C	0.0972222	1008
8	rs6998008	G	A	0.155754	1008
8	rs78909002	A	C	0.0972222	1008
8	rs7812953	T	C	0.252976	1008
8	rs181597450	T	C	0.0347222	1008
8	rs75422335	A	G	0.0972222	1008
8	rs6471854	G	A	0.833333	1008
8	rs6471855	T	C	0.252976	1008
8	rs7009243	A	T	0.251984	1008
8	rs76533873	A	T	0.0972222	1008
8	rs74469997	T	C	0.0972222	1008
8	rs10094553	G	C	0.15377	1008
8	rs12542601	G	A	0.371032	1008
8	rs35524626	G	A	0.154762	1008
8	rs79819088	G	A	0.0605159	1008
8	rs6996114	A	G	0.177579	1008
8	rs10957124	T	C	0.156746	1008
8	rs6983830	T	C	0.252976	1008
8	rs7002369	G	A	0.252976	1008
8	rs11774698	C	T	0.252976	1008
8	rs11781514	A	G	0.252976	1008
8	rs74907978	C	T	0.0972222	1008
8	rs7463930	G	A	0.252976	1008
8	rs7463939	C	A	0.252976	1008
8	rs77828969	G	A	0.0972222	1008
8	rs11774872	C	T	0.252976	1008
8	rs10093008	A	T	0.252976	1008
8	rs117556352	C	T	0.0109127	1008
8	rs59827748	C	T	0.0992063	1008
8	rs13267008	G	T	0.252976	1008
8	rs73685407	C	T	0.0982143	1008
8	rs13266513	A	G	0.252976	1008
8	rs75342619	G	A	0.0972222	1008
8	rs7826329	T	C	0.252976	1008
8	rs10097537	G	A	0.252976	1008
8	rs75450019	A	T	0.0972222	1008
8	rs140353692	C	T	0.0128968	1008
8	rs7840279	T	C	0.252976	1008
8	rs74666500	T	C	0.0982143	1008
8	rs10109065	G	A	0.15377	1008
8	rs112716443	G	A	0.0982143	1008
8	rs7845524	T	C	0.252976	1008
8	rs7815042	T	C	0.15377	1008
8	rs6471856	A	C	0.252976	1008
8	rs77010982	G	C	0.0982143	1008
8	rs7002077	A	C	0.252976	1008
8	rs7832414	C	T	0.15377	1008
8	rs7832419	C	T	0.252976	1008
8	rs117632519	G	A	0.0357143	1008
8	rs6471857	C	T	0.252976	1008
8	rs7460905	T	C	0.0654762	1008
8	rs6471858	A	G	0.252976	1008
8	rs13248852	G	T	0.357143	1008
8	rs137890028	G	T	0.015873	1008
8	rs7464181	T	C	0.266865	1008
8	rs72665118	T	C	0.21131	1008
8	rs72665119	C	T	0.21131	1008
8	rs10435600	G	A	0.266865	1008
8	rs7464531	A	G	0.478175	1008
8	rs28371059	A	T	0.266865	1008
8	rs28759336	C	T	0.266865	1008
8	rs28481384	T	A	0.266865	1008
8	rs11994317	G	C	0.478175	1008
8	rs7004004	T	A	0.478175	1008
8	rs10216440	T	C	0.835317	1008
8	rs59550103	C	A	0.357143	1008
8	rs7825247	G	C	0.479167	1008
8	rs7843385	T	C	0.266865	1008
8	rs12679218	C	T	0.21131	1008
8	rs4737555	A	G	0.21131	1008
8	rs10094523	C	T	0.266865	1008
8	rs35552143	G	A	0.262897	1008
8	rs13269899	C	T	0.265873	1008
8	rs13272076	T	G	0.478175	1008
8	rs13269948	A	G	0.478175	1008
8	rs28376554	G	A	0.265873	1008
8	rs28532174	G	A	0.266865	1008
8	rs142274520	G	A	0.0267857	1008
8	rs12543911	A	G	0.374008	1008
8	rs4737556	G	C	0.478175	1008
8	rs72665124	T	A	0.21131	1008
8	rs11996007	G	A	0.21131	1008
8	rs10429312	T	C	0.0962302	1008
8	rs7841372	T	G	0.266865	1008
8	rs7841396	T	G	0.478175	1008
8	rs7461425	A	G	0.374008	1008
8	rs7841804	T	C	0.266865	1008
8	rs6471860	C	T	0.478175	1008
8	rs28429093	C	T	0.266865	1008
8	rs55948763	G	A	0.21131	1008
8	rs13274525	A	G	0.266865	1008
8	rs6998446	A	G	0.479167	1008
8	rs6998745	C	T	0.282738	1008
8	rs7002846	A	G	0.485119	1008
8	rs7002871	A	G	0.478175	1008
8	rs7003287	G	A	0.267857	1008
8	rs74792169	C	T	0.210317	1008
8	rs10086200	C	T	0.268849	1008
8	rs10101374	T	G	0.479167	1008
8	rs10086341	A	G	0.477183	1008
8	rs10086352	A	G	0.266865	1008
8	rs10086449	C	G	0.266865	1008
8	rs61057972	C	T	0.210317	1008
8	rs10957125	T	G	0.268849	1008
8	rs7463394	C	T	0.210317	1008
8	rs185821340	C	G	0.0238095	1008
8	rs11778498	T	A	0.268849	1008
8	rs6990370	T	G	0.267857	1008
8	rs12155603	G	A	0.21131	1008
8	rs7009482	G	A	0.268849	1008
8	rs10094326	G	A	0.170635	1008
8	rs13271624	T	A	0.37004	1008
8	rs7813357	G	T	0.480159	1008
8	rs13281067	T	C	0.269841	1008
8	rs13280153	C	A	0.269841	1008
8	rs28643410	G	A	0.170635	1008
8	rs10109265	C	T	0.268849	1008
8	rs10109386	A	G	0.269841	1008
8	rs10109487	C	A	0.269841	1008
8	rs7827209	C	T	0.209325	1008
8	rs7465560	T	C	0.172619	1008
8	rs13281126	C	G	0.175595	1008
8	rs13280906	A	G	0.175595	1008
8	rs59616608	C	T	0.208333	1008
8	rs13282489	G	C	0.175595	1008
8	rs6651300	A	T	0.175595	1008
8	rs76353794	G	C	0.0515873	1008
8	rs10089297	G	A	0.175595	1008
8	rs1904780	A	G	0.482143	1008
8	rs16925975	T	C	0.208333	1008
8	rs9693218	C	T	0.208333	1008
8	rs7824986	T	C	0.176587	1008
8	rs59700121	G	A	0.209325	1008
8	rs7841458	C	T	0.175595	1008
8	rs12056403	C	T	0.0972222	1008
8	rs10957128	A	G	0.482143	1008
8	rs10094224	G	A	0.176587	1008
8	rs10112099	T	C	0.175595	1008
8	rs76953242	C	T	0.015873	1008
8	rs10097613	C	T	0.175595	1008
8	rs10098038	G	T	0.175595	1008
8	rs12056462	G	T	0.0972222	1008
8	rs12056459	C	T	0.0972222	1008
8	rs12056460	C	T	0.0972222	1008
8	rs10112677	T	A	0.176587	1008
8	rs10101157	G	A	0.175595	1008
8	rs4527913	A	G	0.175595	1008
8	rs4584176	C	A	0.175595	1008
8	rs4351453	G	C	0.175595	1008
8	rs9298028	A	G	0.175595	1008
8	rs9298029	T	A	0.175595	1008
8	rs12676801	G	A	0.208333	1008
8	rs9298030	A	G	0.175595	1008
8	rs10105158	G	C	0.177579	1008
8	rs4738802	A	T	0.208333	1008
8	rs10105094	C	G	0.175595	1008
8	rs10105098	C	A	0.175595	1008
8	rs9298031	T	G	0.175595	1008
8	rs9298032	T	G	0.176587	1008
8	rs6983247	T	G	0.176587	1008
8	rs12682577	A	T	0.0515873	1008
8	rs9298033	C	T	0.176587	1008
8	rs144402757	G	C	0.0515873	1008
8	rs7006734	A	G	0.274802	1008
8	rs7007175	G	A	0.0972222	1008
8	rs7007399	A	G	0.0972222	1008
8	rs35256935	C	A	0.177579	1008
8	rs7003438	T	C	0.0972222	1008
8	rs6471861	T	C	0.0972222	1008
8	rs6471862	A	C	0.0972222	1008
8	rs75389675	A	C	0.0972222	1008
8	rs1480341	T	C	0.176587	1008
8	rs11995335	A	G	0.30754	1008
8	rs74525350	C	T	0.0168651	1008
8	rs6471863	G	A	0.30754	1008
8	rs7820639	A	G	0.209325	1008
8	rs6471864	A	T	0.30754	1008
8	rs7842871	T	C	0.30754	1008
8	rs1480340	T	C	0.177579	1008
8	rs1480339	T	C	0.485119	1008
8	rs1825000	T	C	0.30754	1008
8	rs1824999	G	T	0.485119	1008
8	rs1351380	A	C	0.0972222	1008
8	rs1351379	G	C	0.306548	1008
8	rs73247767	C	T	0.0972222	1008
8	rs66490505	G	A	0.30754	1008
8	rs72665137	C	T	0.209325	1008
8	rs67583169	C	G	0.30754	1008
8	rs75489518	C	T	0.113095	1008
8	rs7839481	C	A	0.209325	1008
8	rs1824998	G	A	0.30754	1008
8	rs1824997	T	C	0.306548	1008
8	rs1480338	C	T	0.30754	1008
8	rs1480337	G	T	0.83631	1008
8	rs7840783	G	A	0.30754	1008
8	rs7827970	T	A	0.30754	1008
8	rs7844426	G	A	0.306548	1008
8	rs7844712	G	A	0.306548	1008
8	rs1480336	C	A	0.83631	1008
8	rs141495553	A	G	0.0238095	1008
8	rs7814807	G	A	0.30754	1008
8	rs143041040	G	A	0.0287698	1008
8	rs1904779	C	A	0.306548	1008
8	rs11534108	C	T	0.0972222	1008
8	rs11543863	T	C	0.30754	1008
8	rs73247780	T	C	0.0972222	1008
8	rs13257045	A	C	0.835317	1008
8	rs77870836	G	T	0.0922619	1008
8	rs6471865	A	C	0.30754	1008
8	rs1842392	A	G	0.835317	1008
8	rs60690040	A	C	0.209325	1008
8	rs1842391	C	G	0.210317	1008
8	rs139289422	T	G	0.0168651	1008
8	rs12550773	T	C	0.527778	1008
8	rs150863476	G	C	0.209325	1008
8	rs151138531	C	T	0.0119048	1008
8	rs7818620	C	A	0.30754	1008
8	rs72665141	G	C	0.209325	1008
8	rs145165259	C	T	0.0208333	1008
8	rs11989599	A	G	0.30754	1008
8	rs12542264	T	G	0.527778	1008
8	rs12549606	G	A	0.527778	1008
8	rs9643519	C	A	0.927579	1008
8	rs56275436	A	C	0.210317	1008
8	rs11997891	C	T	0.209325	1008
8	rs9643521	T	C	0.30754	1008
8	rs7817231	T	C	0.835317	1008
8	rs9643369	G	A	0.0972222	1008
8	rs150787771	A	T	0.209325	1008
8	rs1973209	A	G	0.30754	1008
8	rs1973208	G	A	0.737103	1008
8	rs2170168	G	A	0.306548	1008
8	rs11775891	C	T	0.527778	1008
8	rs13269146	C	T	0.527778	1008
8	rs117374614	A	C	0.0109127	1008
8	rs117544118	C	T	0.0109127	1008
8	rs7001157	T	C	0.507937	1008
8	rs73247794	A	G	0.121032	1008
8	rs899741	C	T	0.35119	1008
8	rs73247797	T	A	0.119048	1008
8	rs57360505	G	A	0.215278	1008
8	rs11787427	G	A	0.389881	1008
8	rs60042864	G	A	0.215278	1008
8	rs16926000	A	G	0.21627	1008
8	rs72648503	G	C	0.21627	1008
8	rs144874658	T	C	0.0386905	1008
8	rs189945743	G	A	0.0128968	1008
8	rs7464602	A	G	0.350198	1008
8	rs10504308	C	T	0.21627	1008
8	rs16926002	G	A	0.35119	1008
8	rs73250004	C	G	0.35119	1008
8	rs78702087	T	C	0.119048	1008
8	rs9298035	C	T	0.87004	1008
8	rs10088581	T	C	0.184524	1008
8	rs139687852	T	C	0.014881	1008
8	rs12680649	T	C	0.328373	1008
8	rs16926006	G	A	0.241071	1008
8	rs10100017	C	T	0.183532	1008
8	rs7815812	A	T	0.686508	1008
8	rs7824479	A	G	0.327381	1008
8	rs16926008	C	A	0.324405	1008
8	rs1893275	T	C	0.320437	1008
8	rs78263339	C	T	0.12004	1008
8	rs76932766	C	T	0.0109127	1008
8	rs7011237	A	G	0.4375	1008
8	rs35966938	C	T	0.318452	1008
8	rs34334893	C	T	0.318452	1008
8	rs9772625	A	G	0.685516	1008
8	rs78262852	C	T	0.318452	1008
8	rs2326517	T	A	0.684524	1008
8	rs7014277	T	C	0.24504	1008
8	rs7838707	C	T	0.863095	1008
8	rs1824995	T	C	0.566468	1008
8	rs117517496	C	T	0.12004	1008
8	rs1585888	G	A	0.324405	1008
8	rs3896736	G	A	0.6875	1008
8	rs79650475	T	C	0.00198413	1008
8	rs6982717	G	T	0.686508	1008
8	rs6471867	C	G	0.688492	1008
8	rs6471868	A	G	0.688492	1008
8	rs1383239	G	A	0.587302	1008
8	rs76664077	A	G	0.0595238	1008
8	rs11985405	C	T	0.702381	1008
8	rs10957131	G	A	0.6875	1008
8	rs7838379	A	G	0.6875	1008
8	rs7842303	C	T	0.242063	1008
8	rs142115520	G	A	0.0138889	1008
8	rs146686663	A	T	0.0595238	1008
8	rs116349637	A	G	0.242063	1008
8	rs115139027	C	G	0.242063	1008
8	rs114588701	A	G	0.242063	1008
8	rs13279521	G	A	0.326389	1008
8	rs7007086	A	C	0.313492	1008
8	rs114955703	A	T	0.0138889	1008
8	rs55981054	A	C	0.240079	1008
8	rs76471532	T	A	0.131944	1008
8	rs10102320	G	A	0.3125	1008
8	rs16918847	C	T	0.122024	1008
8	rs10092218	T	C	0.673611	1008
8	rs17741196	T	C	0.125	1008
8	rs10105637	A	G	0.3125	1008
8	rs28651514	C	T	0.3125	1008
8	rs16926045	G	T	0.0138889	1008
8	rs78222650	C	T	0.122024	1008
8	rs115052371	C	T	0.0138889	1008
8	rs146596831	C	T	0.015873	1008
8	rs931139	C	T	0.299603	1008
8	rs1383240	C	T	0.0138889	1008
8	rs113023771	G	A	0.121032	1008
8	rs6471870	A	G	0.555556	1008
8	rs2096892	T	C	0.677579	1008
8	rs72648521	C	T	0.122024	1008
8	rs13439870	G	A	0.553571	1008
8	rs79072118	C	T	0.0138889	1008
8	rs1383241	A	C	0.534722	1008
8	rs11776244	C	T	0.549603	1008
8	rs149273357	G	A	0.0396825	1008
8	rs79787462	C	G	0.0793651	1008
8	rs117296685	A	T	0.0575397	1008
8	rs11998308	A	G	0.534722	1008
8	rs78594321	G	C	0.0327381	1008
8	rs60931648	C	T	0.534722	1008
8	rs922610	A	G	0.670635	1008
8	rs78801566	A	G	0.014881	1008
8	rs10102372	A	G	0.28869	1008
8	rs72648524	G	A	0.12004	1008
8	rs10957132	G	A	0.534722	1008
8	rs137903742	C	A	0.0109127	1008
8	rs10087002	A	G	0.534722	1008
8	rs150487296	C	T	0.015873	1008
8	rs79950549	A	G	0.014881	1008
8	rs76125596	T	C	0.014881	1008
8	rs77848399	G	A	0.014881	1008
8	rs12677500	A	G	0.260913	1008
8	rs78069893	G	A	0.0277778	1008
8	rs16926096	C	A	0.266865	1008
8	rs7017939	A	G	0.660714	1008
8	rs7001436	T	C	0.677579	1008
8	rs16926104	T	C	0.268849	1008
8	rs140641934	G	A	0.0664683	1008
8	rs6991970	G	C	0.0188492	1008
8	rs11776538	T	A	0.389881	1008
8	rs6471873	T	C	0.677579	1008
8	rs11787444	C	T	0.111111	1008
8	rs79631533	G	A	0.0188492	1008
8	rs118128323	C	T	0.0168651	1008
8	rs112266509	C	T	0.0188492	1008
8	rs16926106	A	G	0.0188492	1008
8	rs16926108	A	T	0.0188492	1008
8	rs6995153	G	A	0.112103	1008
8	rs6995041	C	G	0.568452	1008
8	rs6995397	A	G	0.300595	1008
8	rs1989748	G	A	0.267857	1008
8	rs1989747	T	G	0.268849	1008
8	rs6983084	T	C	0.267857	1008
8	rs6471875	C	A	0.569444	1008
8	rs7005668	C	T	0.678571	1008
8	rs73250102	A	T	0.0188492	1008
8	rs73251503	C	T	0.0188492	1008
8	rs10957133	T	C	0.569444	1008
8	rs16926111	T	C	0.268849	1008
8	rs141690413	G	A	0.00892857	1008
8	rs4145666	T	A	0.141865	1008
8	rs10957134	A	G	0.0615079	1008
8	rs78350009	C	T	0.0347222	1008
8	rs16926113	A	G	0.0188492	1008
8	rs6984378	G	A	0.560516	1008
8	rs59359269	C	G	0.0535714	1008
8	rs17814894	A	G	0.541667	1008
8	rs7820186	G	A	0.0813492	1008
8	rs16918852	C	T	0.270833	1008
8	rs77894793	C	A	0.270833	1008
8	rs147065700	A	G	0.0168651	1008
8	rs6471876	G	T	0.0813492	1008
8	rs10107773	C	T	0.0813492	1008
8	rs16926114	C	G	0.0188492	1008
8	rs28484871	C	A	0.0813492	1008
8	rs138029397	C	A	0.0138889	1008
8	rs7830710	G	A	0.541667	1008
8	rs7814226	T	C	0.676587	1008
8	rs75058600	A	G	0.0367063	1008
8	rs1552071	G	A	0.508929	1008
8	rs10102945	T	C	0.676587	1008
8	rs11776939	C	T	0.529762	1008
8	rs77335854	T	C	0.0218254	1008
8	rs116379509	G	C	0.0188492	1008
8	rs75118856	A	C	0.0168651	1008
8	rs1125374	T	A	0.384921	1008
8	rs72648528	C	T	0.270833	1008
8	rs11988766	G	A	0.674603	1008
8	rs10504311	G	A	0.304563	1008
8	rs79948374	G	A	0.0188492	1008
8	rs62510178	T	C	0.37004	1008
8	rs10504312	A	G	0.674603	1008
8	rs10957135	C	A	0.304563	1008
8	rs114491712	C	T	0.0188492	1008
8	rs74575403	A	T	0.0198413	1008
8	rs35907640	G	A	0.0793651	1008
8	rs2086393	T	C	0.37004	1008
8	rs75109965	C	T	0.0188492	1008
8	rs57459725	C	G	0.270833	1008
8	rs16926128	G	A	0.0188492	1008
8	rs74701357	A	G	0.0535714	1008
8	rs16926130	T	C	0.0188492	1008
8	rs1466471	A	G	0.998016	1008
8	rs1000500	G	A	0.37004	1008
8	rs79301557	G	C	0.0188492	1008
8	rs16926133	G	A	0.264881	1008
8	rs10108568	T	A	0.0843254	1008
8	rs143050654	C	T	0.0376984	1008
8	rs72648529	T	C	0.264881	1008
8	rs7017556	C	T	0.30754	1008
8	rs922611	T	C	0.264881	1008
8	rs2012856	T	C	0.655754	1008
8	rs72648531	A	G	0.264881	1008
8	rs142858298	C	T	0.0188492	1008
8	rs16926137	C	G	0.264881	1008
8	rs7826226	A	C	0.30754	1008
8	rs13271668	C	G	0.0833333	1008
8	rs56073139	T	G	0.0833333	1008
8	rs7002036	A	G	0.0833333	1008
8	rs62510180	G	A	0.0833333	1008
8	rs116949147	C	T	0.0178571	1008
8	rs28405386	C	T	0.306548	1008
8	rs6994192	T	C	0.655754	1008
8	rs7841648	A	G	0.674603	1008
8	rs28576477	C	T	0.0833333	1008
8	rs6994818	G	A	0.0823413	1008
8	rs6471877	A	G	0.655754	1008
8	rs59623050	C	A	0.0625	1008
8	rs1318227	A	C	0.674603	1008
8	rs13278073	C	T	0.0833333	1008
8	rs77846632	G	A	0.0188492	1008
8	rs10087760	A	G	0.655754	1008
8	rs2068589	G	A	0.0833333	1008
8	rs2068587	A	C	0.655754	1008
8	rs11988798	T	A	0.674603	1008
8	rs13438846	G	A	0.0823413	1008
8	rs16926155	T	C	0.264881	1008
8	rs9785091	G	A	0.655754	1008
8	rs11775407	C	T	0.30754	1008
8	rs10092773	G	A	0.655754	1008
8	rs9785108	C	A	0.0833333	1008
8	rs57163592	C	T	0.264881	1008
8	rs147417212	G	A	0.0446429	1008
8	rs58620608	C	T	0.264881	1008
8	rs13258421	C	T	0.0823413	1008
8	rs28819229	C	G	0.655754	1008
8	rs7824671	C	T	0.674603	1008
8	rs11535369	G	A	0.0525794	1008
8	rs7825612	A	C	0.572421	1008
8	rs2326556	C	T	0.30754	1008
8	rs150730300	T	G	0.0188492	1008
8	rs6999822	A	G	0.655754	1008
8	rs10111967	C	G	0.0833333	1008
8	rs1842388	G	A	0.673611	1008
8	rs1842389	C	A	0.572421	1008
8	rs2326557	A	C	0.30754	1008
8	rs6981694	G	A	0.264881	1008
8	rs6982032	G	C	0.656746	1008
8	rs145808833	A	G	0.0357143	1008
8	rs6982404	A	G	0.655754	1008
8	rs948420	C	G	0.306548	1008
8	rs7823786	C	G	0.0833333	1008
8	rs9298037	G	A	0.0823413	1008
8	rs2170167	G	A	0.571429	1008
8	rs12547923	T	C	0.571429	1008
8	rs4354350	A	G	0.571429	1008
8	rs7009310	G	C	0.654762	1008
8	rs34851488	C	T	0.0823413	1008
8	rs150344838	C	T	0.0505952	1008
8	rs62510198	G	A	0.100198	1008
8	rs79428508	T	C	0.265873	1008
8	rs10808708	T	C	0.654762	1008
8	rs11787314	T	C	0.654762	1008
8	rs28699676	T	A	0.571429	1008
8	rs7818403	G	C	0.654762	1008
8	rs9650199	C	T	0.0833333	1008
8	rs76878786	C	G	0.265873	1008
8	rs10107019	G	A	0.571429	1008
8	rs7007407	C	T	0.0823413	1008
8	rs13256564	A	G	0.305556	1008
8	rs7007737	C	T	0.0833333	1008
8	rs6994606	T	G	0.654762	1008
8	rs10108692	T	C	0.571429	1008
8	rs7839822	T	G	0.296627	1008
8	rs77005946	G	A	0.297619	1008
8	rs148580937	C	T	0.0545635	1008
8	rs190288155	T	C	0.0367063	1008
8	rs6471879	A	G	0.654762	1008
8	rs6996165	C	T	0.654762	1008
8	rs7017113	T	G	0.571429	1008
8	rs7001588	G	A	0.265873	1008
8	rs7001220	A	G	0.305556	1008
8	rs36056092	C	T	0.0823413	1008
8	rs6989196	T	G	0.654762	1008
8	rs7007812	C	T	0.0843254	1008
8	rs192007658	G	A	0.015873	1008
8	rs149639896	C	T	0.0654762	1008
8	rs57297574	C	T	0.265873	1008
8	rs62510203	G	A	0.014881	1008
8	rs7839853	C	T	0.265873	1008
8	rs58818800	G	A	0.571429	1008
8	rs56091731	C	A	0.265873	1008
8	rs28738712	C	G	0.0833333	1008
8	rs11776511	A	G	0.0535714	1008
8	rs181402369	G	A	0.015873	1008
8	rs7819947	A	G	0.65377	1008
8	rs28897378	G	A	0.0823413	1008
8	rs10104705	G	A	0.0823413	1008
8	rs2186985	G	A	0.265873	1008
8	rs7831106	G	A	0.654762	1008
8	rs74756518	A	G	0.0833333	1008
8	rs7824474	T	C	0.654762	1008
8	rs7828383	T	A	0.674603	1008
8	rs1480342	A	G	0.305556	1008
8	rs13272533	A	G	0.0823413	1008
8	rs1552070	C	G	0.654762	1008
8	rs16926208	C	A	0.265873	1008
8	rs117458271	A	T	0.0337302	1008
8	rs116949846	G	A	0.0337302	1008
8	rs6998307	A	G	0.654762	1008
8	rs7829407	G	A	0.265873	1008
8	rs10957136	A	G	0.305556	1008
8	rs10101758	T	C	0.0823413	1008
8	rs948422	G	C	0.571429	1008
8	rs72648552	G	A	0.265873	1008
8	rs7002467	T	C	0.0833333	1008
8	rs7832664	T	A	0.305556	1008
8	rs6471880	C	T	0.654762	1008
8	rs75397054	A	G	0.0436508	1008
8	rs13254748	G	A	0.0823413	1008
8	rs72648553	T	A	0.266865	1008
8	rs13265543	G	A	0.571429	1008
8	rs13267828	T	C	0.305556	1008
8	rs6998294	G	T	0.305556	1008
8	rs12548711	T	C	0.654762	1008
```
