## Supplementary material for "Characterization of shared and ancestry-specific signals driving complex traits using multi-ancestry fine-mapping": s2_ref.bim

```
8	rs377523704	0	60377198	C	A
8	rs548931429	0	60377632	C	G
8	rs77351804	0	60378060	C	T
8	rs148068508	0	60378700	G	A
8	rs7004505	0	60378876	C	T
8	rs7004697	0	60379000	C	T
8	rs62506255	0	60381644	A	G
8	rs4738776	0	60382282	T	C
8	rs4738777	0	60382384	T	C
8	rs7008127	0	60382865	T	G
8	rs77184461	0	60382895	A	G
8	rs74639359	0	60383238	G	A
8	rs6988456	0	60383278	A	T
8	rs12677067	0	60383409	G	A
8	rs117546001	0	60383613	G	A
8	rs80325520	0	60384092	A	G
8	rs6998679	0	60384683	G	T
8	rs16924915	0	60385675	T	C
8	rs17250042	0	60387178	G	T
8	rs17250119	0	60388601	A	G
8	rs7822263	0	60388773	A	G
8	rs7016782	0	60389579	T	C
8	rs16918793	0	60390081	G	T
8	rs2139237	0	60393083	A	G
8	rs146294705	0	60394077	C	A
8	rs28887297	0	60394513	C	T
8	rs117779574	0	60395374	T	C
8	rs28742919	0	60396668	A	C
8	rs28756730	0	60397140	A	C
8	rs71521461	0	60397243	G	A
8	rs117447472	0	60397379	G	C
8	rs11996987	0	60397675	T	C
8	rs77007513	0	60397892	C	T
8	rs28631716	0	60398118	C	T
8	rs75374393	0	60398159	G	A
8	rs145016098	0	60398540	C	T
8	rs7829285	0	60398832	T	C
8	rs7845818	0	60399031	G	T
8	rs12334319	0	60399853	T	C
8	rs28472609	0	60400159	A	T
8	rs79278868	0	60400515	T	C
8	rs141253773	0	60400733	A	G
8	rs78477889	0	60401407	C	T
8	rs28800229	0	60401714	C	T
8	rs147442379	0	60401756	A	T
8	rs140383948	0	60402251	A	G
8	rs147972263	0	60402497	A	G
8	rs143245915	0	60403269	A	G
8	rs117723820	0	60405403	C	A
8	rs28818779	0	60405648	G	A
8	rs7845786	0	60406388	C	T
8	rs28762435	0	60406974	A	G
8	rs4738778	0	60407558	G	A
8	rs10111067	0	60407932	A	G
8	rs184452392	0	60408976	C	T
8	rs2139229	0	60409285	G	T
8	rs4738779	0	60409468	C	A
8	rs16924927	0	60409695	T	C
8	rs79517610	0	60410095	G	A
8	rs16924929	0	60411723	G	C
8	rs75802642	0	60412332	A	G
8	rs76730482	0	60412539	T	G
8	rs10103231	0	60413073	C	T
8	rs2176641	0	60414060	A	C
8	rs74796657	0	60415083	G	T
8	rs78303054	0	60415946	G	A
8	rs9692739	0	60416252	C	T
8	rs1607475	0	60416468	T	C
8	rs9693005	0	60416557	C	G
8	rs79817700	0	60417087	C	T
8	rs2460263	0	60417223	T	A
8	rs7017277	0	60420013	T	G
8	rs55873506	0	60420930	T	G
8	rs75690428	0	60421154	A	C
8	rs2467605	0	60421885	A	G
8	rs7007665	0	60421902	A	T
8	rs80009683	0	60422477	C	A
8	rs56239360	0	60422658	G	A
8	rs16924940	0	60423655	G	A
8	rs10504292	0	60423888	T	C
8	rs1401422	0	60424884	G	A
8	rs10504293	0	60425781	A	G
8	rs79443512	0	60426581	C	T
8	rs80116858	0	60426678	C	T
8	rs2956129	0	60426790	A	G
8	rs62504669	0	60427700	A	G
8	rs28622490	0	60427705	G	T
8	rs10111426	0	60429078	T	A
8	rs78105106	0	60429920	T	C
8	rs183092312	0	60430042	C	T
8	rs2056264	0	60430255	C	A
8	rs11985703	0	60430666	T	G
8	rs74690536	0	60432560	G	C
8	rs76362388	0	60433088	C	T
8	rs28620992	0	60433748	T	C
8	rs2467607	0	60435234	C	T
8	rs79676335	0	60435256	A	T
8	rs57795921	0	60436142	T	A
8	rs2460266	0	60437335	A	G
8	rs74197325	0	60438309	A	T
8	rs2460267	0	60439384	T	A
8	rs76312247	0	60439744	A	T
8	rs1519066	0	60443509	G	T
8	rs117052068	0	60444689	G	A
8	rs2139231	0	60445734	A	G
8	rs187853071	0	60447727	G	T
8	rs369875714	0	60449043	C	G
8	rs200845345	0	60451208	T	G
8	rs141591778	0	60457004	A	C
8	rs117835864	0	60457149	C	T
8	rs139727441	0	60457741	C	T
8	rs2467610	0	60458038	T	C
8	rs2056265	0	60458178	G	A
8	rs118150148	0	60458200	C	T
8	rs7357459	0	60460074	A	G
8	rs2460270	0	60460240	C	T
8	rs2467606	0	60460884	T	C
8	rs62504673	0	60461459	C	G
8	rs4487752	0	60462354	G	A
8	rs13259348	0	60465955	A	C
8	rs66506970	0	60467072	C	G
8	rs7009456	0	60467611	A	G
8	rs4463409	0	60468372	C	T
8	rs10957100	0	60469380	G	A
8	rs11998654	0	60469516	T	C
8	rs6471793	0	60469791	G	A
8	rs4607594	0	60470686	T	C
8	rs16924985	0	60470787	T	G
8	rs10107230	0	60471826	C	T
8	rs73681887	0	60472466	G	A
8	rs75811052	0	60473372	A	G
8	rs12056330	0	60474058	G	C
8	rs4376488	0	60474811	A	C
8	rs78150391	0	60475080	C	T
8	rs11993956	0	60476101	A	T
8	rs12542736	0	60476396	G	A
8	rs6982160	0	60476673	C	T
8	rs7002385	0	60476691	T	C
8	rs12056448	0	60477969	T	G
8	rs7827918	0	60478117	A	G
8	rs7828101	0	60478238	A	G
8	rs6989690	0	60479595	T	A
8	rs74941756	0	60479727	A	G
8	rs77039103	0	60480106	G	A
8	rs12679673	0	60480754	A	C
8	rs7013275	0	60480848	A	C
8	rs12679692	0	60480877	A	G
8	rs113057806	0	60482112	G	C
8	rs7813510	0	60482306	G	C
8	rs72655561	0	60482794	C	T
8	rs62504676	0	60482795	A	G
8	rs76395680	0	60483166	G	A
8	rs76672959	0	60483306	T	C
8	rs10093244	0	60484424	T	G
8	rs4265173	0	60485588	G	C
8	rs7832257	0	60486037	A	G
8	rs79895102	0	60488768	C	A
8	rs77724712	0	60488903	G	A
8	rs79154825	0	60489356	A	G
8	rs143536276	0	60491374	C	T
8	rs76426830	0	60492377	G	T
8	rs188956204	0	60493943	G	C
8	rs7845843	0	60494113	G	A
8	rs75805211	0	60494513	C	T
8	rs28457151	0	60494693	C	T
8	rs12674637	0	60494752	T	G
8	rs9298016	0	60496742	C	T
8	rs77635330	0	60497078	A	T
8	rs4466389	0	60497232	T	G
8	rs76170191	0	60497667	T	A
8	rs4266639	0	60498431	A	G
8	rs4278140	0	60498503	T	C
8	rs78169108	0	60498631	A	G
8	rs7828435	0	60499342	T	C
8	rs79106610	0	60499937	C	T
8	rs11988922	0	60501183	A	T
8	rs6993845	0	60502035	G	C
8	rs75755415	0	60502242	G	A
8	rs78069328	0	60503222	G	A
8	rs4588843	0	60505005	G	A
8	rs75381576	0	60506715	C	A
8	rs11991543	0	60506811	T	C
8	rs117347707	0	60506928	C	T
8	rs72655566	0	60506977	A	G
8	rs79511273	0	60509643	G	T
8	rs6471794	0	60510524	A	G
8	rs11986421	0	60510787	C	T
8	rs16925000	0	60511106	C	T
8	rs75314100	0	60511777	C	A
8	rs143265625	0	60512621	A	T
8	rs6986251	0	60513088	A	C
8	rs80159675	0	60513733	G	A
8	rs12547681	0	60514487	T	G
8	rs77867026	0	60516262	A	G
8	rs11992478	0	60516598	G	A
8	rs77352119	0	60518326	T	A
8	rs4738780	0	60518334	G	A
8	rs6990717	0	60519283	G	A
8	rs79757597	0	60519383	T	C
8	rs74464673	0	60520375	C	T
8	rs10957101	0	60520492	T	C
8	rs79046393	0	60520876	A	G
8	rs76420090	0	60521559	T	C
8	rs77823707	0	60521742	C	A
8	rs4738781	0	60522878	T	C
8	rs76507481	0	60522992	G	T
8	rs57023171	0	60523075	T	C
8	rs10092481	0	60523142	A	C
8	rs11986217	0	60523380	A	G
8	rs12547196	0	60523446	G	A
8	rs78835291	0	60523685	T	A
8	rs16925035	0	60523774	A	C
8	rs28690501	0	60524049	G	A
8	rs10099680	0	60524457	A	G
8	rs74518918	0	60524823	T	C
8	rs4406382	0	60525083	C	G
8	rs7838646	0	60525796	T	C
8	rs11986660	0	60526498	T	C
8	rs10107875	0	60526565	C	T
8	rs76739536	0	60527036	C	T
8	rs12549965	0	60527353	G	A
8	rs117394921	0	60528137	C	T
8	rs28679689	0	60528672	C	G
8	rs117224839	0	60529172	G	A
8	rs75229539	0	60529277	T	G
8	rs6982265	0	60529722	C	T
8	rs115164289	0	60530323	T	C
8	rs7008068	0	60530854	T	A
8	rs4131318	0	60533207	T	A
8	rs12234974	0	60533280	A	T
8	rs73680605	0	60533735	G	A
8	rs62504688	0	60534026	T	G
8	rs16925042	0	60534863	A	T
8	rs7014422	0	60535550	G	A
8	rs6996733	0	60535824	T	C
8	rs3857968	0	60536387	G	C
8	rs73680606	0	60536988	C	A
8	rs143115051	0	60537777	T	A
8	rs7828085	0	60538321	C	T
8	rs73680620	0	60538407	T	C
8	rs72655569	0	60538823	T	G
8	rs7003175	0	60539305	C	T
8	rs4321990	0	60540030	G	C
8	rs4460359	0	60540056	T	C
8	rs4518650	0	60540391	T	C
8	rs7842002	0	60540964	A	G
8	rs73245952	0	60540985	A	T
8	rs142259393	0	60541534	G	A
8	rs73245958	0	60542077	G	A
8	rs17252576	0	60542139	C	T
8	rs12543836	0	60542774	G	A
8	rs16925057	0	60543209	T	G
8	rs9643511	0	60543992	A	C
8	rs10957102	0	60544006	A	C
8	rs149775208	0	60544178	T	C
8	rs16925062	0	60544364	T	G
8	rs72655570	0	60545488	A	G
8	rs4737547	0	60545664	A	G
8	rs75922814	0	60549035	A	G
8	rs6990562	0	60549318	G	A
8	rs4612329	0	60549508	T	C
8	rs73245966	0	60549575	A	G
8	rs117054395	0	60549888	C	G
8	rs16925069	0	60550114	A	G
8	rs17318561	0	60550777	A	C
8	rs147627371	0	60551616	T	G
8	rs4342576	0	60551655	A	T
8	rs62504689	0	60551712	G	A
8	rs57760637	0	60552380	C	T
8	rs80136023	0	60552475	G	A
8	rs59144101	0	60552681	A	G
8	rs9792187	0	60553075	C	T
8	rs12675414	0	60553239	A	G
8	rs12675873	0	60553526	A	T
8	rs4737548	0	60553794	A	G
8	rs4737549	0	60553849	A	G
8	rs16925082	0	60554196	G	A
8	rs10111592	0	60554402	T	C
8	rs6983204	0	60554538	A	C
8	rs73680623	0	60555241	A	T
8	rs72655574	0	60555353	C	T
8	rs12541727	0	60555506	T	C
8	rs57310682	0	60556037	A	T
8	rs73680624	0	60556068	T	G
8	rs72655575	0	60556509	C	A
8	rs72655576	0	60556826	C	A
8	rs73245972	0	60557060	T	G
8	rs28537162	0	60557136	C	T
8	rs147488666	0	60559138	C	T
8	rs60064130	0	60560480	C	T
8	rs62504693	0	60561809	G	C
8	rs72655578	0	60562925	A	G
8	rs150392334	0	60563295	G	A
8	rs72655579	0	60563750	A	C
8	rs193150876	0	60564082	A	T
8	rs6471795	0	60564143	T	A
8	rs73680627	0	60564353	A	C
8	rs12543325	0	60564806	A	G
8	rs7814268	0	60564848	C	T
8	rs16925086	0	60565984	T	C
8	rs56188656	0	60566365	C	T
8	rs16925089	0	60566602	C	A
8	rs12549759	0	60567376	C	G
8	rs16925094	0	60567509	A	G
8	rs16925098	0	60567960	A	C
8	rs73680628	0	60568207	C	T
8	rs4501567	0	60568606	A	G
8	rs57039053	0	60570797	A	G
8	rs73680629	0	60571034	G	A
8	rs11774669	0	60571129	T	G
8	rs149459855	0	60572137	T	G
8	rs7017533	0	60572959	T	C
8	rs62504701	0	60573540	C	T
8	rs73680641	0	60574575	T	C
8	rs7007604	0	60574673	A	G
8	rs61052039	0	60575539	T	G
8	rs140490641	0	60576080	T	G
8	rs62504702	0	60577844	T	A
8	rs62504703	0	60579164	G	A
8	rs79878755	0	60579723	T	G
8	rs28709348	0	60580017	A	T
8	rs72655585	0	60580091	T	A
8	rs10504295	0	60580660	G	A
8	rs16925101	0	60580715	T	C
8	rs16925104	0	60580861	G	A
8	rs16925107	0	60580938	C	A
8	rs12545525	0	60581812	T	A
8	rs79111770	0	60581977	T	C
8	rs62504725	0	60582704	G	A
8	rs16925109	0	60582882	C	G
8	rs10957105	0	60583239	G	T
8	rs12549153	0	60583767	A	G
8	rs12546911	0	60583897	T	C
8	rs10104862	0	60583948	G	A
8	rs4629854	0	60584177	C	T
8	rs28572408	0	60584532	A	C
8	rs28498065	0	60584683	G	A
8	rs4644228	0	60585342	C	T
8	rs7826590	0	60585443	C	A
8	rs57605178	0	60587315	C	A
8	rs73680644	0	60587578	C	T
8	rs16925119	0	60587632	A	G
8	rs16925122	0	60589172	A	G
8	rs7820215	0	60589250	G	A
8	rs190615053	0	60590180	G	A
8	rs16925125	0	60590640	C	G
8	rs12682289	0	60591138	A	G
8	rs7350109	0	60591355	A	T
8	rs11784625	0	60591582	T	A
8	rs12546812	0	60592568	C	T
8	rs73247823	0	60592913	A	G
8	rs9792178	0	60593139	G	T
8	rs185086050	0	60594638	A	G
8	rs138460577	0	60594825	C	T
8	rs76809810	0	60595030	G	A
8	rs78437047	0	60595306	C	A
8	rs73247828	0	60595686	C	G
8	rs73247831	0	60596208	G	A
8	rs147266140	0	60596614	G	T
8	rs59092057	0	60596796	T	G
8	rs139686013	0	60596911	A	G
8	rs72655588	0	60597029	C	A
8	rs56207859	0	60597717	C	T
8	rs116868976	0	60597911	A	T
8	rs73247834	0	60598193	G	A
8	rs16925129	0	60599115	A	C
8	rs35484123	0	60599329	T	G
8	rs60461555	0	60599331	T	G
8	rs6981960	0	60600281	G	A
8	rs16925140	0	60600998	A	G
8	rs10504297	0	60601403	T	A
8	rs7017228	0	60602893	T	G
8	rs16925150	0	60604193	T	C
8	rs56394800	0	60605208	T	C
8	rs7841860	0	60605771	C	T
8	rs7842025	0	60605963	A	T
8	rs7842035	0	60605999	A	G
8	rs7000966	0	60606951	T	C
8	rs60128317	0	60607279	A	G
8	rs59572343	0	60607612	G	A
8	rs61373903	0	60608188	G	A
8	rs145954270	0	60608732	G	C
8	rs62504732	0	60609035	A	G
8	rs60259845	0	60609995	C	T
8	rs77345248	0	60611008	A	G
8	rs72655591	0	60611239	C	T
8	rs73680665	0	60611292	G	A
8	rs62504733	0	60611472	C	T
8	rs72655592	0	60611474	G	A
8	rs77122045	0	60612383	C	T
8	rs59987636	0	60612706	G	A
8	rs73247860	0	60612766	A	T
8	rs75159780	0	60612958	T	C
8	rs56834452	0	60615536	G	T
8	rs112903508	0	60616761	T	C
8	rs181539722	0	60617306	G	T
8	rs73247868	0	60617398	A	G
8	rs6983494	0	60618415	A	G
8	rs16925171	0	60620104	G	A
8	rs137934890	0	60621181	C	T
8	rs7833284	0	60621509	A	C
8	rs7834153	0	60622086	A	T
8	rs4305887	0	60622328	T	C
8	rs143554690	0	60622634	T	C
8	rs4541897	0	60622669	T	G
8	rs78669068	0	60622853	C	T
8	rs12541902	0	60623348	A	C
8	rs1511026	0	60623880	T	C
8	rs2203040	0	60624138	G	A
8	rs73247877	0	60624297	T	G
8	rs4738783	0	60624888	C	G
8	rs6983167	0	60625197	G	A
8	rs6983076	0	60625318	C	T
8	rs74409441	0	60626037	G	A
8	rs4237035	0	60626099	T	C
8	rs73247882	0	60628075	G	A
8	rs4360284	0	60628885	G	C
8	rs7846430	0	60629462	C	T
8	rs73247886	0	60630402	A	G
8	rs16925188	0	60631004	T	C
8	rs907209	0	60631189	C	T
8	rs907210	0	60631372	T	C
8	rs16925189	0	60631508	C	T
8	rs78265744	0	60633379	C	T
8	rs4338094	0	60633893	C	T
8	rs138976719	0	60634180	G	A
8	rs11775690	0	60635507	G	A
8	rs62504737	0	60635615	C	T
8	rs73249709	0	60635959	T	A
8	rs6471799	0	60636205	A	T
8	rs62504738	0	60636351	C	T
8	rs4352837	0	60636591	C	T
8	rs16925195	0	60636895	T	C
8	rs12547939	0	60636912	A	T
8	rs62504739	0	60637320	C	T
8	rs16925205	0	60637654	C	T
8	rs140669061	0	60638300	G	A
8	rs74369897	0	60638316	G	A
8	rs4339631	0	60638781	C	T
8	rs191587911	0	60638931	G	A
8	rs11782188	0	60640521	A	G
8	rs11782236	0	60640656	A	G
8	rs4299991	0	60641321	G	T
8	rs7815420	0	60642541	G	A
8	rs7815342	0	60642696	A	G
8	rs73249721	0	60643056	C	T
8	rs1949104	0	60643740	T	G
8	rs6989544	0	60643993	A	G
8	rs7465117	0	60644774	T	C
8	rs6471800	0	60645178	G	A
8	rs7462589	0	60645506	A	G
8	rs73249733	0	60646626	G	A
8	rs76808881	0	60646638	C	A
8	rs7002426	0	60647625	T	G
8	rs10086095	0	60647972	T	A
8	rs12543471	0	60648185	G	A
8	rs62506387	0	60648544	C	A
8	rs62506388	0	60648553	A	G
8	rs1949105	0	60648712	C	T
8	rs68055460	0	60648801	A	T
8	rs62506389	0	60648845	G	T
8	rs6992992	0	60649504	G	A
8	rs75013633	0	60649869	G	C
8	rs72655599	0	60650321	A	G
8	rs73249744	0	60650368	G	C
8	rs73249747	0	60650860	T	A
8	rs73249748	0	60650875	A	G
8	rs6999126	0	60651105	C	T
8	rs6999716	0	60651271	G	A
8	rs10087535	0	60652220	G	T
8	rs16925211	0	60652352	A	G
8	rs12549329	0	60652486	T	C
8	rs10090791	0	60652620	G	A
8	rs112742611	0	60653022	A	T
8	rs1949101	0	60654115	G	T
8	rs1949102	0	60654261	G	A
8	rs16925218	0	60654528	A	C
8	rs60161009	0	60654576	A	G
8	rs10113297	0	60654640	T	A
8	rs1034518	0	60656194	C	A
8	rs4144768	0	60656881	G	A
8	rs6993556	0	60657101	G	A
8	rs6993452	0	60657275	A	C
8	rs12543149	0	60657691	C	T
8	rs1034519	0	60658238	C	A
8	rs62506392	0	60658740	G	T
8	rs6471801	0	60660043	C	T
8	rs55856542	0	60660282	T	G
8	rs56059983	0	60661406	G	A
8	rs10957106	0	60662263	T	A
8	rs146941951	0	60663485	A	G
8	rs181347512	0	60664075	A	G
8	rs28895579	0	60664344	C	T
8	rs73249775	0	60666250	T	C
8	rs16925239	0	60666324	C	T
8	rs79186085	0	60666542	G	A
8	rs6471803	0	60667231	G	A
8	rs7006844	0	60667755	G	T
8	rs60587092	0	60668170	C	A
8	rs9643512	0	60668254	C	T
8	rs80171003	0	60668836	C	T
8	rs10096514	0	60669653	A	G
8	rs28590033	0	60669706	A	G
8	rs58415565	0	60670664	C	T
8	rs6984776	0	60670867	C	T
8	rs57114745	0	60670963	G	A
8	rs55641496	0	60671252	C	G
8	rs6415584	0	60671607	G	A
8	rs1473033	0	60671699	C	T
8	rs7821280	0	60672026	C	T
8	rs6982408	0	60673486	T	G
8	rs2326443	0	60674037	A	T
8	rs2326444	0	60674050	C	T
8	rs7001585	0	60674051	G	A
8	rs12543532	0	60674420	T	C
8	rs12545845	0	60674443	A	T
8	rs12546326	0	60674489	A	C
8	rs60471102	0	60674503	T	A
8	rs117773429	0	60674602	C	T
8	rs62506400	0	60674603	G	A
8	rs62506401	0	60674613	G	A
8	rs192700911	0	60674723	G	A
8	rs7836012	0	60674796	G	A
8	rs12334344	0	60674862	C	T
8	rs147643742	0	60674875	G	A
8	rs7835908	0	60674909	C	T
8	rs7836602	0	60675434	C	G
8	rs7820347	0	60675448	T	G
8	rs2326445	0	60675794	C	T
8	rs1606072	0	60676533	G	A
8	rs75737914	0	60676588	T	A
8	rs146440673	0	60676814	T	C
8	rs141356542	0	60676931	T	C
8	rs62506405	0	60677006	G	C
8	rs7465610	0	60677297	G	A
8	rs2175384	0	60677561	A	C
8	rs2136912	0	60677765	T	G
8	rs2136913	0	60677815	T	G
8	rs6471804	0	60677893	G	A
8	rs6999026	0	60678684	C	T
8	rs57406952	0	60678918	C	A
8	rs7462680	0	60679195	G	A
8	rs6471805	0	60679281	A	C
8	rs2056459	0	60679495	C	T
8	rs6415585	0	60679908	G	A
8	rs1511027	0	60680022	C	T
8	rs6471806	0	60680375	G	T
8	rs6471807	0	60680498	C	T
8	rs2055877	0	60680901	G	A
8	rs7464446	0	60681253	C	T
8	rs11989756	0	60681322	T	C
8	rs1606074	0	60682313	A	T
8	rs55950032	0	60682869	T	C
8	rs62507078	0	60682911	T	C
8	rs1858287	0	60683160	C	T
8	rs141241238	0	60683883	T	C
8	rs2136914	0	60683896	C	T
8	rs6471808	0	60683975	C	T
8	rs11993563	0	60684480	T	G
8	rs11989836	0	60684588	G	A
8	rs11989885	0	60684890	C	T
8	rs7465692	0	60685549	T	C
8	rs1849022	0	60685602	T	C
8	rs1606076	0	60685788	G	A
8	rs6471809	0	60685979	A	T
8	rs6471810	0	60686056	C	A
8	rs7387354	0	60686218	G	A
8	rs9643513	0	60686330	A	G
8	rs9643514	0	60686513	T	C
8	rs2175385	0	60689015	T	A
8	rs6471811	0	60689220	T	G
8	rs59412441	0	60689573	A	G
8	rs10105972	0	60689601	G	A
8	rs139825459	0	60690408	G	T
8	rs10110581	0	60691207	G	A
8	rs12678056	0	60691309	C	T
8	rs10808700	0	60691526	C	G
8	rs12680695	0	60691630	T	C
8	rs12680712	0	60691702	T	C
8	rs12680715	0	60691717	T	G
8	rs80267041	0	60692698	G	A
8	rs6471812	0	60692728	G	A
8	rs62512478	0	60693143	T	C
8	rs78566390	0	60693722	C	A
8	rs867742	0	60694592	A	C
8	rs907212	0	60694605	A	G
8	rs867743	0	60694647	G	A
8	rs907211	0	60694900	C	A
8	rs6985444	0	60695541	A	C
8	rs185653810	0	60695779	T	C
8	rs117490201	0	60695788	C	T
8	rs1473594	0	60696526	T	C
8	rs10957108	0	60696581	G	A
8	rs34985108	0	60697313	A	T
8	rs73251424	0	60697355	T	C
8	rs77602216	0	60697514	A	T
8	rs6471814	0	60697874	T	G
8	rs7011090	0	60698514	A	C
8	rs7824187	0	60698612	T	A
8	rs7011914	0	60698747	G	A
8	rs6471815	0	60698795	A	G
8	rs6471816	0	60698804	C	T
8	rs6471817	0	60698937	G	A
8	rs6471818	0	60699594	T	A
8	rs6471819	0	60699779	T	A
8	rs6471820	0	60700150	C	T
8	rs7017889	0	60700251	C	G
8	rs6984242	0	60700469	G	A
8	rs4354297	0	60701019	C	G
8	rs13260766	0	60702055	G	A
8	rs6415587	0	60702199	A	C
8	rs6471821	0	60702296	T	C
8	rs34153748	0	60702591	C	T
8	rs4738784	0	60702960	A	G
8	rs77092751	0	60703968	G	A
8	rs12155733	0	60703969	T	A
8	rs12155734	0	60704013	T	C
8	rs12155940	0	60704199	A	T
8	rs12155738	0	60704226	T	G
8	rs72657845	0	60704504	G	C
8	rs7835184	0	60704609	A	T
8	rs6471822	0	60705574	C	T
8	rs7011502	0	60705885	C	T
8	rs7011810	0	60705903	G	A
8	rs7011728	0	60706091	A	G
8	rs1115041	0	60706297	T	C
8	rs10096023	0	60706569	A	G
8	rs2175387	0	60706685	A	C
8	rs72657852	0	60706743	C	T
8	rs12545490	0	60706826	T	C
8	rs12542867	0	60706955	C	T
8	rs72657853	0	60707655	C	T
8	rs6471823	0	60708070	T	C
8	rs2326439	0	60708224	G	C
8	rs4394383	0	60708505	G	C
8	rs4440623	0	60708881	G	A
8	rs6471826	0	60709242	T	G
8	rs6415590	0	60709463	A	G
8	rs12678663	0	60709689	A	G
8	rs6986814	0	60709953	T	C
8	rs13252402	0	60710231	C	T
8	rs13252902	0	60710242	G	A
8	rs1034515	0	60710665	G	A
8	rs1034516	0	60710997	G	T
8	rs10092060	0	60711404	G	A
8	rs6997129	0	60711742	T	G
8	rs6471828	0	60711831	G	A
8	rs78722502	0	60712193	A	G
8	rs6471829	0	60712370	A	C
8	rs1034517	0	60712682	T	C
8	rs117683242	0	60712827	A	C
8	rs954004	0	60712976	C	T
8	rs954005	0	60713156	C	T
8	rs952800	0	60713250	G	A
8	rs72657859	0	60713355	A	G
8	rs6471830	0	60713371	G	A
8	rs10808702	0	60714490	G	C
8	rs10755942	0	60714508	T	C
8	rs10755943	0	60714584	C	A
8	rs10504300	0	60714731	G	A
8	rs74332779	0	60714820	A	T
8	rs17268891	0	60714839	C	T
8	rs7833985	0	60716844	G	A
8	rs6987131	0	60717448	T	C
8	rs7000664	0	60717480	T	C
8	rs7018304	0	60717504	A	G
8	rs10101487	0	60718495	A	G
8	rs7817184	0	60718581	A	G
8	rs10957109	0	60719241	C	A
8	rs74707058	0	60719612	A	C
8	rs1511032	0	60719954	A	T
8	rs6471831	0	60720008	G	T
8	rs6471832	0	60720176	G	A
8	rs6471833	0	60720695	A	G
8	rs1511031	0	60720759	A	C
8	rs2136916	0	60721498	C	A
8	rs6471834	0	60721511	A	G
8	rs10100880	0	60721981	T	C
8	rs2326440	0	60722999	C	T
8	rs2326441	0	60723088	A	G
8	rs2326442	0	60723277	G	A
8	rs12547221	0	60723529	C	G
8	rs200812482	0	60724081	T	A
8	rs2221796	0	60724763	C	T
8	rs2221795	0	60724773	T	C
8	rs10101285	0	60725476	C	A
8	rs72657870	0	60725539	G	A
8	rs62512505	0	60725823	C	G
8	rs118019761	0	60725841	T	C
8	rs10216407	0	60726192	T	G
8	rs4738785	0	60726781	G	T
8	rs10105824	0	60726786	G	A
8	rs57652202	0	60727825	A	G
8	rs10088841	0	60728053	C	T
8	rs10957110	0	60728145	T	C
8	rs10103912	0	60728159	T	G
8	rs10088981	0	60728265	A	G
8	rs139076770	0	60728706	A	C
8	rs11993248	0	60728734	C	T
8	rs146440533	0	60728909	T	G
8	rs140631176	0	60729243	G	C
8	rs141378688	0	60731091	A	G
8	rs112430807	0	60731216	T	C
8	rs142311653	0	60731340	G	A
8	rs10087957	0	60731440	T	A
8	rs10103994	0	60731483	A	C
8	rs9657030	0	60731669	T	C
8	rs28804194	0	60731737	A	G
8	rs187272695	0	60731888	T	C
8	rs10108587	0	60732791	G	A
8	rs28626870	0	60733949	C	G
8	rs28445557	0	60733953	C	G
8	rs17322063	0	60734218	A	G
8	rs182410836	0	60734333	A	T
8	rs61187582	0	60734847	T	C
8	rs80106049	0	60735159	G	A
8	rs1511028	0	60736025	T	C
8	rs12155692	0	60736841	G	T
8	rs62512511	0	60737472	T	C
8	rs139359695	0	60737563	C	T
8	rs72657880	0	60737595	T	C
8	rs60068738	0	60737750	A	G
8	rs10107695	0	60738020	G	A
8	rs10097767	0	60738561	T	C
8	rs10111058	0	60738611	G	A
8	rs28535655	0	60738950	A	T
8	rs72657882	0	60739157	G	A
8	rs9771604	0	60739460	G	A
8	rs28847010	0	60739739	G	C
8	rs72657883	0	60739857	A	G
8	rs2089803	0	60739920	T	C
8	rs72657887	0	60740083	T	C
8	rs10087528	0	60740218	C	A
8	rs138005737	0	60740485	T	A
8	rs72657888	0	60740901	G	A
8	rs7388114	0	60741289	G	A
8	rs7014740	0	60741464	G	A
8	rs10095336	0	60742087	A	G
8	rs72657891	0	60742211	T	G
8	rs13272293	0	60742395	A	G
8	rs17322175	0	60742880	A	G
8	rs62512513	0	60743032	T	G
8	rs149994332	0	60743226	T	C
8	rs10086474	0	60743407	T	A
8	rs141312808	0	60743634	C	T
8	rs10102805	0	60743653	C	T
8	rs10102936	0	60743800	C	G
8	rs28551787	0	60744352	A	G
8	rs10107697	0	60745444	C	A
8	rs73253308	0	60746284	A	G
8	rs10101705	0	60746801	T	C
8	rs140007972	0	60746874	C	T
8	rs6471835	0	60746997	A	C
8	rs17322350	0	60747478	A	C
8	rs72657895	0	60747542	T	C
8	rs7812464	0	60747785	A	G
8	rs10102053	0	60749029	C	T
8	rs28685679	0	60749057	T	C
8	rs9298020	0	60749384	C	T
8	rs9298021	0	60749822	G	A
8	rs10504302	0	60750046	A	G
8	rs10957112	0	60750130	C	T
8	rs7016548	0	60750473	T	A
8	rs4582545	0	60750787	G	A
8	rs2875948	0	60750793	G	A
8	rs60229987	0	60750904	C	G
8	rs2136915	0	60751628	G	A
8	rs193282513	0	60751905	G	A
8	rs7837331	0	60752998	C	G
8	rs147766027	0	60753105	A	C
8	rs7837720	0	60753118	G	A
8	rs1995941	0	60755370	T	C
8	rs10105408	0	60756705	C	T
8	rs10105639	0	60756918	C	T
8	rs7845438	0	60757580	A	G
8	rs10111665	0	60757768	T	G
8	rs10097149	0	60757846	G	A
8	rs10096992	0	60757941	A	T
8	rs72659708	0	60758463	T	C
8	rs75864532	0	60758755	A	G
8	rs10087905	0	60759033	T	A
8	rs72659710	0	60759037	C	T
8	rs138943446	0	60759157	T	A
8	rs80013683	0	60759446	A	G
8	rs148092507	0	60759617	C	T
8	rs117128189	0	60759700	G	A
8	rs10104937	0	60759875	A	C
8	rs74787441	0	60759893	A	G
8	rs10105068	0	60760020	A	G
8	rs72659711	0	60760459	T	C
8	rs6996580	0	60761377	C	T
8	rs78623789	0	60761600	T	C
8	rs7000937	0	60761680	C	T
8	rs28785033	0	60762855	G	A
8	rs28377043	0	60762945	C	T
8	rs28559577	0	60762988	G	A
8	rs62512521	0	60763504	C	T
8	rs57344747	0	60763655	T	G
8	rs9643515	0	60763662	T	G
8	rs72659716	0	60763728	C	T
8	rs29001471	0	60763910	G	T
8	rs6471836	0	60763956	C	G
8	rs72659718	0	60765571	T	C
8	rs1606077	0	60765693	T	C
8	rs72659720	0	60766226	G	T
8	rs80332494	0	60766849	G	A
8	rs6990436	0	60767179	C	T
8	rs76036952	0	60767643	G	A
8	rs72659723	0	60767754	G	A
8	rs12546322	0	60768213	C	T
8	rs12156268	0	60768374	T	G
8	rs77110536	0	60768473	A	G
8	rs1116014	0	60768601	C	A
8	rs74843821	0	60768655	A	C
8	rs10091240	0	60768740	A	T
8	rs10091574	0	60768857	C	T
8	rs75121658	0	60769000	A	T
8	rs10091824	0	60769063	C	T
8	rs10091767	0	60769146	A	G
8	rs10091940	0	60769210	C	T
8	rs2875934	0	60769490	A	G
8	rs79690716	0	60769822	T	C
8	rs2875933	0	60769829	T	G
8	rs2326438	0	60769851	T	C
8	rs112883889	0	60769950	T	A
8	rs10099474	0	60770854	C	A
8	rs113410620	0	60771124	G	A
8	rs1912659	0	60771340	C	T
8	rs1912660	0	60771480	A	T
8	rs2326435	0	60771534	A	G
8	rs116980014	0	60771930	C	T
8	rs7461525	0	60772503	C	T
8	rs6993733	0	60772681	G	A
8	rs7461568	0	60772757	A	C
8	rs2326389	0	60772808	T	G
8	rs2326388	0	60773153	G	A
8	rs76624232	0	60773476	G	A
8	rs72659729	0	60773505	T	G
8	rs72659730	0	60773572	C	T
8	rs7834032	0	60774565	G	A
8	rs10087623	0	60775038	G	T
8	rs7822560	0	60775727	T	C
8	rs56203327	0	60775976	G	A
8	rs72659731	0	60776163	G	T
8	rs16925397	0	60776762	T	C
8	rs10095347	0	60776943	C	T
8	rs72659733	0	60777841	T	C
8	rs7828325	0	60779215	A	G
8	rs7832437	0	60779473	G	C
8	rs114420623	0	60779598	G	A
8	rs112038321	0	60779614	G	A
8	rs7832367	0	60779648	C	T
8	rs149447031	0	60779788	A	T
8	rs10086808	0	60780343	G	A
8	rs56933815	0	60781792	T	C
8	rs10094749	0	60782220	G	T
8	rs139239299	0	60788313	C	T
8	rs6980474	0	60788346	G	A
8	rs140073309	0	60788350	G	A
8	rs7815966	0	60788642	C	T
8	rs9643516	0	60788899	G	A
8	rs117519893	0	60789019	A	T
8	rs9643517	0	60789130	G	A
8	rs68146533	0	60790164	A	C
8	rs2101077	0	60790376	G	A
8	rs28803485	0	60790931	A	T
8	rs72659742	0	60791465	A	C
8	rs6471839	0	60791648	A	G
8	rs72659745	0	60791675	T	C
8	rs10112731	0	60791837	G	A
8	rs1912657	0	60792069	A	G
8	rs59435652	0	60792490	A	T
8	rs72659748	0	60793120	G	A
8	rs72659749	0	60794024	G	T
8	rs72659752	0	60794133	G	A
8	rs77123522	0	60794138	G	A
8	rs72659753	0	60794260	A	T
8	rs62509994	0	60794511	T	C
8	rs142770694	0	60794551	G	C
8	rs189551697	0	60794566	G	A
8	rs4270952	0	60794591	C	T
8	rs150770300	0	60794756	A	C
8	rs111811301	0	60794894	G	A
8	rs28880683	0	60795588	A	T
8	rs187454056	0	60795665	C	A
8	rs138403584	0	60795676	C	T
8	rs181002529	0	60796111	A	C
8	rs150821418	0	60796124	G	T
8	rs140151484	0	60796200	C	A
8	rs534613431	0	60796418	T	G
8	rs200289977	0	60797044	A	G
8	rs28750781	0	60797253	C	T
8	rs184975645	0	60797580	C	A
8	rs188224431	0	60797587	C	A
8	rs201190993	0	60799027	A	G
8	rs10957115	0	60799247	T	C
8	rs62510022	0	60800794	C	T
8	rs28705143	0	60801218	T	C
8	rs72659755	0	60801363	T	C
8	rs4607595	0	60801451	C	T
8	rs187462906	0	60801850	C	T
8	rs62510024	0	60802023	A	C
8	rs7838048	0	60802061	T	C
8	rs72659760	0	60802074	T	A
8	rs12549669	0	60802699	G	A
8	rs61551954	0	60802886	C	G
8	rs10110776	0	60803520	C	A
8	rs75073659	0	60803550	T	C
8	rs7463371	0	60804719	A	T
8	rs12334574	0	60805076	T	G
8	rs4737550	0	60805365	G	T
8	rs79715143	0	60805861	T	C
8	rs7010234	0	60806161	C	A
8	rs12541924	0	60806217	C	T
8	rs116969203	0	60806623	T	C
8	rs10094881	0	60806687	A	T
8	rs1600676	0	60807153	T	G
8	rs10106759	0	60808361	A	G
8	rs10109926	0	60808563	G	A
8	rs72659762	0	60810007	A	G
8	rs79791755	0	60810366	T	C
8	rs72659763	0	60810497	C	T
8	rs28668089	0	60811022	A	C
8	rs72659765	0	60811427	C	T
8	rs55827533	0	60811580	G	A
8	rs117137258	0	60811663	G	T
8	rs10109105	0	60812121	T	C
8	rs10094469	0	60812348	A	G
8	rs58546633	0	60812720	C	T
8	rs61514252	0	60812725	G	A
8	rs77192343	0	60813056	A	G
8	rs28870767	0	60813519	A	C
8	rs28834130	0	60813521	G	A
8	rs2326456	0	60813675	G	T
8	rs77600127	0	60813851	T	A
8	rs10102150	0	60813906	G	A
8	rs10102069	0	60814020	C	T
8	rs79089871	0	60814747	G	A
8	rs1845957	0	60815440	G	A
8	rs140183711	0	60816500	G	A
8	rs28810717	0	60816774	C	T
8	rs72659768	0	60816949	G	A
8	rs8180957	0	60817006	G	A
8	rs8180954	0	60817016	C	T
8	rs7816512	0	60817175	T	C
8	rs28864515	0	60817324	A	T
8	rs57901977	0	60817353	G	A
8	rs72659769	0	60817537	C	T
8	rs6471841	0	60817725	T	C
8	rs6999384	0	60817757	T	G
8	rs74818108	0	60818144	G	A
8	rs10481229	0	60818648	T	G
8	rs6471842	0	60818649	A	G
8	rs1497039	0	60819091	C	A
8	rs117624600	0	60819763	C	A
8	rs28769949	0	60820384	G	C
8	rs56012420	0	60820423	C	T
8	rs7825603	0	60820705	A	G
8	rs2170279	0	60820709	A	G
8	rs2127832	0	60820797	C	T
8	rs2127831	0	60820949	A	G
8	rs28883601	0	60821732	A	G
8	rs1351437	0	60821756	T	G
8	rs28792404	0	60822139	A	T
8	rs10112904	0	60822258	A	C
8	rs28817672	0	60822326	T	A
8	rs10102941	0	60822507	T	G
8	rs10088189	0	60822640	C	G
8	rs117949290	0	60823277	C	T
8	rs72659782	0	60823471	C	A
8	rs10282892	0	60823861	A	T
8	rs76912548	0	60823917	C	A
8	rs75360868	0	60824063	C	A
8	rs28810080	0	60824261	A	G
8	rs7012579	0	60824302	G	C
8	rs2170278	0	60824583	A	C
8	rs77866055	0	60824651	T	C
8	rs2127830	0	60824802	A	C
8	rs7845929	0	60825263	C	T
8	rs28474860	0	60826319	G	A
8	rs79556120	0	60826559	T	A
8	rs10104460	0	60826732	G	A
8	rs182210733	0	60827428	G	T
8	rs17342242	0	60828697	A	G
8	rs16925418	0	60828810	T	C
8	rs9650196	0	60829318	G	A
8	rs16925420	0	60830046	G	A
8	rs1497041	0	60830293	A	C
8	rs10098915	0	60830589	C	A
8	rs7833035	0	60831116	T	G
8	rs7833043	0	60831129	T	G
8	rs76593008	0	60831453	A	G
8	rs117635308	0	60831743	A	C
8	rs7819235	0	60831756	C	T
8	rs72659799	0	60832725	T	C
8	rs151296367	0	60833253	G	C
8	rs72659801	0	60833616	T	C
8	rs72659802	0	60833777	G	A
8	rs72661403	0	60834033	G	A
8	rs72661404	0	60834061	A	G
8	rs7834199	0	60834873	G	A
8	rs4738787	0	60835476	C	T
8	rs7838137	0	60835510	A	T
8	rs4737551	0	60835669	A	G
8	rs140641908	0	60836282	T	G
8	rs16925424	0	60836793	C	G
8	rs1497034	0	60837228	A	G
8	rs1497033	0	60837268	G	C
8	rs28690268	0	60837305	G	A
8	rs10106496	0	60838202	C	G
8	rs72661409	0	60838204	T	C
8	rs72661410	0	60838274	T	C
8	rs7823305	0	60838383	A	C
8	rs7823331	0	60838448	A	G
8	rs7827378	0	60838713	C	A
8	rs7827640	0	60838859	C	T
8	rs6997337	0	60838972	A	G
8	rs6998079	0	60839153	G	A
8	rs16925436	0	60839349	G	T
8	rs62510039	0	60839575	A	G
8	rs16925438	0	60839671	A	G
8	rs16925439	0	60839718	G	A
8	rs7002513	0	60839829	A	G
8	rs7002780	0	60839906	C	G
8	rs6471843	0	60840084	T	C
8	rs6985296	0	60840207	T	A
8	rs7003409	0	60840314	C	T
8	rs7003592	0	60840444	C	T
8	rs80303395	0	60840542	C	T
8	rs16925446	0	60840740	G	A
8	rs62511073	0	60841061	T	C
8	rs62511074	0	60841097	G	T
8	rs62511075	0	60841188	A	C
8	rs10081579	0	60841518	T	G
8	rs72661416	0	60841530	A	C
8	rs16925448	0	60841632	A	G
8	rs60430945	0	60841715	C	T
8	rs16925450	0	60842062	T	C
8	rs1497032	0	60842402	T	G
8	rs149844918	0	60842431	A	G
8	rs1497031	0	60842591	A	G
8	rs16925454	0	60842614	C	A
8	rs6986157	0	60843932	C	A
8	rs7007065	0	60844322	T	C
8	rs7007191	0	60844367	T	C
8	rs2326457	0	60844433	C	T
8	rs6471844	0	60844600	C	T
8	rs72661421	0	60845703	C	G
8	rs6996720	0	60845763	C	G
8	rs76504993	0	60845905	G	T
8	rs7828044	0	60846221	G	T
8	rs7827750	0	60846222	C	T
8	rs11786670	0	60846366	A	G
8	rs7001936	0	60846597	C	T
8	rs77046248	0	60846598	G	A
8	rs6985045	0	60847268	T	C
8	rs4257994	0	60847657	G	A
8	rs116427551	0	60847971	C	T
8	rs7845735	0	60848013	C	A
8	rs74327348	0	60848385	A	G
8	rs117518108	0	60848838	T	C
8	rs149991003	0	60848943	C	A
8	rs6984918	0	60849129	C	T
8	rs72661426	0	60849130	G	A
8	rs7816800	0	60849249	G	A
8	rs6471845	0	60849328	G	T
8	rs72661427	0	60849347	G	A
8	rs16925461	0	60850531	T	C
8	rs16925464	0	60851252	C	T
8	rs7830239	0	60851597	A	G
8	rs16925466	0	60851986	A	G
8	rs62511078	0	60852120	C	T
8	rs1497035	0	60852141	G	T
8	rs1497036	0	60852329	T	G
8	rs1566123	0	60853005	T	G
8	rs1566124	0	60853084	G	T
8	rs1566125	0	60853190	T	G
8	rs62511079	0	60853369	A	G
8	rs6471846	0	60853988	C	T
8	rs7011976	0	60854179	C	T
8	rs17271634	0	60854349	T	C
8	rs17343784	0	60855333	G	T
8	rs17343814	0	60855552	T	G
8	rs16925471	0	60855639	G	C
8	rs11777319	0	60855711	A	G
8	rs12680681	0	60855753	G	A
8	rs11784289	0	60855938	C	T
8	rs11777453	0	60856149	A	G
8	rs11777477	0	60856183	A	G
8	rs11784406	0	60856330	C	T
8	rs117237573	0	60856510	A	G
8	rs113806435	0	60856633	G	A
8	rs1955227	0	60857553	T	C
8	rs16925476	0	60857620	G	A
8	rs28673143	0	60857845	C	T
8	rs12676407	0	60858650	C	T
8	rs75933716	0	60858788	A	C
8	rs4256581	0	60859030	T	C
8	rs12678649	0	60859200	T	G
8	rs10504303	0	60859424	T	A
8	rs79206788	0	60859602	G	A
8	rs77424623	0	60860044	G	C
8	rs62511081	0	60860630	A	T
8	rs72661438	0	60861345	C	G
8	rs530844	0	60862413	T	C
8	rs144308252	0	60863352	A	G
8	rs16925480	0	60863618	T	A
8	rs77664333	0	60863687	A	G
8	rs653657	0	60863873	A	T
8	rs75028393	0	60863926	C	T
8	rs665987	0	60864318	T	G
8	rs142938782	0	60865421	C	T
8	rs375247671	0	60865806	T	C
8	rs700734	0	60866619	G	A
8	rs75669370	0	60867372	C	T
8	rs78630663	0	60867554	T	C
8	rs189993127	0	60867862	A	G
8	rs146006017	0	60868366	C	G
8	rs62511084	0	60868400	C	A
8	rs782021	0	60869072	T	C
8	rs74911397	0	60869472	G	T
8	rs16925485	0	60870066	G	A
8	rs117467984	0	60870097	G	A
8	rs7843474	0	60870371	C	A
8	rs782022	0	60870519	G	A
8	rs78352841	0	60871535	G	A
8	rs4738789	0	60871604	T	C
8	rs78551299	0	60871856	G	C
8	rs16925486	0	60872218	C	G
8	rs527166	0	60872282	G	A
8	rs526249	0	60872376	T	C
8	rs72661442	0	60872680	C	T
8	rs16925487	0	60872769	A	G
8	rs627542	0	60872828	C	A
8	rs10957116	0	60872932	A	T
8	rs77144145	0	60873489	T	C
8	rs574368	0	60874556	G	A
8	rs10957117	0	60874562	G	A
8	rs668563	0	60875107	T	C
8	rs522182	0	60875600	T	C
8	rs72661445	0	60875607	T	A
8	rs671655	0	60875824	A	C
8	rs589933	0	60876977	T	A
8	rs76877930	0	60877100	A	G
8	rs2688659	0	60877452	A	C
8	rs594035	0	60877929	T	C
8	rs10957118	0	60877940	G	T
8	rs606131	0	60878257	G	A
8	rs16925491	0	60878421	G	C
8	rs475714	0	60879822	C	T
8	rs472799	0	60880161	G	A
8	rs2037561	0	60880646	C	G
8	rs601224	0	60880658	A	C
8	rs674292	0	60881849	T	C
8	rs111899652	0	60882873	G	A
8	rs493713	0	60882999	C	T
8	rs488934	0	60883570	T	C
8	rs598457	0	60884353	C	T
8	rs12677172	0	60884884	C	A
8	rs144456747	0	60885501	A	G
8	rs80208722	0	60885993	A	G
8	rs627156	0	60886220	G	A
8	rs639026	0	60886532	A	G
8	rs485523	0	60886754	T	A
8	rs480945	0	60887218	C	T
8	rs72661453	0	60887513	A	G
8	rs72661454	0	60887907	T	A
8	rs79979645	0	60888360	G	A
8	rs673973	0	60888414	T	C
8	rs685303	0	60888584	A	T
8	rs72661456	0	60889027	C	T
8	rs79776467	0	60889031	C	G
8	rs688365	0	60889251	A	C
8	rs76687996	0	60889501	C	T
8	rs75953634	0	60889726	C	T
8	rs72661457	0	60889827	C	T
8	rs579905	0	60889903	G	C
8	rs594002	0	60890003	A	G
8	rs594017	0	60890014	T	C
8	rs578807	0	60890090	A	T
8	rs72661461	0	60890127	T	C
8	rs7820660	0	60890374	G	A
8	rs595812	0	60890414	A	G
8	rs139873390	0	60890444	T	G
8	rs72661464	0	60890493	G	A
8	rs609253	0	60891086	G	T
8	rs76212859	0	60891447	A	G
8	rs12545548	0	60891885	C	T
8	rs72661466	0	60891886	G	A
8	rs72661468	0	60892093	G	A
8	rs491891	0	60892674	T	G
8	rs77279458	0	60892765	G	T
8	rs484432	0	60893471	C	G
8	rs72661470	0	60893505	G	A
8	rs72661472	0	60893907	C	G
8	rs536325	0	60895229	T	C
8	rs4538858	0	60895620	G	T
8	rs192152482	0	60895765	C	T
8	rs4631455	0	60895833	G	A
8	rs7814883	0	60896008	G	C
8	rs117524125	0	60896615	C	T
8	rs72661476	0	60897418	G	A
8	rs61139663	0	60897600	A	G
8	rs619715	0	60897721	C	G
8	rs72661477	0	60897782	G	A
8	rs557689	0	60898027	T	C
8	rs556721	0	60898148	T	C
8	rs622357	0	60898244	A	G
8	rs634625	0	60898744	A	G
8	rs117302884	0	60898762	C	T
8	rs648960	0	60899628	C	A
8	rs72661478	0	60900381	G	T
8	rs74629303	0	60900404	C	G
8	rs72661479	0	60900435	T	C
8	rs72661480	0	60901039	A	T
8	rs2127835	0	60901688	G	T
8	rs2127834	0	60901808	G	C
8	rs679536	0	60901864	A	G
8	rs187870096	0	60902345	T	C
8	rs80266905	0	60902472	G	A
8	rs148749164	0	60902548	G	A
8	rs585514	0	60902640	G	A
8	rs600437	0	60903659	A	G
8	rs77396261	0	60904707	A	G
8	rs72661484	0	60904740	T	C
8	rs79180756	0	60905513	T	C
8	rs76891811	0	60905876	T	C
8	rs473992	0	60906830	T	C
8	rs473837	0	60906881	G	T
8	rs79607058	0	60907425	C	T
8	rs72661488	0	60907653	T	C
8	rs143412611	0	60908277	T	A
8	rs72661489	0	60908452	C	T
8	rs582877	0	60908651	G	A
8	rs489290	0	60908966	A	G
8	rs117706387	0	60909069	G	A
8	rs72661492	0	60909071	C	T
8	rs612152	0	60910596	A	G
8	rs541902	0	60910643	T	C
8	rs541081	0	60910708	A	T
8	rs75698538	0	60910848	T	C
8	rs533776	0	60911527	A	T
8	rs72661495	0	60911590	G	T
8	rs627807	0	60911760	C	A
8	rs79654746	0	60912223	C	T
8	rs62512089	0	60912553	G	A
8	rs642072	0	60912697	G	A
8	rs479399	0	60912826	C	T
8	rs478307	0	60912986	G	T
8	rs643730	0	60913033	C	G
8	rs644222	0	60913165	T	C
8	rs475684	0	60913259	T	C
8	rs671985	0	60914783	G	A
8	rs674767	0	60915388	C	T
8	rs80272609	0	60915532	G	A
8	rs72661500	0	60915621	T	C
8	rs686889	0	60915732	C	A
8	rs689218	0	60916296	G	A
8	rs142048207	0	60916389	A	C
8	rs111937153	0	60917304	C	T
8	rs143952444	0	60917444	A	C
8	rs192037774	0	60917522	A	G
8	rs141252510	0	60918368	C	T
8	rs615821	0	60919055	T	A
8	rs564062	0	60919958	T	C
8	rs601113	0	60920091	A	G
8	rs72663203	0	60920566	G	A
8	rs2681535	0	60920595	G	A
8	rs532007	0	60921165	C	T
8	rs117003349	0	60921182	C	G
8	rs72663206	0	60921377	G	A
8	rs1214478	0	60921427	T	C
8	rs1214477	0	60921457	A	G
8	rs505518	0	60921745	T	C
8	rs504753	0	60921806	C	A
8	rs1214476	0	60921845	G	A
8	rs17345564	0	60922360	A	G
8	rs1214475	0	60922535	C	T
8	rs1229408	0	60922971	A	T
8	rs72663207	0	60923647	G	A
8	rs72663208	0	60923844	C	T
8	rs521345	0	60925134	G	A
8	rs488441	0	60926413	A	C
8	rs575745	0	60926674	C	T
8	rs12056826	0	60926677	G	A
8	rs16925542	0	60927985	T	G
8	rs538291	0	60928417	G	T
8	rs72663211	0	60928728	G	A
8	rs475888	0	60929641	A	C
8	rs474841	0	60929783	G	A
8	rs78353596	0	60930119	T	G
8	rs72663212	0	60930385	A	G
8	rs16925547	0	60930779	T	C
8	rs700726	0	60931328	T	C
8	rs72663214	0	60931898	A	T
8	rs574929	0	60933712	A	G
8	rs79580813	0	60934736	A	T
8	rs544416	0	60934774	C	T
8	rs117953803	0	60935027	A	G
8	rs182874295	0	60935200	A	G
8	rs191835659	0	60935478	T	G
8	rs149611924	0	60936202	C	A
8	rs507158	0	60936515	A	G
8	rs113787778	0	60937229	C	T
8	rs595819	0	60938263	T	C
8	rs595330	0	60938342	T	C
8	rs1214492	0	60938732	G	T
8	rs1626773	0	60938950	A	C
8	rs72663216	0	60939164	T	C
8	rs75749361	0	60939365	C	G
8	rs10504305	0	60940064	C	T
8	rs2688656	0	60940358	G	A
8	rs497312	0	60941355	G	A
8	rs649886	0	60941645	A	G
8	rs648946	0	60941897	A	G
8	rs2622526	0	60942515	T	C
8	rs549730	0	60943066	T	C
8	rs548902	0	60943129	A	G
8	rs544344	0	60943629	G	A
8	rs694836	0	60944012	C	T
8	rs519500	0	60944058	G	A
8	rs490409	0	60944902	G	T
8	rs76817030	0	60944923	T	C
8	rs72663221	0	60945157	T	A
8	rs186138798	0	60945503	T	C
8	rs16925573	0	60946245	A	G
8	rs186470306	0	60946449	C	T
8	rs16925576	0	60946929	A	G
8	rs16925579	0	60946948	A	T
8	rs75037020	0	60947241	T	G
8	rs72663222	0	60947345	C	A
8	rs510005	0	60947751	G	A
8	rs1497040	0	60948372	G	T
8	rs72663223	0	60950748	T	C
8	rs659506	0	60952317	A	G
8	rs77947453	0	60952493	G	T
8	rs77977495	0	60952949	C	A
8	rs666087	0	60954059	C	G
8	rs76030601	0	60954060	A	T
8	rs78370892	0	60954073	A	T
8	rs562271	0	60956071	T	C
8	rs557737	0	60956539	G	A
8	rs11995958	0	60956777	G	A
8	rs16925593	0	60957005	A	G
8	rs76273637	0	60957383	T	A
8	rs593206	0	60957479	A	G
8	rs16925594	0	60957750	C	T
8	rs139611804	0	60957851	G	A
8	rs16925595	0	60957911	A	G
8	rs16925596	0	60958389	C	G
8	rs473097	0	60958891	C	T
8	rs80001403	0	60959180	C	T
8	rs71521474	0	60959321	A	T
8	rs2088345	0	60961419	A	G
8	rs138947342	0	60961482	A	T
8	rs2088344	0	60961486	T	A
8	rs569688	0	60961821	G	T
8	rs16925605	0	60962208	A	C
8	rs4738790	0	60963164	C	T
8	rs507200	0	60964107	G	A
8	rs609233	0	60964196	A	G
8	rs647160	0	60964715	G	T
8	rs632957	0	60965558	G	C
8	rs77331462	0	60965622	T	A
8	rs16925621	0	60965714	G	A
8	rs2688655	0	60966679	C	T
8	rs75898214	0	60967145	A	G
8	rs56700368	0	60967701	C	T
8	rs1720155	0	60967864	T	C
8	rs4738791	0	60969376	T	C
8	rs2645394	0	60969652	T	A
8	rs11986212	0	60969846	A	C
8	rs2681564	0	60969930	G	A
8	rs16925630	0	60970122	A	G
8	rs16925639	0	60970884	A	T
8	rs141772058	0	60973107	G	A
8	rs150088490	0	60973313	A	G
8	rs16925642	0	60974127	A	G
8	rs674687	0	60974963	C	G
8	rs504673	0	60976021	G	T
8	rs10504306	0	60976171	C	T
8	rs640861	0	60976506	G	A
8	rs639377	0	60976870	G	C
8	rs577313	0	60977819	C	T
8	rs551833	0	60978259	C	A
8	rs79548486	0	60978824	G	A
8	rs118188187	0	60979028	G	A
8	rs79803837	0	60979303	G	A
8	rs78507606	0	60979608	A	T
8	rs73684942	0	60979822	T	G
8	rs74969358	0	60980484	G	A
8	rs79614391	0	60980627	A	G
8	rs574261	0	60980940	T	C
8	rs117286456	0	60981743	T	C
8	rs2681556	0	60982125	C	T
8	rs76807454	0	60982216	A	G
8	rs77283947	0	60983232	G	C
8	rs1356829	0	60983300	C	A
8	rs1356830	0	60983339	G	A
8	rs76248924	0	60983757	G	A
8	rs2681557	0	60984213	T	A
8	rs75616379	0	60985002	T	G
8	rs1520267	0	60986241	A	T
8	rs1520268	0	60986340	C	T
8	rs2688654	0	60987518	T	C
8	rs2611351	0	60988024	A	G
8	rs2688653	0	60988669	C	A
8	rs1520270	0	60989109	A	C
8	rs1520271	0	60989114	T	A
8	rs78821359	0	60989401	G	C
8	rs75894405	0	60990037	C	T
8	rs77756553	0	60990273	G	A
8	rs192700269	0	60991642	C	A
8	rs2611352	0	60992500	T	A
8	rs116447223	0	60992633	C	T
8	rs188457409	0	60992837	G	A
8	rs2611353	0	60992854	G	A
8	rs7817260	0	60993366	T	C
8	rs11992579	0	60993633	C	T
8	rs2446691	0	60993697	A	G
8	rs79724343	0	60993809	T	C
8	rs7821274	0	60993848	T	C
8	rs1850971	0	60994679	T	C
8	rs115858764	0	60995494	G	A
8	rs1850972	0	60995618	G	C
8	rs939343	0	60996098	C	G
8	rs939344	0	60996257	A	T
8	rs2090729	0	60996330	C	G
8	rs7831932	0	60996357	T	A
8	rs7817306	0	60996579	C	T
8	rs997493	0	60997051	G	A
8	rs1464327	0	60997355	T	C
8	rs7831347	0	60997746	G	A
8	rs1464328	0	60998330	A	G
8	rs2611355	0	60998730	A	C
8	rs7836387	0	60998768	G	A
8	rs1980238	0	60999098	G	A
8	rs1467300	0	61000576	A	C
8	rs1467299	0	61000585	C	T
8	rs2611356	0	61000629	T	C
8	rs1467298	0	61000638	A	G
8	rs11984815	0	61001744	T	C
8	rs11995413	0	61001835	G	A
8	rs2688651	0	61001911	G	A
8	rs16925705	0	61001951	A	G
8	rs2681560	0	61002806	G	A
8	rs16925712	0	61003194	T	C
8	rs16925714	0	61003228	A	T
8	rs6995588	0	61003897	C	T
8	rs142684303	0	61004035	T	A
8	rs2681561	0	61004320	C	A
8	rs1850973	0	61005703	G	C
8	rs1520275	0	61005813	G	A
8	rs2688650	0	61005850	T	C
8	rs73686308	0	61006782	A	G
8	rs2611357	0	61007109	C	T
8	rs2681562	0	61007148	C	G
8	rs1520277	0	61007748	T	C
8	rs2681563	0	61007839	T	C
8	rs7819741	0	61007868	A	C
8	rs75451067	0	61008086	C	T
8	rs1523313	0	61008129	A	G
8	rs2611359	0	61008396	A	T
8	rs2688649	0	61008581	A	G
8	rs2611360	0	61008986	A	G
8	rs138923111	0	61009024	T	A
8	rs1523312	0	61009828	G	A
8	rs9650197	0	61010264	C	T
8	rs117909755	0	61011270	G	A
8	rs80161938	0	61011679	G	A
8	rs1589299	0	61011719	A	G
8	rs4737552	0	61012151	A	C
8	rs76618031	0	61012418	G	A
8	rs11776075	0	61012530	C	T
8	rs4548170	0	61012800	C	T
8	rs4377952	0	61013042	A	T
8	rs4419800	0	61013079	G	A
8	rs2611362	0	61013660	C	T
8	rs9969570	0	61015172	G	A
8	rs6994120	0	61016310	A	G
8	rs139706134	0	61017042	G	A
8	rs62509882	0	61017878	A	G
8	rs62509883	0	61018594	C	G
8	rs16925745	0	61020357	C	T
8	rs62509884	0	61020386	T	G
8	rs117494287	0	61020511	G	C
8	rs7822705	0	61020895	A	G
8	rs1464627	0	61021463	A	G
8	rs16925756	0	61021843	T	C
8	rs2611363	0	61021866	C	A
8	rs12680159	0	61021874	T	C
8	rs147688317	0	61022106	A	C
8	rs1464325	0	61022418	C	G
8	rs2611364	0	61022672	T	G
8	rs7836856	0	61023471	A	G
8	rs7820684	0	61023490	T	A
8	rs62509899	0	61024369	G	A
8	rs62509900	0	61024563	T	C
8	rs62509901	0	61024975	C	T
8	rs2688661	0	61025466	C	T
8	rs1961530	0	61026032	A	G
8	rs2681533	0	61026518	G	T
8	rs4738792	0	61026805	C	T
8	rs4738793	0	61026926	A	C
8	rs2688660	0	61027055	A	T
8	rs17341979	0	61027433	T	A
8	rs16925766	0	61027810	C	A
8	rs16925769	0	61028037	A	G
8	rs16918817	0	61028411	A	C
8	rs16918821	0	61028537	C	A
8	rs16925773	0	61029613	T	G
8	rs117050977	0	61029677	A	G
8	rs2030378	0	61029788	A	G
8	rs62509902	0	61029980	C	A
8	rs4738794	0	61030385	C	T
8	rs62509903	0	61031293	A	T
8	rs118186030	0	61031691	C	A
8	rs2611365	0	61031977	G	A
8	rs2611366	0	61032228	T	C
8	rs939341	0	61032713	T	G
8	rs9298025	0	61033905	C	T
8	rs2250023	0	61034168	T	G
8	rs62509904	0	61034364	C	T
8	rs62509905	0	61034411	C	A
8	rs58381151	0	61034646	G	T
8	rs11998573	0	61035433	G	A
8	rs2681553	0	61035873	T	C
8	rs2681552	0	61036086	T	C
8	rs16925798	0	61036295	C	T
8	rs16925801	0	61036528	G	T
8	rs2611367	0	61036683	G	A
8	rs16925802	0	61036877	C	T
8	rs62509907	0	61037121	T	C
8	rs10957120	0	61037326	C	T
8	rs58638220	0	61037660	G	A
8	rs59899565	0	61037963	G	A
8	rs138940553	0	61038679	T	G
8	rs111263389	0	61038803	G	C
8	rs4424242	0	61039025	T	C
8	rs7461742	0	61039370	A	G
8	rs4270953	0	61039549	T	C
8	rs138941971	0	61039550	G	A
8	rs6471847	0	61039988	G	A
8	rs180932468	0	61040446	G	T
8	rs56897781	0	61040461	A	T
8	rs59580018	0	61040463	C	A
8	rs62509911	0	61041678	T	C
8	rs2176836	0	61042085	T	C
8	rs12708000	0	61043183	G	A
8	rs1965457	0	61043241	C	G
8	rs1965456	0	61043327	C	T
8	rs59103400	0	61043814	G	A
8	rs11992705	0	61045116	T	C
8	rs11992804	0	61045361	T	C
8	rs1829519	0	61045846	G	T
8	rs62509914	0	61045969	C	T
8	rs11993797	0	61046337	T	C
8	rs11997938	0	61046648	A	G
8	rs2611368	0	61046885	C	T
8	rs2611369	0	61047401	C	T
8	rs2681549	0	61048614	A	C
8	rs11781466	0	61050015	T	C
8	rs2681548	0	61050200	G	A
8	rs2611370	0	61050211	T	G
8	rs13254918	0	61050291	G	A
8	rs2681547	0	61050592	A	T
8	rs12681527	0	61050865	A	G
8	rs13263818	0	61051128	C	T
8	rs73683305	0	61051365	T	C
8	rs11779794	0	61051795	G	T
8	rs62509915	0	61051949	C	A
8	rs79466106	0	61052020	C	T
8	rs6998050	0	61052151	G	A
8	rs6998241	0	61052304	G	A
8	rs2681546	0	61052356	C	G
8	rs6984134	0	61052454	T	C
8	rs7007944	0	61053853	A	G
8	rs2681545	0	61053966	A	G
8	rs7841907	0	61054766	A	G
8	rs7842078	0	61054942	A	G
8	rs12547404	0	61055118	G	A
8	rs4738795	0	61055347	C	T
8	rs10755944	0	61056047	G	A
8	rs2681544	0	61056274	G	C
8	rs4738796	0	61056441	A	G
8	rs2681543	0	61056493	T	G
8	rs4738797	0	61056814	T	A
8	rs10808705	0	61057489	T	C
8	rs10808706	0	61057522	G	A
8	rs1520265	0	61057785	G	C
8	rs2611339	0	61057832	G	T
8	rs79729926	0	61057973	G	A
8	rs1464326	0	61058205	C	T
8	rs7842435	0	61058420	G	T
8	rs2611341	0	61059123	C	G
8	rs145252778	0	61059552	T	C
8	rs7005160	0	61059706	T	C
8	rs2681542	0	61059766	G	A
8	rs2611342	0	61059774	C	A
8	rs2611343	0	61059901	C	T
8	rs2681541	0	61060184	C	A
8	rs2611344	0	61060257	T	C
8	rs2611345	0	61060465	A	G
8	rs2681540	0	61060525	G	A
8	rs2611346	0	61060798	A	T
8	rs4738798	0	61060852	T	A
8	rs13271778	0	61061548	T	C
8	rs75562960	0	61062092	C	T
8	rs13280797	0	61062764	G	C
8	rs1520264	0	61063136	G	C
8	rs3946566	0	61064066	G	A
8	rs2139582	0	61064131	A	C
8	rs2139581	0	61064152	C	A
8	rs2176835	0	61064200	C	T
8	rs13258877	0	61064309	T	C
8	rs75153605	0	61064350	T	G
8	rs1814967	0	61064473	T	C
8	rs2681539	0	61064522	A	G
8	rs11993318	0	61064683	C	T
8	rs1879263	0	61064857	A	G
8	rs58517588	0	61064905	T	C
8	rs2090728	0	61065186	G	T
8	rs143454145	0	61065553	G	A
8	rs28536556	0	61066063	G	T
8	rs2102927	0	61066300	A	G
8	rs11783606	0	61066406	C	T
8	rs62509938	0	61066781	C	T
8	rs2611348	0	61067170	T	C
8	rs2611349	0	61069579	T	C
8	rs62509940	0	61072616	A	G
8	rs58935056	0	61072811	C	T
8	rs182422312	0	61073129	A	G
8	rs2446689	0	61073245	G	A
8	rs62509942	0	61073252	G	A
8	rs62509943	0	61074046	C	T
8	rs13267701	0	61074061	C	T
8	rs182224084	0	61075912	C	A
8	rs35015117	0	61079081	A	G
8	rs190109146	0	61079089	A	T
8	rs148330336	0	61079571	A	G
8	rs28608109	0	61081263	C	T
8	rs62509950	0	61081693	A	C
8	rs118037820	0	61082264	C	T
8	rs17811959	0	61082900	C	T
8	rs10504307	0	61082988	C	G
8	rs2681534	0	61083801	T	A
8	rs150196990	0	61084924	G	A
8	rs17739151	0	61085339	C	T
8	rs2681536	0	61085525	A	G
8	rs17812084	0	61086098	A	T
8	rs1850970	0	61086321	C	T
8	rs145737953	0	61086851	G	A
8	rs1356827	0	61087024	G	A
8	rs1356828	0	61087066	T	C
8	rs62509951	0	61087632	G	A
8	rs11775573	0	61087709	C	G
8	rs11775600	0	61087753	C	T
8	rs726581	0	61087949	G	C
8	rs763981	0	61088378	T	C
8	rs2681554	0	61089580	G	A
8	rs2681555	0	61089612	T	A
8	rs11988301	0	61089666	G	A
8	rs62509952	0	61090287	T	C
8	rs2681558	0	61090435	G	A
8	rs2139583	0	61090507	C	A
8	rs1520269	0	61090641	G	A
8	rs17739496	0	61090767	C	G
8	rs1520273	0	61090895	A	G
8	rs1520274	0	61090967	G	C
8	rs939342	0	61091232	T	C
8	rs2681559	0	61091783	G	A
8	rs2681566	0	61093881	T	C
8	rs57406111	0	61094540	T	G
8	rs12335239	0	61094650	T	C
8	rs62509953	0	61095909	C	T
8	rs2326514	0	61096100	T	G
8	rs720208	0	61096176	G	A
8	rs147345466	0	61096696	T	C
8	rs75024818	0	61096753	G	C
8	rs62509954	0	61096895	A	C
8	rs12680802	0	61097212	C	T
8	rs10111209	0	61097502	C	T
8	rs10098343	0	61097678	T	C
8	rs73261578	0	61098083	A	C
8	rs997575	0	61098431	T	C
8	rs62509955	0	61098543	A	C
8	rs997574	0	61098558	C	T
8	rs997573	0	61098621	T	C
8	rs11781160	0	61098749	G	A
8	rs4570139	0	61098811	A	G
8	rs2326515	0	61099076	G	A
8	rs2326516	0	61099158	C	T
8	rs61452288	0	61099658	G	A
8	rs12546937	0	61099773	C	G
8	rs62509956	0	61099869	T	C
8	rs2242154	0	61100494	C	T
8	rs2242155	0	61101126	G	A
8	rs2242156	0	61101162	C	T
8	rs3140	0	61101710	T	A
8	rs58336897	0	61101869	A	C
8	rs10099715	0	61102062	A	T
8	rs10103078	0	61102575	A	G
8	rs10103558	0	61102748	G	A
8	rs4631456	0	61104747	A	G
8	rs10098647	0	61105199	T	C
8	rs10086973	0	61105603	C	G
8	rs72663286	0	61106074	T	C
8	rs73243917	0	61106378	G	T
8	rs10091445	0	61106834	G	C
8	rs117369171	0	61107481	A	G
8	rs11784705	0	61107596	C	A
8	rs7460476	0	61107948	A	G
8	rs11778794	0	61108773	A	C
8	rs9657069	0	61109489	G	A
8	rs74601925	0	61110451	A	T
8	rs62509957	0	61110745	T	C
8	rs10086417	0	61111078	C	T
8	rs28689904	0	61111338	T	A
8	rs11774878	0	61111576	G	A
8	rs74459651	0	61111651	T	C
8	rs72663292	0	61111863	T	G
8	rs4128419	0	61112594	A	G
8	rs7464897	0	61112748	C	G
8	rs10108917	0	61112814	T	C
8	rs62509958	0	61112823	G	C
8	rs10109145	0	61112963	T	C
8	rs11987574	0	61113684	G	A
8	rs11991280	0	61113686	T	C
8	rs11776914	0	61113884	G	A
8	rs113343205	0	61114703	C	T
8	rs28549858	0	61115517	C	T
8	rs11989538	0	61115756	C	T
8	rs28537913	0	61115827	A	C
8	rs10216889	0	61115864	G	A
8	rs10216890	0	61115929	G	A
8	rs10106120	0	61115987	A	C
8	rs9298026	0	61116036	G	T
8	rs28624458	0	61116348	T	C
8	rs79377537	0	61117059	G	A
8	rs62511575	0	61117108	G	A
8	rs62511576	0	61117138	A	G
8	rs7841174	0	61117903	C	T
8	rs12677683	0	61117930	T	C
8	rs13278859	0	61119308	T	C
8	rs62511577	0	61119365	G	T
8	rs62511578	0	61119546	G	T
8	rs13259697	0	61120512	G	A
8	rs13261565	0	61120636	T	C
8	rs12677216	0	61120869	G	A
8	rs35437140	0	61121719	T	C
8	rs117395199	0	61121818	G	C
8	rs7826359	0	61121845	G	C
8	rs11995055	0	61122874	T	A
8	rs11991354	0	61122903	G	A
8	rs11998400	0	61122916	A	G
8	rs11998464	0	61123129	A	C
8	rs11998465	0	61123136	A	G
8	rs13253763	0	61123581	A	G
8	rs13253838	0	61123647	A	C
8	rs7007072	0	61124264	A	G
8	rs7011817	0	61124668	G	C
8	rs75606087	0	61124752	A	C
8	rs75564928	0	61124929	A	G
8	rs78269345	0	61125034	G	T
8	rs10957122	0	61125287	C	T
8	rs12542804	0	61125580	A	G
8	rs12550354	0	61125649	T	C
8	rs7829561	0	61125863	T	C
8	rs79758085	0	61125887	G	C
8	rs78552885	0	61126361	A	G
8	rs10100519	0	61126591	G	C
8	rs10100434	0	61126657	C	A
8	rs10100615	0	61126665	G	A
8	rs12543642	0	61127050	A	G
8	rs11990876	0	61127454	C	G
8	rs11994656	0	61127470	T	G
8	rs11990909	0	61127624	C	T
8	rs11991009	0	61127759	G	A
8	rs12708001	0	61128625	A	T
8	rs13251863	0	61128841	C	T
8	rs12708002	0	61129861	A	C
8	rs72665103	0	61129927	T	A
8	rs59743106	0	61130057	C	G
8	rs56309258	0	61130076	G	A
8	rs61219237	0	61130215	G	A
8	rs78922489	0	61130619	G	A
8	rs7462276	0	61130839	T	C
8	rs62511580	0	61131564	C	T
8	rs143641256	0	61132294	T	C
8	rs10100314	0	61132386	G	A
8	rs13255207	0	61132545	A	T
8	rs10957123	0	61132637	T	C
8	rs10103858	0	61133308	A	T
8	rs10103871	0	61133347	A	C
8	rs13265385	0	61133576	A	G
8	rs13265912	0	61133751	A	G
8	rs13268419	0	61133850	T	A
8	rs148398644	0	61133958	G	A
8	rs13266842	0	61134032	C	T
8	rs6471849	0	61134995	G	A
8	rs141379687	0	61136381	G	A
8	rs118083443	0	61136473	A	G
8	rs13259922	0	61136532	A	G
8	rs7463865	0	61138060	T	A
8	rs28686938	0	61138303	C	A
8	rs6471850	0	61138612	T	C
8	rs55658750	0	61139150	T	C
8	rs12549573	0	61139280	C	T
8	rs12549574	0	61139319	C	T
8	rs6997366	0	61139647	G	A
8	rs4738799	0	61139663	C	A
8	rs7462315	0	61140083	C	T
8	rs79703979	0	61140353	C	A
8	rs7463084	0	61140620	A	C
8	rs7463207	0	61140958	A	G
8	rs62511582	0	61141650	C	T
8	rs62511583	0	61141915	C	T
8	rs67956711	0	61142476	C	A
8	rs7013855	0	61142995	C	T
8	rs76802947	0	61143029	C	T
8	rs13268836	0	61143069	C	T
8	rs9969468	0	61143091	A	C
8	rs11780368	0	61143557	T	C
8	rs12548662	0	61144537	A	C
8	rs73683396	0	61144790	G	T
8	rs11784742	0	61145146	A	G
8	rs6986917	0	61145264	A	G
8	rs6987086	0	61145347	C	T
8	rs13262241	0	61145499	G	A
8	rs10092625	0	61145802	T	C
8	rs10106102	0	61145980	C	G
8	rs10093017	0	61146133	T	C
8	rs10106235	0	61146139	C	T
8	rs7465501	0	61146834	T	C
8	rs10108007	0	61148062	T	C
8	rs10096803	0	61148830	C	T
8	rs10111628	0	61148888	T	C
8	rs7465573	0	61149123	A	C
8	rs77439946	0	61149197	T	A
8	rs12543049	0	61149444	C	T
8	rs6984526	0	61149731	C	T
8	rs10081509	0	61150249	C	T
8	rs12543772	0	61150373	C	T
8	rs79328018	0	61150629	T	C
8	rs56227154	0	61150883	C	G
8	rs12708003	0	61151150	T	G
8	rs8180936	0	61151574	C	T
8	rs35323112	0	61151819	T	A
8	rs28698649	0	61152109	G	A
8	rs12549942	0	61152149	A	G
8	rs7462854	0	61152800	G	T
8	rs186667292	0	61153426	T	G
8	rs9298027	0	61153560	C	A
8	rs7007157	0	61154182	G	C
8	rs76896050	0	61154482	T	G
8	rs77383884	0	61155109	G	A
8	rs6994129	0	61155149	T	C
8	rs73683400	0	61155907	C	T
8	rs6999752	0	61156208	T	G
8	rs9643518	0	61156357	C	A
8	rs145079916	0	61156654	C	T
8	rs74701322	0	61156827	A	G
8	rs6991411	0	61157788	T	C
8	rs7009181	0	61157809	A	G
8	rs9643367	0	61158053	T	C
8	rs9643368	0	61158163	A	G
8	rs80159570	0	61158342	G	T
8	rs147271164	0	61159801	G	A
8	rs6471851	0	61159951	T	G
8	rs7814086	0	61159974	C	A
8	rs6471852	0	61160030	A	G
8	rs7814280	0	61160179	A	C
8	rs7814473	0	61160346	A	G
8	rs6471853	0	61160657	T	G
8	rs6987786	0	61161038	C	G
8	rs6988169	0	61161079	G	A
8	rs72665113	0	61161613	C	T
8	rs79587441	0	61162372	T	C
8	rs78065993	0	61162382	T	C
8	rs6998008	0	61162506	G	A
8	rs78909002	0	61163247	A	C
8	rs7812953	0	61163309	T	C
8	rs181597450	0	61163575	T	C
8	rs75422335	0	61164294	A	G
8	rs6471854	0	61164367	G	A
8	rs6471855	0	61164850	T	C
8	rs7009243	0	61165058	A	T
8	rs76533873	0	61165131	A	T
8	rs74469997	0	61165323	T	C
8	rs10094553	0	61165575	G	C
8	rs12542601	0	61166119	G	A
8	rs35524626	0	61166159	G	A
8	rs79819088	0	61167565	G	A
8	rs6996114	0	61167608	A	G
8	rs10957124	0	61167887	T	C
8	rs6983830	0	61168623	T	C
8	rs7002369	0	61168775	G	A
8	rs11774698	0	61169713	C	T
8	rs11781514	0	61169723	A	G
8	rs74907978	0	61169752	C	T
8	rs7463930	0	61169828	G	A
8	rs7463939	0	61169967	C	A
8	rs77828969	0	61170179	G	A
8	rs11774872	0	61170322	C	T
8	rs10093008	0	61170560	A	T
8	rs117556352	0	61170610	C	T
8	rs59827748	0	61170628	C	T
8	rs13267008	0	61170838	G	T
8	rs73685407	0	61170899	C	T
8	rs13266513	0	61170900	A	G
8	rs75342619	0	61170954	G	A
8	rs7826329	0	61171356	T	C
8	rs10097537	0	61171764	G	A
8	rs75450019	0	61171836	A	T
8	rs140353692	0	61172447	C	T
8	rs7840279	0	61173971	T	C
8	rs74666500	0	61174028	T	C
8	rs10109065	0	61174512	G	A
8	rs112716443	0	61174516	G	A
8	rs7845524	0	61175261	T	C
8	rs7815042	0	61175613	T	C
8	rs6471856	0	61175679	A	C
8	rs77010982	0	61175865	G	C
8	rs7002077	0	61176092	A	C
8	rs7832414	0	61176409	C	T
8	rs7832419	0	61176417	C	T
8	rs117632519	0	61176718	G	A
8	rs6471857	0	61176951	C	T
8	rs7460905	0	61176982	T	C
8	rs6471858	0	61177021	A	G
8	rs13248852	0	61177793	G	T
8	rs137890028	0	61177835	G	T
8	rs7464181	0	61178574	T	C
8	rs72665118	0	61181847	T	C
8	rs72665119	0	61182906	C	T
8	rs10435600	0	61182911	G	A
8	rs7464531	0	61183244	A	G
8	rs28371059	0	61183893	A	T
8	rs28759336	0	61184143	C	T
8	rs28481384	0	61184183	T	A
8	rs11994317	0	61184249	G	C
8	rs7004004	0	61185013	T	A
8	rs10216440	0	61185722	T	C
8	rs59550103	0	61186270	C	A
8	rs7825247	0	61186880	G	C
8	rs7843385	0	61187018	T	C
8	rs12679218	0	61187658	C	T
8	rs4737555	0	61188226	A	G
8	rs10094523	0	61188553	C	T
8	rs35552143	0	61188688	G	A
8	rs13269899	0	61188793	C	T
8	rs13272076	0	61188832	T	G
8	rs13269948	0	61188888	A	G
8	rs28376554	0	61189839	G	A
8	rs28532174	0	61189851	G	A
8	rs142274520	0	61189974	G	A
8	rs12543911	0	61190480	A	G
8	rs4737556	0	61190799	G	C
8	rs72665124	0	61191012	T	A
8	rs11996007	0	61191247	G	A
8	rs10429312	0	61191519	T	C
8	rs7841372	0	61191590	T	G
8	rs7841396	0	61191646	T	G
8	rs7461425	0	61191846	A	G
8	rs7841804	0	61191927	T	C
8	rs6471860	0	61191936	C	T
8	rs28429093	0	61192534	C	T
8	rs55948763	0	61192542	G	A
8	rs13274525	0	61192855	A	G
8	rs6998446	0	61193150	A	G
8	rs6998745	0	61193207	C	T
8	rs7002846	0	61193453	A	G
8	rs7002871	0	61193522	A	G
8	rs7003287	0	61193526	G	A
8	rs74792169	0	61193570	C	T
8	rs10086200	0	61193588	C	T
8	rs10101374	0	61193760	T	G
8	rs10086341	0	61193809	A	G
8	rs10086352	0	61193828	A	G
8	rs10086449	0	61193843	C	G
8	rs61057972	0	61193929	C	T
8	rs10957125	0	61194170	T	G
8	rs7463394	0	61194244	C	T
8	rs185821340	0	61194380	C	G
8	rs11778498	0	61194476	T	A
8	rs6990370	0	61194539	T	G
8	rs12155603	0	61194626	G	A
8	rs7009482	0	61195053	G	A
8	rs10094326	0	61195531	G	A
8	rs13271624	0	61195911	T	A
8	rs7813357	0	61196673	G	T
8	rs13281067	0	61196775	T	C
8	rs13280153	0	61197179	C	A
8	rs28643410	0	61197672	G	A
8	rs10109265	0	61197710	C	T
8	rs10109386	0	61197881	A	G
8	rs10109487	0	61197883	C	A
8	rs7827209	0	61197989	C	T
8	rs7465560	0	61198410	T	C
8	rs13281126	0	61198738	C	G
8	rs13280906	0	61198743	A	G
8	rs59616608	0	61198959	C	T
8	rs13282489	0	61198989	G	C
8	rs6651300	0	61199166	A	T
8	rs76353794	0	61199519	G	C
8	rs10089297	0	61199662	G	A
8	rs1904780	0	61200133	A	G
8	rs16925975	0	61200304	T	C
8	rs9693218	0	61200549	C	T
8	rs7824986	0	61200605	T	C
8	rs59700121	0	61200722	G	A
8	rs7841458	0	61200798	C	T
8	rs12056403	0	61201057	C	T
8	rs10957128	0	61201159	A	G
8	rs10094224	0	61201353	G	A
8	rs10112099	0	61201929	T	C
8	rs76953242	0	61201948	C	T
8	rs10097613	0	61202120	C	T
8	rs10098038	0	61202289	G	T
8	rs12056462	0	61202301	G	T
8	rs12056459	0	61202387	C	T
8	rs12056460	0	61202397	C	T
8	rs10112677	0	61202398	T	A
8	rs10101157	0	61202553	G	A
8	rs4527913	0	61202568	A	G
8	rs4584176	0	61202816	C	A
8	rs4351453	0	61202928	G	C
8	rs9298028	0	61203191	A	G
8	rs9298029	0	61203255	T	A
8	rs12676801	0	61203307	G	A
8	rs9298030	0	61203457	A	G
8	rs10105158	0	61203558	G	C
8	rs4738802	0	61203649	A	T
8	rs10105094	0	61203665	C	G
8	rs10105098	0	61203671	C	A
8	rs9298031	0	61204201	T	G
8	rs9298032	0	61204387	T	G
8	rs6983247	0	61205607	T	G
8	rs12682577	0	61206230	A	T
8	rs9298033	0	61206640	C	T
8	rs144402757	0	61206803	G	C
8	rs7006734	0	61206805	A	G
8	rs7007175	0	61206826	G	A
8	rs7007399	0	61207177	A	G
8	rs35256935	0	61207343	C	A
8	rs7003438	0	61207464	T	C
8	rs6471861	0	61208101	T	C
8	rs6471862	0	61208130	A	C
8	rs75389675	0	61208292	A	C
8	rs1480341	0	61208331	T	C
8	rs11995335	0	61208441	A	G
8	rs74525350	0	61208781	C	T
8	rs6471863	0	61208967	G	A
8	rs7820639	0	61209152	A	G
8	rs6471864	0	61209295	A	T
8	rs7842871	0	61209459	T	C
8	rs1480340	0	61209586	T	C
8	rs1480339	0	61209762	T	C
8	rs1825000	0	61209946	T	C
8	rs1824999	0	61210116	G	T
8	rs1351380	0	61210964	A	C
8	rs1351379	0	61211213	G	C
8	rs73247767	0	61211486	C	T
8	rs66490505	0	61211683	G	A
8	rs72665137	0	61211743	C	T
8	rs67583169	0	61212179	C	G
8	rs75489518	0	61212376	C	T
8	rs7839481	0	61212708	C	A
8	rs1824998	0	61212751	G	A
8	rs1824997	0	61212853	T	C
8	rs1480338	0	61213274	C	T
8	rs1480337	0	61213311	G	T
8	rs7840783	0	61213407	G	A
8	rs7827970	0	61213516	T	A
8	rs7844426	0	61213581	G	A
8	rs7844712	0	61213764	G	A
8	rs1480336	0	61213791	C	A
8	rs141495553	0	61214106	A	G
8	rs7814807	0	61214529	G	A
8	rs143041040	0	61215109	G	A
8	rs1904779	0	61215145	C	A
8	rs11534108	0	61215232	C	T
8	rs11543863	0	61215406	T	C
8	rs73247780	0	61215437	T	C
8	rs13257045	0	61215818	A	C
8	rs77870836	0	61216724	G	T
8	rs6471865	0	61217375	A	C
8	rs1842392	0	61218471	A	G
8	rs60690040	0	61218490	A	C
8	rs1842391	0	61218929	C	G
8	rs139289422	0	61219385	T	G
8	rs12550773	0	61220042	T	C
8	rs150863476	0	61220095	G	C
8	rs151138531	0	61220575	C	T
8	rs7818620	0	61220926	C	A
8	rs72665141	0	61220945	G	C
8	rs145165259	0	61221124	C	T
8	rs11989599	0	61221583	A	G
8	rs12542264	0	61221842	T	G
8	rs12549606	0	61222003	G	A
8	rs9643519	0	61222341	C	A
8	rs56275436	0	61222577	A	C
8	rs11997891	0	61222860	C	T
8	rs9643521	0	61223807	T	C
8	rs7817231	0	61224105	T	C
8	rs9643369	0	61224140	G	A
8	rs150787771	0	61224415	A	T
8	rs1973209	0	61224644	A	G
8	rs1973208	0	61224876	G	A
8	rs2170168	0	61225103	G	A
8	rs11775891	0	61225652	C	T
8	rs13269146	0	61225867	C	T
8	rs117374614	0	61226361	A	C
8	rs117544118	0	61226385	C	T
8	rs7001157	0	61226540	T	C
8	rs73247794	0	61226791	A	G
8	rs899741	0	61227279	C	T
8	rs73247797	0	61227781	T	A
8	rs57360505	0	61228826	G	A
8	rs11787427	0	61228851	G	A
8	rs60042864	0	61228981	G	A
8	rs16926000	0	61229204	A	G
8	rs72648503	0	61229869	G	C
8	rs144874658	0	61230090	T	C
8	rs189945743	0	61230382	G	A
8	rs7464602	0	61230529	A	G
8	rs10504308	0	61231164	C	T
8	rs16926002	0	61231244	G	A
8	rs73250004	0	61231598	C	G
8	rs78702087	0	61232787	T	C
8	rs9298035	0	61233350	C	T
8	rs10088581	0	61233408	T	C
8	rs139687852	0	61235012	T	C
8	rs12680649	0	61236183	T	C
8	rs16926006	0	61236991	G	A
8	rs10100017	0	61237900	C	T
8	rs7815812	0	61238328	A	T
8	rs7824479	0	61239553	A	G
8	rs16926008	0	61239915	C	A
8	rs1893275	0	61241862	T	C
8	rs78263339	0	61242894	C	T
8	rs76932766	0	61243194	C	T
8	rs7011237	0	61243357	A	G
8	rs35966938	0	61243984	C	T
8	rs34334893	0	61243999	C	T
8	rs9772625	0	61244220	A	G
8	rs78262852	0	61244389	C	T
8	rs2326517	0	61245480	T	A
8	rs7014277	0	61246948	T	C
8	rs7838707	0	61248234	C	T
8	rs1824995	0	61248640	T	C
8	rs117517496	0	61248995	C	T
8	rs1585888	0	61248996	G	A
8	rs3896736	0	61249576	G	A
8	rs79650475	0	61250124	T	C
8	rs6982717	0	61250319	G	T
8	rs6471867	0	61251091	C	G
8	rs6471868	0	61251641	A	G
8	rs1383239	0	61252500	G	A
8	rs76664077	0	61254255	A	G
8	rs11985405	0	61254494	C	T
8	rs10957131	0	61254501	G	A
8	rs7838379	0	61255262	A	G
8	rs7842303	0	61255591	C	T
8	rs142115520	0	61255782	G	A
8	rs146686663	0	61255824	A	T
8	rs116349637	0	61256473	A	G
8	rs115139027	0	61256666	C	G
8	rs114588701	0	61256905	A	G
8	rs13279521	0	61256999	G	A
8	rs7007086	0	61257485	A	C
8	rs114955703	0	61258470	A	T
8	rs55981054	0	61258857	A	C
8	rs76471532	0	61261273	T	A
8	rs10102320	0	61261345	G	A
8	rs16918847	0	61261653	C	T
8	rs10092218	0	61261790	T	C
8	rs17741196	0	61261819	T	C
8	rs10105637	0	61261970	A	G
8	rs28651514	0	61262593	C	T
8	rs16926045	0	61263077	G	T
8	rs78222650	0	61263701	C	T
8	rs115052371	0	61264389	C	T
8	rs146596831	0	61264878	C	T
8	rs931139	0	61265044	C	T
8	rs1383240	0	61265158	C	T
8	rs113023771	0	61265914	G	A
8	rs6471870	0	61267366	A	G
8	rs2096892	0	61267392	T	C
8	rs72648521	0	61268784	C	T
8	rs13439870	0	61269247	G	A
8	rs79072118	0	61269455	C	T
8	rs1383241	0	61271167	A	C
8	rs11776244	0	61271485	C	T
8	rs149273357	0	61272711	G	A
8	rs79787462	0	61273181	C	G
8	rs117296685	0	61275955	A	T
8	rs11998308	0	61276247	A	G
8	rs78594321	0	61276703	G	C
8	rs60931648	0	61276979	C	T
8	rs922610	0	61277533	A	G
8	rs78801566	0	61277858	A	G
8	rs10102372	0	61278456	A	G
8	rs72648524	0	61278961	G	A
8	rs10957132	0	61279446	G	A
8	rs137903742	0	61280638	C	A
8	rs10087002	0	61282231	A	G
8	rs150487296	0	61282240	C	T
8	rs79950549	0	61285094	A	G
8	rs76125596	0	61286298	T	C
8	rs77848399	0	61286535	G	A
8	rs12677500	0	61287045	A	G
8	rs78069893	0	61288223	G	A
8	rs16926096	0	61288497	C	A
8	rs7017939	0	61289742	A	G
8	rs7001436	0	61290421	T	C
8	rs16926104	0	61291806	T	C
8	rs140641934	0	61292205	G	A
8	rs6991970	0	61292261	G	C
8	rs11776538	0	61293449	T	A
8	rs6471873	0	61293772	T	C
8	rs11787444	0	61294126	C	T
8	rs79631533	0	61294592	G	A
8	rs118128323	0	61295891	C	T
8	rs112266509	0	61296289	C	T
8	rs16926106	0	61296409	A	G
8	rs16926108	0	61296535	A	T
8	rs6995153	0	61297937	G	A
8	rs6995041	0	61298005	C	G
8	rs6995397	0	61298301	A	G
8	rs1989748	0	61298857	G	A
8	rs1989747	0	61298931	T	G
8	rs6983084	0	61299297	T	C
8	rs6471875	0	61299528	C	A
8	rs7005668	0	61299880	C	T
8	rs73250102	0	61300307	A	T
8	rs73251503	0	61300389	C	T
8	rs10957133	0	61300510	T	C
8	rs16926111	0	61300734	T	C
8	rs141690413	0	61301195	G	A
8	rs4145666	0	61301410	T	A
8	rs10957134	0	61302345	A	G
8	rs78350009	0	61302783	C	T
8	rs16926113	0	61302921	A	G
8	rs6984378	0	61303146	G	A
8	rs59359269	0	61303319	C	G
8	rs17814894	0	61303622	A	G
8	rs7820186	0	61303682	G	A
8	rs16918852	0	61303783	C	T
8	rs77894793	0	61303980	C	A
8	rs147065700	0	61304084	A	G
8	rs6471876	0	61304221	G	T
8	rs10107773	0	61304728	C	T
8	rs16926114	0	61304790	C	G
8	rs28484871	0	61305825	C	A
8	rs138029397	0	61305914	C	A
8	rs7830710	0	61306157	G	A
8	rs7814226	0	61306245	T	C
8	rs75058600	0	61306460	A	G
8	rs1552071	0	61306938	G	A
8	rs10102945	0	61307115	T	C
8	rs11776939	0	61307547	C	T
8	rs77335854	0	61307668	T	C
8	rs116379509	0	61307705	G	C
8	rs75118856	0	61307849	A	C
8	rs1125374	0	61308204	T	A
8	rs72648528	0	61308774	C	T
8	rs11988766	0	61308783	G	A
8	rs10504311	0	61309122	G	A
8	rs79948374	0	61309129	G	A
8	rs62510178	0	61309151	T	C
8	rs10504312	0	61309198	A	G
8	rs10957135	0	61309452	C	A
8	rs114491712	0	61310291	C	T
8	rs74575403	0	61310715	A	T
8	rs35907640	0	61311164	G	A
8	rs2086393	0	61311510	T	C
8	rs75109965	0	61311550	C	T
8	rs57459725	0	61312205	C	G
8	rs16926128	0	61313704	G	A
8	rs74701357	0	61314036	A	G
8	rs16926130	0	61314688	T	C
8	rs1466471	0	61315691	A	G
8	rs1000500	0	61315720	G	A
8	rs79301557	0	61316002	G	C
8	rs16926133	0	61319094	G	A
8	rs10108568	0	61319103	T	A
8	rs143050654	0	61319237	C	T
8	rs72648529	0	61319361	T	C
8	rs7017556	0	61319467	C	T
8	rs922611	0	61320174	T	C
8	rs2012856	0	61320911	T	C
8	rs72648531	0	61321270	A	G
8	rs142858298	0	61321427	C	T
8	rs16926137	0	61321715	C	G
8	rs7826226	0	61322563	A	C
8	rs13271668	0	61322988	C	G
8	rs56073139	0	61323459	T	G
8	rs7002036	0	61324092	A	G
8	rs62510180	0	61324842	G	A
8	rs116949147	0	61325326	C	T
8	rs28405386	0	61325642	C	T
8	rs6994192	0	61325684	T	C
8	rs7841648	0	61326183	A	G
8	rs28576477	0	61326751	C	T
8	rs6994818	0	61327808	G	A
8	rs6471877	0	61327862	A	G
8	rs59623050	0	61328242	C	A
8	rs1318227	0	61328508	A	C
8	rs13278073	0	61328821	C	T
8	rs77846632	0	61329671	G	A
8	rs10087760	0	61329769	A	G
8	rs2068589	0	61329912	G	A
8	rs2068587	0	61329961	A	C
8	rs11988798	0	61330014	T	A
8	rs13438846	0	61330269	G	A
8	rs16926155	0	61330816	T	C
8	rs9785091	0	61330886	G	A
8	rs11775407	0	61331055	C	T
8	rs10092773	0	61331387	G	A
8	rs9785108	0	61331882	C	A
8	rs57163592	0	61332311	C	T
8	rs147417212	0	61332698	G	A
8	rs58620608	0	61333533	C	T
8	rs13258421	0	61334137	C	T
8	rs28819229	0	61334191	C	G
8	rs7824671	0	61334730	C	T
8	rs11535369	0	61334880	G	A
8	rs7825612	0	61335402	A	C
8	rs2326556	0	61335494	C	T
8	rs150730300	0	61335780	T	G
8	rs6999822	0	61336037	A	G
8	rs10111967	0	61336100	C	G
8	rs1842388	0	61336917	G	A
8	rs1842389	0	61337279	C	A
8	rs2326557	0	61337304	A	C
8	rs6981694	0	61337453	G	A
8	rs6982032	0	61337674	G	C
8	rs145808833	0	61337678	A	G
8	rs6982404	0	61338184	A	G
8	rs948420	0	61338777	C	G
8	rs7823786	0	61340105	C	G
8	rs9298037	0	61340669	G	A
8	rs2170167	0	61340676	G	A
8	rs12547923	0	61340828	T	C
8	rs4354350	0	61341711	A	G
8	rs7009310	0	61343016	G	C
8	rs34851488	0	61343077	C	T
8	rs150344838	0	61343319	C	T
8	rs62510198	0	61343331	G	A
8	rs79428508	0	61344276	T	C
8	rs10808708	0	61344532	T	C
8	rs11787314	0	61344608	T	C
8	rs28699676	0	61344778	T	A
8	rs7818403	0	61345760	G	C
8	rs9650199	0	61346197	C	T
8	rs76878786	0	61346561	C	G
8	rs10107019	0	61347172	G	A
8	rs7007407	0	61347916	C	T
8	rs13256564	0	61347974	A	G
8	rs7007737	0	61348144	C	T
8	rs6994606	0	61348783	T	G
8	rs10108692	0	61349350	T	C
8	rs7839822	0	61351822	T	G
8	rs77005946	0	61352024	G	A
8	rs148580937	0	61352261	C	T
8	rs190288155	0	61352464	T	C
8	rs6471879	0	61352469	A	G
8	rs6996165	0	61352942	C	T
8	rs7017113	0	61353362	T	G
8	rs7001588	0	61353688	G	A
8	rs7001220	0	61353708	A	G
8	rs36056092	0	61354748	C	T
8	rs6989196	0	61355026	T	G
8	rs7007812	0	61355412	C	T
8	rs192007658	0	61355885	G	A
8	rs149639896	0	61356283	C	T
8	rs57297574	0	61357328	C	T
8	rs62510203	0	61357628	G	A
8	rs7839853	0	61358544	C	T
8	rs58818800	0	61359223	G	A
8	rs56091731	0	61359741	C	A
8	rs28738712	0	61359807	C	G
8	rs11776511	0	61360266	A	G
8	rs181402369	0	61361044	G	A
8	rs7819947	0	61361493	A	G
8	rs28897378	0	61361768	G	A
8	rs10104705	0	61362032	G	A
8	rs2186985	0	61362369	G	A
8	rs7831106	0	61364209	G	A
8	rs74756518	0	61365862	A	G
8	rs7824474	0	61366312	T	C
8	rs7828383	0	61366588	T	A
8	rs1480342	0	61366641	A	G
8	rs13272533	0	61366667	A	G
8	rs1552070	0	61367094	C	G
8	rs16926208	0	61367645	C	A
8	rs117458271	0	61367898	A	T
8	rs116949846	0	61367970	G	A
8	rs6998307	0	61368722	A	G
8	rs7829407	0	61369006	G	A
8	rs10957136	0	61369123	A	G
8	rs10101758	0	61369757	T	C
8	rs948422	0	61369808	G	C
8	rs72648552	0	61370278	G	A
8	rs7002467	0	61372909	T	C
8	rs7832664	0	61373199	T	A
8	rs6471880	0	61373340	C	T
8	rs75397054	0	61373364	A	G
8	rs13254748	0	61373597	G	A
8	rs72648553	0	61374546	T	A
8	rs13265543	0	61374869	G	A
8	rs13267828	0	61375131	T	C
8	rs6998294	0	61375686	G	T
8	rs12548711	0	61376960	T	C
```
