## Supplementary material for "Characterization of shared and ancestry-specific signals driving complex traits using multi-ancestry fine-mapping": s2_snps.txt

```
rs377523704
rs548931429
rs77351804
rs148068508
rs7004505
rs7004697
rs62506255
rs4738776
rs4738777
rs7008127
rs77184461
rs74639359
rs6988456
rs12677067
rs117546001
rs80325520
rs6998679
rs16924915
rs17250042
rs17250119
rs7822263
rs7016782
rs16918793
rs2139237
rs146294705
rs28887297
rs117779574
rs28742919
rs28756730
rs71521461
rs117447472
rs11996987
rs77007513
rs28631716
rs75374393
rs145016098
rs7829285
rs7845818
rs12334319
rs28472609
rs79278868
rs141253773
rs78477889
rs28800229
rs147442379
rs140383948
rs147972263
rs143245915
rs117723820
rs28818779
rs7845786
rs28762435
rs4738778
rs10111067
rs184452392
rs2139229
rs4738779
rs16924927
rs79517610
rs16924929
rs75802642
rs76730482
rs10103231
rs2176641
rs74796657
rs78303054
rs9692739
rs1607475
rs9693005
rs79817700
rs2460263
rs7017277
rs55873506
rs75690428
rs2467605
rs7007665
rs80009683
rs56239360
rs16924940
rs10504292
rs1401422
rs10504293
rs79443512
rs80116858
rs2956129
rs62504669
rs28622490
rs10111426
rs78105106
rs183092312
rs2056264
rs11985703
rs74690536
rs76362388
rs28620992
rs2467607
rs79676335
rs57795921
rs2460266
rs74197325
rs2460267
rs76312247
rs1519066
rs117052068
rs2139231
rs187853071
rs369875714
rs200845345
rs141591778
rs117835864
rs139727441
rs2467610
rs2056265
rs118150148
rs7357459
rs2460270
rs2467606
rs62504673
rs4487752
rs13259348
rs66506970
rs7009456
rs4463409
rs10957100
rs11998654
rs6471793
rs4607594
rs16924985
rs10107230
rs73681887
rs75811052
rs12056330
rs4376488
rs78150391
rs11993956
rs12542736
rs6982160
rs7002385
rs12056448
rs7827918
rs7828101
rs6989690
rs74941756
rs77039103
rs12679673
rs7013275
rs12679692
rs113057806
rs7813510
rs72655561
rs62504676
rs76395680
rs76672959
rs10093244
rs4265173
rs7832257
rs79895102
rs77724712
rs79154825
rs143536276
rs76426830
rs188956204
rs7845843
rs75805211
rs28457151
rs12674637
rs9298016
rs77635330
rs4466389
rs76170191
rs4266639
rs4278140
rs78169108
rs7828435
rs79106610
rs11988922
rs6993845
rs75755415
rs78069328
rs4588843
rs75381576
rs11991543
rs117347707
rs72655566
rs79511273
rs6471794
rs11986421
rs16925000
rs75314100
rs143265625
rs6986251
rs80159675
rs12547681
rs77867026
rs11992478
rs77352119
rs4738780
rs6990717
rs79757597
rs74464673
rs10957101
rs79046393
rs76420090
rs77823707
rs4738781
rs76507481
rs57023171
rs10092481
rs11986217
rs12547196
rs78835291
rs16925035
rs28690501
rs10099680
rs74518918
rs4406382
rs7838646
rs11986660
rs10107875
rs76739536
rs12549965
rs117394921
rs28679689
rs117224839
rs75229539
rs6982265
rs115164289
rs7008068
rs4131318
rs12234974
rs73680605
rs62504688
rs16925042
rs7014422
rs6996733
rs3857968
rs73680606
rs143115051
rs7828085
rs73680620
rs72655569
rs7003175
rs4321990
rs4460359
rs4518650
rs7842002
rs73245952
rs142259393
rs73245958
rs17252576
rs12543836
rs16925057
rs9643511
rs10957102
rs149775208
rs16925062
rs72655570
rs4737547
rs75922814
rs6990562
rs4612329
rs73245966
rs117054395
rs16925069
rs17318561
rs147627371
rs4342576
rs62504689
rs57760637
rs80136023
rs59144101
rs9792187
rs12675414
rs12675873
rs4737548
rs4737549
rs16925082
rs10111592
rs6983204
rs73680623
rs72655574
rs12541727
rs57310682
rs73680624
rs72655575
rs72655576
rs73245972
rs28537162
rs147488666
rs60064130
rs62504693
rs72655578
rs150392334
rs72655579
rs193150876
rs6471795
rs73680627
rs12543325
rs7814268
rs16925086
rs56188656
rs16925089
rs12549759
rs16925094
rs16925098
rs73680628
rs4501567
rs57039053
rs73680629
rs11774669
rs149459855
rs7017533
rs62504701
rs73680641
rs7007604
rs61052039
rs140490641
rs62504702
rs62504703
rs79878755
rs28709348
rs72655585
rs10504295
rs16925101
rs16925104
rs16925107
rs12545525
rs79111770
rs62504725
rs16925109
rs10957105
rs12549153
rs12546911
rs10104862
rs4629854
rs28572408
rs28498065
rs4644228
rs7826590
rs57605178
rs73680644
rs16925119
rs16925122
rs7820215
rs190615053
rs16925125
rs12682289
rs7350109
rs11784625
rs12546812
rs73247823
rs9792178
rs185086050
rs138460577
rs76809810
rs78437047
rs73247828
rs73247831
rs147266140
rs59092057
rs139686013
rs72655588
rs56207859
rs116868976
rs73247834
rs16925129
rs35484123
rs60461555
rs6981960
rs16925140
rs10504297
rs7017228
rs16925150
rs56394800
rs7841860
rs7842025
rs7842035
rs7000966
rs60128317
rs59572343
rs61373903
rs145954270
rs62504732
rs60259845
rs77345248
rs72655591
rs73680665
rs62504733
rs72655592
rs77122045
rs59987636
rs73247860
rs75159780
rs56834452
rs112903508
rs181539722
rs73247868
rs6983494
rs16925171
rs137934890
rs7833284
rs7834153
rs4305887
rs143554690
rs4541897
rs78669068
rs12541902
rs1511026
rs2203040
rs73247877
rs4738783
rs6983167
rs6983076
rs74409441
rs4237035
rs73247882
rs4360284
rs7846430
rs73247886
rs16925188
rs907209
rs907210
rs16925189
rs78265744
rs4338094
rs138976719
rs11775690
rs62504737
rs73249709
rs6471799
rs62504738
rs4352837
rs16925195
rs12547939
rs62504739
rs16925205
rs140669061
rs74369897
rs4339631
rs191587911
rs11782188
rs11782236
rs4299991
rs7815420
rs7815342
rs73249721
rs1949104
rs6989544
rs7465117
rs6471800
rs7462589
rs73249733
rs76808881
rs7002426
rs10086095
rs12543471
rs62506387
rs62506388
rs1949105
rs68055460
rs62506389
rs6992992
rs75013633
rs72655599
rs73249744
rs73249747
rs73249748
rs6999126
rs6999716
rs10087535
rs16925211
rs12549329
rs10090791
rs112742611
rs1949101
rs1949102
rs16925218
rs60161009
rs10113297
rs1034518
rs4144768
rs6993556
rs6993452
rs12543149
rs1034519
rs62506392
rs6471801
rs55856542
rs56059983
rs10957106
rs146941951
rs181347512
rs28895579
rs73249775
rs16925239
rs79186085
rs6471803
rs7006844
rs60587092
rs9643512
rs80171003
rs10096514
rs28590033
rs58415565
rs6984776
rs57114745
rs55641496
rs6415584
rs1473033
rs7821280
rs6982408
rs2326443
rs2326444
rs7001585
rs12543532
rs12545845
rs12546326
rs60471102
rs117773429
rs62506400
rs62506401
rs192700911
rs7836012
rs12334344
rs147643742
rs7835908
rs7836602
rs7820347
rs2326445
rs1606072
rs75737914
rs146440673
rs141356542
rs62506405
rs7465610
rs2175384
rs2136912
rs2136913
rs6471804
rs6999026
rs57406952
rs7462680
rs6471805
rs2056459
rs6415585
rs1511027
rs6471806
rs6471807
rs2055877
rs7464446
rs11989756
rs1606074
rs55950032
rs62507078
rs1858287
rs141241238
rs2136914
rs6471808
rs11993563
rs11989836
rs11989885
rs7465692
rs1849022
rs1606076
rs6471809
rs6471810
rs7387354
rs9643513
rs9643514
rs2175385
rs6471811
rs59412441
rs10105972
rs139825459
rs10110581
rs12678056
rs10808700
rs12680695
rs12680712
rs12680715
rs80267041
rs6471812
rs62512478
rs78566390
rs867742
rs907212
rs867743
rs907211
rs6985444
rs185653810
rs117490201
rs1473594
rs10957108
rs34985108
rs73251424
rs77602216
rs6471814
rs7011090
rs7824187
rs7011914
rs6471815
rs6471816
rs6471817
rs6471818
rs6471819
rs6471820
rs7017889
rs6984242
rs4354297
rs13260766
rs6415587
rs6471821
rs34153748
rs4738784
rs77092751
rs12155733
rs12155734
rs12155940
rs12155738
rs72657845
rs7835184
rs6471822
rs7011502
rs7011810
rs7011728
rs1115041
rs10096023
rs2175387
rs72657852
rs12545490
rs12542867
rs72657853
rs6471823
rs2326439
rs4394383
rs4440623
rs6471826
rs6415590
rs12678663
rs6986814
rs13252402
rs13252902
rs1034515
rs1034516
rs10092060
rs6997129
rs6471828
rs78722502
rs6471829
rs1034517
rs117683242
rs954004
rs954005
rs952800
rs72657859
rs6471830
rs10808702
rs10755942
rs10755943
rs10504300
rs74332779
rs17268891
rs7833985
rs6987131
rs7000664
rs7018304
rs10101487
rs7817184
rs10957109
rs74707058
rs1511032
rs6471831
rs6471832
rs6471833
rs1511031
rs2136916
rs6471834
rs10100880
rs2326440
rs2326441
rs2326442
rs12547221
rs200812482
rs2221796
rs2221795
rs10101285
rs72657870
rs62512505
rs118019761
rs10216407
rs4738785
rs10105824
rs57652202
rs10088841
rs10957110
rs10103912
rs10088981
rs139076770
rs11993248
rs146440533
rs140631176
rs141378688
rs112430807
rs142311653
rs10087957
rs10103994
rs9657030
rs28804194
rs187272695
rs10108587
rs28626870
rs28445557
rs17322063
rs182410836
rs61187582
rs80106049
rs1511028
rs12155692
rs62512511
rs139359695
rs72657880
rs60068738
rs10107695
rs10097767
rs10111058
rs28535655
rs72657882
rs9771604
rs28847010
rs72657883
rs2089803
rs72657887
rs10087528
rs138005737
rs72657888
rs7388114
rs7014740
rs10095336
rs72657891
rs13272293
rs17322175
rs62512513
rs149994332
rs10086474
rs141312808
rs10102805
rs10102936
rs28551787
rs10107697
rs73253308
rs10101705
rs140007972
rs6471835
rs17322350
rs72657895
rs7812464
rs10102053
rs28685679
rs9298020
rs9298021
rs10504302
rs10957112
rs7016548
rs4582545
rs2875948
rs60229987
rs2136915
rs193282513
rs7837331
rs147766027
rs7837720
rs1995941
rs10105408
rs10105639
rs7845438
rs10111665
rs10097149
rs10096992
rs72659708
rs75864532
rs10087905
rs72659710
rs138943446
rs80013683
rs148092507
rs117128189
rs10104937
rs74787441
rs10105068
rs72659711
rs6996580
rs78623789
rs7000937
rs28785033
rs28377043
rs28559577
rs62512521
rs57344747
rs9643515
rs72659716
rs29001471
rs6471836
rs72659718
rs1606077
rs72659720
rs80332494
rs6990436
rs76036952
rs72659723
rs12546322
rs12156268
rs77110536
rs1116014
rs74843821
rs10091240
rs10091574
rs75121658
rs10091824
rs10091767
rs10091940
rs2875934
rs79690716
rs2875933
rs2326438
rs112883889
rs10099474
rs113410620
rs1912659
rs1912660
rs2326435
rs116980014
rs7461525
rs6993733
rs7461568
rs2326389
rs2326388
rs76624232
rs72659729
rs72659730
rs7834032
rs10087623
rs7822560
rs56203327
rs72659731
rs16925397
rs10095347
rs72659733
rs7828325
rs7832437
rs114420623
rs112038321
rs7832367
rs149447031
rs10086808
rs56933815
rs10094749
rs139239299
rs6980474
rs140073309
rs7815966
rs9643516
rs117519893
rs9643517
rs68146533
rs2101077
rs28803485
rs72659742
rs6471839
rs72659745
rs10112731
rs1912657
rs59435652
rs72659748
rs72659749
rs72659752
rs77123522
rs72659753
rs62509994
rs142770694
rs189551697
rs4270952
rs150770300
rs111811301
rs28880683
rs187454056
rs138403584
rs181002529
rs150821418
rs140151484
rs534613431
rs200289977
rs28750781
rs184975645
rs188224431
rs201190993
rs10957115
rs62510022
rs28705143
rs72659755
rs4607595
rs187462906
rs62510024
rs7838048
rs72659760
rs12549669
rs61551954
rs10110776
rs75073659
rs7463371
rs12334574
rs4737550
rs79715143
rs7010234
rs12541924
rs116969203
rs10094881
rs1600676
rs10106759
rs10109926
rs72659762
rs79791755
rs72659763
rs28668089
rs72659765
rs55827533
rs117137258
rs10109105
rs10094469
rs58546633
rs61514252
rs77192343
rs28870767
rs28834130
rs2326456
rs77600127
rs10102150
rs10102069
rs79089871
rs1845957
rs140183711
rs28810717
rs72659768
rs8180957
rs8180954
rs7816512
rs28864515
rs57901977
rs72659769
rs6471841
rs6999384
rs74818108
rs10481229
rs6471842
rs1497039
rs117624600
rs28769949
rs56012420
rs7825603
rs2170279
rs2127832
rs2127831
rs28883601
rs1351437
rs28792404
rs10112904
rs28817672
rs10102941
rs10088189
rs117949290
rs72659782
rs10282892
rs76912548
rs75360868
rs28810080
rs7012579
rs2170278
rs77866055
rs2127830
rs7845929
rs28474860
rs79556120
rs10104460
rs182210733
rs17342242
rs16925418
rs9650196
rs16925420
rs1497041
rs10098915
rs7833035
rs7833043
rs76593008
rs117635308
rs7819235
rs72659799
rs151296367
rs72659801
rs72659802
rs72661403
rs72661404
rs7834199
rs4738787
rs7838137
rs4737551
rs140641908
rs16925424
rs1497034
rs1497033
rs28690268
rs10106496
rs72661409
rs72661410
rs7823305
rs7823331
rs7827378
rs7827640
rs6997337
rs6998079
rs16925436
rs62510039
rs16925438
rs16925439
rs7002513
rs7002780
rs6471843
rs6985296
rs7003409
rs7003592
rs80303395
rs16925446
rs62511073
rs62511074
rs62511075
rs10081579
rs72661416
rs16925448
rs60430945
rs16925450
rs1497032
rs149844918
rs1497031
rs16925454
rs6986157
rs7007065
rs7007191
rs2326457
rs6471844
rs72661421
rs6996720
rs76504993
rs7828044
rs7827750
rs11786670
rs7001936
rs77046248
rs6985045
rs4257994
rs116427551
rs7845735
rs74327348
rs117518108
rs149991003
rs6984918
rs72661426
rs7816800
rs6471845
rs72661427
rs16925461
rs16925464
rs7830239
rs16925466
rs62511078
rs1497035
rs1497036
rs1566123
rs1566124
rs1566125
rs62511079
rs6471846
rs7011976
rs17271634
rs17343784
rs17343814
rs16925471
rs11777319
rs12680681
rs11784289
rs11777453
rs11777477
rs11784406
rs117237573
rs113806435
rs1955227
rs16925476
rs28673143
rs12676407
rs75933716
rs4256581
rs12678649
rs10504303
rs79206788
rs77424623
rs62511081
rs72661438
rs530844
rs144308252
rs16925480
rs77664333
rs653657
rs75028393
rs665987
rs142938782
rs375247671
rs700734
rs75669370
rs78630663
rs189993127
rs146006017
rs62511084
rs782021
rs74911397
rs16925485
rs117467984
rs7843474
rs782022
rs78352841
rs4738789
rs78551299
rs16925486
rs527166
rs526249
rs72661442
rs16925487
rs627542
rs10957116
rs77144145
rs574368
rs10957117
rs668563
rs522182
rs72661445
rs671655
rs589933
rs76877930
rs2688659
rs594035
rs10957118
rs606131
rs16925491
rs475714
rs472799
rs2037561
rs601224
rs674292
rs111899652
rs493713
rs488934
rs598457
rs12677172
rs144456747
rs80208722
rs627156
rs639026
rs485523
rs480945
rs72661453
rs72661454
rs79979645
rs673973
rs685303
rs72661456
rs79776467
rs688365
rs76687996
rs75953634
rs72661457
rs579905
rs594002
rs594017
rs578807
rs72661461
rs7820660
rs595812
rs139873390
rs72661464
rs609253
rs76212859
rs12545548
rs72661466
rs72661468
rs491891
rs77279458
rs484432
rs72661470
rs72661472
rs536325
rs4538858
rs192152482
rs4631455
rs7814883
rs117524125
rs72661476
rs61139663
rs619715
rs72661477
rs557689
rs556721
rs622357
rs634625
rs117302884
rs648960
rs72661478
rs74629303
rs72661479
rs72661480
rs2127835
rs2127834
rs679536
rs187870096
rs80266905
rs148749164
rs585514
rs600437
rs77396261
rs72661484
rs79180756
rs76891811
rs473992
rs473837
rs79607058
rs72661488
rs143412611
rs72661489
rs582877
rs489290
rs117706387
rs72661492
rs612152
rs541902
rs541081
rs75698538
rs533776
rs72661495
rs627807
rs79654746
rs62512089
rs642072
rs479399
rs478307
rs643730
rs644222
rs475684
rs671985
rs674767
rs80272609
rs72661500
rs686889
rs689218
rs142048207
rs111937153
rs143952444
rs192037774
rs141252510
rs615821
rs564062
rs601113
rs72663203
rs2681535
rs532007
rs117003349
rs72663206
rs1214478
rs1214477
rs505518
rs504753
rs1214476
rs17345564
rs1214475
rs1229408
rs72663207
rs72663208
rs521345
rs488441
rs575745
rs12056826
rs16925542
rs538291
rs72663211
rs475888
rs474841
rs78353596
rs72663212
rs16925547
rs700726
rs72663214
rs574929
rs79580813
rs544416
rs117953803
rs182874295
rs191835659
rs149611924
rs507158
rs113787778
rs595819
rs595330
rs1214492
rs1626773
rs72663216
rs75749361
rs10504305
rs2688656
rs497312
rs649886
rs648946
rs2622526
rs549730
rs548902
rs544344
rs694836
rs519500
rs490409
rs76817030
rs72663221
rs186138798
rs16925573
rs186470306
rs16925576
rs16925579
rs75037020
rs72663222
rs510005
rs1497040
rs72663223
rs659506
rs77947453
rs77977495
rs666087
rs76030601
rs78370892
rs562271
rs557737
rs11995958
rs16925593
rs76273637
rs593206
rs16925594
rs139611804
rs16925595
rs16925596
rs473097
rs80001403
rs71521474
rs2088345
rs138947342
rs2088344
rs569688
rs16925605
rs4738790
rs507200
rs609233
rs647160
rs632957
rs77331462
rs16925621
rs2688655
rs75898214
rs56700368
rs1720155
rs4738791
rs2645394
rs11986212
rs2681564
rs16925630
rs16925639
rs141772058
rs150088490
rs16925642
rs674687
rs504673
rs10504306
rs640861
rs639377
rs577313
rs551833
rs79548486
rs118188187
rs79803837
rs78507606
rs73684942
rs74969358
rs79614391
rs574261
rs117286456
rs2681556
rs76807454
rs77283947
rs1356829
rs1356830
rs76248924
rs2681557
rs75616379
rs1520267
rs1520268
rs2688654
rs2611351
rs2688653
rs1520270
rs1520271
rs78821359
rs75894405
rs77756553
rs192700269
rs2611352
rs116447223
rs188457409
rs2611353
rs7817260
rs11992579
rs2446691
rs79724343
rs7821274
rs1850971
rs115858764
rs1850972
rs939343
rs939344
rs2090729
rs7831932
rs7817306
rs997493
rs1464327
rs7831347
rs1464328
rs2611355
rs7836387
rs1980238
rs1467300
rs1467299
rs2611356
rs1467298
rs11984815
rs11995413
rs2688651
rs16925705
rs2681560
rs16925712
rs16925714
rs6995588
rs142684303
rs2681561
rs1850973
rs1520275
rs2688650
rs73686308
rs2611357
rs2681562
rs1520277
rs2681563
rs7819741
rs75451067
rs1523313
rs2611359
rs2688649
rs2611360
rs138923111
rs1523312
rs9650197
rs117909755
rs80161938
rs1589299
rs4737552
rs76618031
rs11776075
rs4548170
rs4377952
rs4419800
rs2611362
rs9969570
rs6994120
rs139706134
rs62509882
rs62509883
rs16925745
rs62509884
rs117494287
rs7822705
rs1464627
rs16925756
rs2611363
rs12680159
rs147688317
rs1464325
rs2611364
rs7836856
rs7820684
rs62509899
rs62509900
rs62509901
rs2688661
rs1961530
rs2681533
rs4738792
rs4738793
rs2688660
rs17341979
rs16925766
rs16925769
rs16918817
rs16918821
rs16925773
rs117050977
rs2030378
rs62509902
rs4738794
rs62509903
rs118186030
rs2611365
rs2611366
rs939341
rs9298025
rs2250023
rs62509904
rs62509905
rs58381151
rs11998573
rs2681553
rs2681552
rs16925798
rs16925801
rs2611367
rs16925802
rs62509907
rs10957120
rs58638220
rs59899565
rs138940553
rs111263389
rs4424242
rs7461742
rs4270953
rs138941971
rs6471847
rs180932468
rs56897781
rs59580018
rs62509911
rs2176836
rs12708000
rs1965457
rs1965456
rs59103400
rs11992705
rs11992804
rs1829519
rs62509914
rs11993797
rs11997938
rs2611368
rs2611369
rs2681549
rs11781466
rs2681548
rs2611370
rs13254918
rs2681547
rs12681527
rs13263818
rs73683305
rs11779794
rs62509915
rs79466106
rs6998050
rs6998241
rs2681546
rs6984134
rs7007944
rs2681545
rs7841907
rs7842078
rs12547404
rs4738795
rs10755944
rs2681544
rs4738796
rs2681543
rs4738797
rs10808705
rs10808706
rs1520265
rs2611339
rs79729926
rs1464326
rs7842435
rs2611341
rs145252778
rs7005160
rs2681542
rs2611342
rs2611343
rs2681541
rs2611344
rs2611345
rs2681540
rs2611346
rs4738798
rs13271778
rs75562960
rs13280797
rs1520264
rs3946566
rs2139582
rs2139581
rs2176835
rs13258877
rs75153605
rs1814967
rs2681539
rs11993318
rs1879263
rs58517588
rs2090728
rs143454145
rs28536556
rs2102927
rs11783606
rs62509938
rs2611348
rs2611349
rs62509940
rs58935056
rs182422312
rs2446689
rs62509942
rs62509943
rs13267701
rs182224084
rs35015117
rs190109146
rs148330336
rs28608109
rs62509950
rs118037820
rs17811959
rs10504307
rs2681534
rs150196990
rs17739151
rs2681536
rs17812084
rs1850970
rs145737953
rs1356827
rs1356828
rs62509951
rs11775573
rs11775600
rs726581
rs763981
rs2681554
rs2681555
rs11988301
rs62509952
rs2681558
rs2139583
rs1520269
rs17739496
rs1520273
rs1520274
rs939342
rs2681559
rs2681566
rs57406111
rs12335239
rs62509953
rs2326514
rs720208
rs147345466
rs75024818
rs62509954
rs12680802
rs10111209
rs10098343
rs73261578
rs997575
rs62509955
rs997574
rs997573
rs11781160
rs4570139
rs2326515
rs2326516
rs61452288
rs12546937
rs62509956
rs2242154
rs2242155
rs2242156
rs3140
rs58336897
rs10099715
rs10103078
rs10103558
rs4631456
rs10098647
rs10086973
rs72663286
rs73243917
rs10091445
rs117369171
rs11784705
rs7460476
rs11778794
rs9657069
rs74601925
rs62509957
rs10086417
rs28689904
rs11774878
rs74459651
rs72663292
rs4128419
rs7464897
rs10108917
rs62509958
rs10109145
rs11987574
rs11991280
rs11776914
rs113343205
rs28549858
rs11989538
rs28537913
rs10216889
rs10216890
rs10106120
rs9298026
rs28624458
rs79377537
rs62511575
rs62511576
rs7841174
rs12677683
rs13278859
rs62511577
rs62511578
rs13259697
rs13261565
rs12677216
rs35437140
rs117395199
rs7826359
rs11995055
rs11991354
rs11998400
rs11998464
rs11998465
rs13253763
rs13253838
rs7007072
rs7011817
rs75606087
rs75564928
rs78269345
rs10957122
rs12542804
rs12550354
rs7829561
rs79758085
rs78552885
rs10100519
rs10100434
rs10100615
rs12543642
rs11990876
rs11994656
rs11990909
rs11991009
rs12708001
rs13251863
rs12708002
rs72665103
rs59743106
rs56309258
rs61219237
rs78922489
rs7462276
rs62511580
rs143641256
rs10100314
rs13255207
rs10957123
rs10103858
rs10103871
rs13265385
rs13265912
rs13268419
rs148398644
rs13266842
rs6471849
rs141379687
rs118083443
rs13259922
rs7463865
rs28686938
rs6471850
rs55658750
rs12549573
rs12549574
rs6997366
rs4738799
rs7462315
rs79703979
rs7463084
rs7463207
rs62511582
rs62511583
rs67956711
rs7013855
rs76802947
rs13268836
rs9969468
rs11780368
rs12548662
rs73683396
rs11784742
rs6986917
rs6987086
rs13262241
rs10092625
rs10106102
rs10093017
rs10106235
rs7465501
rs10108007
rs10096803
rs10111628
rs7465573
rs77439946
rs12543049
rs6984526
rs10081509
rs12543772
rs79328018
rs56227154
rs12708003
rs8180936
rs35323112
rs28698649
rs12549942
rs7462854
rs186667292
rs9298027
rs7007157
rs76896050
rs77383884
rs6994129
rs73683400
rs6999752
rs9643518
rs145079916
rs74701322
rs6991411
rs7009181
rs9643367
rs9643368
rs80159570
rs147271164
rs6471851
rs7814086
rs6471852
rs7814280
rs7814473
rs6471853
rs6987786
rs6988169
rs72665113
rs79587441
rs78065993
rs6998008
rs78909002
rs7812953
rs181597450
rs75422335
rs6471854
rs6471855
rs7009243
rs76533873
rs74469997
rs10094553
rs12542601
rs35524626
rs79819088
rs6996114
rs10957124
rs6983830
rs7002369
rs11774698
rs11781514
rs74907978
rs7463930
rs7463939
rs77828969
rs11774872
rs10093008
rs117556352
rs59827748
rs13267008
rs73685407
rs13266513
rs75342619
rs7826329
rs10097537
rs75450019
rs140353692
rs7840279
rs74666500
rs10109065
rs112716443
rs7845524
rs7815042
rs6471856
rs77010982
rs7002077
rs7832414
rs7832419
rs117632519
rs6471857
rs7460905
rs6471858
rs13248852
rs137890028
rs7464181
rs72665118
rs72665119
rs10435600
rs7464531
rs28371059
rs28759336
rs28481384
rs11994317
rs7004004
rs10216440
rs59550103
rs7825247
rs7843385
rs12679218
rs4737555
rs10094523
rs35552143
rs13269899
rs13272076
rs13269948
rs28376554
rs28532174
rs142274520
rs12543911
rs4737556
rs72665124
rs11996007
rs10429312
rs7841372
rs7841396
rs7461425
rs7841804
rs6471860
rs28429093
rs55948763
rs13274525
rs6998446
rs6998745
rs7002846
rs7002871
rs7003287
rs74792169
rs10086200
rs10101374
rs10086341
rs10086352
rs10086449
rs61057972
rs10957125
rs7463394
rs185821340
rs11778498
rs6990370
rs12155603
rs7009482
rs10094326
rs13271624
rs7813357
rs13281067
rs13280153
rs28643410
rs10109265
rs10109386
rs10109487
rs7827209
rs7465560
rs13281126
rs13280906
rs59616608
rs13282489
rs6651300
rs76353794
rs10089297
rs1904780
rs16925975
rs9693218
rs7824986
rs59700121
rs7841458
rs12056403
rs10957128
rs10094224
rs10112099
rs76953242
rs10097613
rs10098038
rs12056462
rs12056459
rs12056460
rs10112677
rs10101157
rs4527913
rs4584176
rs4351453
rs9298028
rs9298029
rs12676801
rs9298030
rs10105158
rs4738802
rs10105094
rs10105098
rs9298031
rs9298032
rs6983247
rs12682577
rs9298033
rs144402757
rs7006734
rs7007175
rs7007399
rs35256935
rs7003438
rs6471861
rs6471862
rs75389675
rs1480341
rs11995335
rs74525350
rs6471863
rs7820639
rs6471864
rs7842871
rs1480340
rs1480339
rs1825000
rs1824999
rs1351380
rs1351379
rs73247767
rs66490505
rs72665137
rs67583169
rs75489518
rs7839481
rs1824998
rs1824997
rs1480338
rs1480337
rs7840783
rs7827970
rs7844426
rs7844712
rs1480336
rs141495553
rs7814807
rs143041040
rs1904779
rs11534108
rs11543863
rs73247780
rs13257045
rs77870836
rs6471865
rs1842392
rs60690040
rs1842391
rs139289422
rs12550773
rs150863476
rs151138531
rs7818620
rs72665141
rs145165259
rs11989599
rs12542264
rs12549606
rs9643519
rs56275436
rs11997891
rs9643521
rs7817231
rs9643369
rs150787771
rs1973209
rs1973208
rs2170168
rs11775891
rs13269146
rs117374614
rs117544118
rs7001157
rs73247794
rs899741
rs73247797
rs57360505
rs11787427
rs60042864
rs16926000
rs72648503
rs144874658
rs189945743
rs7464602
rs10504308
rs16926002
rs73250004
rs78702087
rs9298035
rs10088581
rs139687852
rs12680649
rs16926006
rs10100017
rs7815812
rs7824479
rs16926008
rs1893275
rs78263339
rs76932766
rs7011237
rs35966938
rs34334893
rs9772625
rs78262852
rs2326517
rs7014277
rs7838707
rs1824995
rs117517496
rs1585888
rs3896736
rs79650475
rs6982717
rs6471867
rs6471868
rs1383239
rs76664077
rs11985405
rs10957131
rs7838379
rs7842303
rs142115520
rs146686663
rs116349637
rs115139027
rs114588701
rs13279521
rs7007086
rs114955703
rs55981054
rs76471532
rs10102320
rs16918847
rs10092218
rs17741196
rs10105637
rs28651514
rs16926045
rs78222650
rs115052371
rs146596831
rs931139
rs1383240
rs113023771
rs6471870
rs2096892
rs72648521
rs13439870
rs79072118
rs1383241
rs11776244
rs149273357
rs79787462
rs117296685
rs11998308
rs78594321
rs60931648
rs922610
rs78801566
rs10102372
rs72648524
rs10957132
rs137903742
rs10087002
rs150487296
rs79950549
rs76125596
rs77848399
rs12677500
rs78069893
rs16926096
rs7017939
rs7001436
rs16926104
rs140641934
rs6991970
rs11776538
rs6471873
rs11787444
rs79631533
rs118128323
rs112266509
rs16926106
rs16926108
rs6995153
rs6995041
rs6995397
rs1989748
rs1989747
rs6983084
rs6471875
rs7005668
rs73250102
rs73251503
rs10957133
rs16926111
rs141690413
rs4145666
rs10957134
rs78350009
rs16926113
rs6984378
rs59359269
rs17814894
rs7820186
rs16918852
rs77894793
rs147065700
rs6471876
rs10107773
rs16926114
rs28484871
rs138029397
rs7830710
rs7814226
rs75058600
rs1552071
rs10102945
rs11776939
rs77335854
rs116379509
rs75118856
rs1125374
rs72648528
rs11988766
rs10504311
rs79948374
rs62510178
rs10504312
rs10957135
rs114491712
rs74575403
rs35907640
rs2086393
rs75109965
rs57459725
rs16926128
rs74701357
rs16926130
rs1466471
rs1000500
rs79301557
rs16926133
rs10108568
rs143050654
rs72648529
rs7017556
rs922611
rs2012856
rs72648531
rs142858298
rs16926137
rs7826226
rs13271668
rs56073139
rs7002036
rs62510180
rs116949147
rs28405386
rs6994192
rs7841648
rs28576477
rs6994818
rs6471877
rs59623050
rs1318227
rs13278073
rs77846632
rs10087760
rs2068589
rs2068587
rs11988798
rs13438846
rs16926155
rs9785091
rs11775407
rs10092773
rs9785108
rs57163592
rs147417212
rs58620608
rs13258421
rs28819229
rs7824671
rs11535369
rs7825612
rs2326556
rs150730300
rs6999822
rs10111967
rs1842388
rs1842389
rs2326557
rs6981694
rs6982032
rs145808833
rs6982404
rs948420
rs7823786
rs9298037
rs2170167
rs12547923
rs4354350
rs7009310
rs34851488
rs150344838
rs62510198
rs79428508
rs10808708
rs11787314
rs28699676
rs7818403
rs9650199
rs76878786
rs10107019
rs7007407
rs13256564
rs7007737
rs6994606
rs10108692
rs7839822
rs77005946
rs148580937
rs190288155
rs6471879
rs6996165
rs7017113
rs7001588
rs7001220
rs36056092
rs6989196
rs7007812
rs192007658
rs149639896
rs57297574
rs62510203
rs7839853
rs58818800
rs56091731
rs28738712
rs11776511
rs181402369
rs7819947
rs28897378
rs10104705
rs2186985
rs7831106
rs74756518
rs7824474
rs7828383
rs1480342
rs13272533
rs1552070
rs16926208
rs117458271
rs116949846
rs6998307
rs7829407
rs10957136
rs10101758
rs948422
rs72648552
rs7002467
rs7832664
rs6471880
rs75397054
rs13254748
rs72648553
rs13265543
rs13267828
rs6998294
rs12548711
```
