## Supplementary material for "Characterization of shared and ancestry-specific signals driving complex traits using multi-ancestry fine-mapping": susiex_nc3.cs80.cs

```
CS_ID	SNP	BP	REF_ALLELE	ALT_ALLELE	REF_FRQ	BETA	SE	-LOG10P	CS_PIP	OVRL_PIP
1	rs6984242	60700469	A,A	G,G	0.39662,0.382937	-0.0254096,-0.0226421	0.00404163,0.00879376	9.48978,1.99869	0.133674	0.133756
1	rs867743	60694647	A,A	G,G	0.39662,0.382937	-0.0251808,-0.0225406	0.00404163,0.00879376	9.33218,1.98422	0.093917	0.0940004
1	rs6471812	60692728	A,A	G,G	0.39662,0.382937	-0.0251324,-0.0225406	0.00404163,0.00879376	9.29901,1.98422	0.0876836	0.0877672
1	rs6471815	60698795	G,G	A,A	0.39662,0.382937	-0.0251208,-0.0224874	0.00404163,0.00879376	9.29109,1.97667	0.0850708	0.0851543
1	rs6471814	60697874	G,G	T,T	0.398608,0.382937	-0.0248339,-0.0225889	0.0040382,0.00879376	9.11012,1.99111	0.0652512	0.0653353
1	rs1473594	60696526	C,C	T,T	0.39662,0.382937	-0.0248066,-0.0226904	0.00404163,0.00879376	9.07733,2.00559	0.0576508	0.0577353
1	rs12680715	60691717	G,G	T,T	0.398608,0.382937	-0.0247855,-0.0223375	0.0040382,0.00879376	9.07733,1.95545	0.0571072	0.0571909
1	rs10808700	60691526	G,G	C,C	0.399602,0.382937	-0.024498,-0.0223375	0.00403651,0.00879376	8.89066,1.95545	0.0406256	0.0407094
1	rs2055877	60680901	A,A	G,G	0.399602,0.381944	-0.0245904,-0.0217919	0.00403651,0.00879811	8.95267,1.87767	0.0397348	0.0398179
1	rs2136914	60683896	T,T	C,C	0.399602,0.381944	-0.024542,-0.0219469	0.00403651,0.00879811	8.92016,1.89916	0.0386282	0.0387116
1	rs2136912	60677765	G,G	T,T	0.399602,0.381944	-0.024542,-0.0216418	0.00403651,0.00879811	8.92016,1.85696	0.0357719	0.0358547
1	rs2326443	60674037	T,T	A,A	0.399602,0.381944	-0.0245904,-0.021288	0.00403651,0.00879811	8.95267,1.80863	0.0350527	0.0351351
1	rs2056459	60679495	T,T	C,C	0.399602,0.381944	-0.024498,-0.0216418	0.00403651,0.00879811	8.89066,1.85696	0.0336499	0.0337327
2	rs6983247	61205607	G,G	T,T	0.632207,0.823413	-0.0180114,0.0149474	0.00410023,0.0112102	4.95112,0.73895	0.0202687	0.020483
2	rs10105158	61203558	C,C	G,G	0.632207,0.822421	-0.0179671,0.0151006	0.00410023,0.0111856	4.92955,0.751985	0.020101	0.0203152
2	rs9298032	61204387	G,G	T,T	0.632207,0.823413	-0.0179671,0.0151558	0.00410023,0.0112102	4.92955,0.753528	0.0199403	0.0201534
2	rs10112677	61202398	A,A	T,T	0.632207,0.823413	-0.0179228,0.0152934	0.00410023,0.0112102	4.90803,0.763227	0.0194793	0.0196907
2	rs7824986	61200605	C,C	T,T	0.632207,0.823413	-0.017874,0.0153413	0.00410023,0.0112102	4.88441,0.766615	0.0187823	0.0189908
2	rs10094224	61201353	A,A	G,G	0.632207,0.823413	-0.017874,0.0152934	0.00410023,0.0112102	4.88441,0.763227	0.0186876	0.0188956
2	rs7465560	61198410	C,C	T,T	0.635189,0.827381	-0.0172117,0.0166017	0.00410728,0.0113111	4.5555,0.847167	0.0133641	0.0135488
2	rs10089297	61199662	A,A	G,G	0.636183,0.824405	-0.0171772,0.0164901	0.00410967,0.0112351	4.5348,0.847167	0.0131232	0.0133067
2	rs6651300	61199166	T,T	A,A	0.636183,0.824405	-0.0171327,0.0164901	0.00410967,0.0112351	4.51415,0.847167	0.012657	0.0128381
2	rs4584176	61202816	A,A	C,C	0.636183,0.824405	-0.0171327,0.0162347	0.00410967,0.0112351	4.51415,0.828396	0.0122975	0.012476
2	rs9298028	61203191	G,G	A,A	0.636183,0.824405	-0.0171327,0.0162347	0.00410967,0.0112351	4.51415,0.828396	0.0122975	0.012476
2	rs13282489	61198989	C,C	G,G	0.635189,0.824405	-0.0170294,0.0166976	0.00410728,0.0112351	4.47093,0.862566	0.0122258	0.0124061
2	rs9298029	61203255	A,A	T,T	0.636183,0.824405	-0.0171327,0.0161337	0.00410967,0.0112351	4.51415,0.821021	0.0121597	0.0123372
2	rs9298030	61203457	G,G	A,A	0.636183,0.824405	-0.0170838,0.0163095	0.00410967,0.0112351	4.49149,0.833876	0.011919	0.0120956
2	rs9298031	61204201	G,G	T,T	0.636183,0.824405	-0.0170838,0.016208	0.00410967,0.0112351	4.49149,0.826445	0.0117841	0.0119598
2	rs4351453	61202928	C,C	G,G	0.636183,0.824405	-0.0170393,0.0162347	0.00410967,0.0112351	4.47093,0.828396	0.0114022	0.0115757
2	rs10097613	61202120	T,T	C,C	0.636183,0.824405	-0.0169948,0.016389	0.00410967,0.0112351	4.45043,0.839713	0.0111934	0.0113662
2	rs10098038	61202289	T,T	G,G	0.636183,0.824405	-0.0169948,0.016389	0.00410967,0.0112351	4.45043,0.839713	0.0111934	0.0113662
2	rs35256935	61207343	A,A	C,C	0.636183,0.822421	-0.0170393,0.015722	0.00410967,0.0111856	4.47093,0.796267	0.0109474	0.0111179
2	rs9298033	61206640	T,T	C,C	0.636183,0.823413	-0.0170393,0.0157033	0.00410967,0.0112102	4.47093,0.792436	0.0109106	0.0110807
2	rs28643410	61197672	A,A	G,G	0.638171,0.829365	-0.0170149,0.0161359	0.00411452,0.0113631	4.45043,0.807991	0.010881	0.0110532
2	rs10112099	61201929	C,C	T,T	0.636183,0.824405	-0.0169458,0.0164422	0.00410967,0.0112351	4.42793,0.843632	0.0108273	0.0109982
2	rs4527913	61202568	G,G	A,A	0.636183,0.824405	-0.0169458,0.016389	0.00410967,0.0112351	4.42793,0.839713	0.0107623	0.0109326
2	rs7841458	61200798	T,T	C,C	0.636183,0.824405	-0.0169458,0.0163358	0.00410967,0.0112351	4.42793,0.835803	0.0106979	0.0108677
2	rs1480340	61209586	C,C	T,T	0.636183,0.822421	-0.0169458,0.0159293	0.00410967,0.0111856	4.42793,0.81129	0.010398	0.0105658
2	rs10101157	61202553	A,A	G,G	0.636183,0.824405	-0.0169013,0.016389	0.00410967,0.0112351	4.40752,0.839713	0.0103859	0.0105541
2	rs1480341	61208331	C,C	T,T	0.636183,0.823413	-0.0169948,0.0155489	0.00410967,0.0112102	4.45043,0.781375	0.0103514	0.0105178
2	rs13281126	61198738	G,G	C,C	0.636183,0.824405	-0.0167143,0.0165684	0.00410967,0.0112351	4.32232,0.852964	0.0091392	0.00930033
2	rs10094326	61195531	A,A	G,G	0.638171,0.829365	-0.016734,0.0163982	0.00411452,0.0113631	4.32232,0.826848	0.0089507	0.00911172
2	rs13280906	61198743	G,G	A,A	0.636183,0.824405	-0.0166698,0.0165207	0.00410967,0.0112351	4.30215,0.849433	0.00877682	0.00893553
2	rs8180936	61151574	T,T	C,C	0.318091,0.374008	-0.0212727,0.00449114	0.00424522,0.00883443	6.26633,0.21382	0.00837876	0.00972669
2	rs10105094	61203665	G,G	C,C	0.636183,0.824405	-0.0165762,0.0163358	0.00410967,0.0112351	4.25996,0.835803	0.00798837	0.00814142
2	rs10105098	61203671	A,A	C,C	0.636183,0.824405	-0.0165762,0.0163358	0.00410967,0.0112351	4.25996,0.835803	0.00798837	0.00814142
2	rs7464181	61178574	C,C	T,T	0.576541,0.733135	-0.0163289,0.0112942	0.00400146,0.00966419	4.34779,0.615222	0.0079215	0.00809439
2	rs7843385	61187018	C,C	T,T	0.588469,0.733135	-0.0158429,0.011851	0.00401769,0.00966419	4.09489,0.657394	0.00694954	0.00710766
2	rs28759336	61184143	T,T	C,C	0.588469,0.733135	-0.0158429,0.0117521	0.00401769,0.00966419	4.09489,0.649815	0.0068786	0.00703598
2	rs10094523	61188553	T,T	C,C	0.591451,0.733135	-0.0157678,0.0119551	0.00402215,0.00966419	4.05323,0.665413	0.0066575	0.00681542
2	rs28532174	61189851	A,A	G,G	0.592445,0.733135	-0.015544,0.0123615	0.00402367,0.00966419	3.951,0.697104	0.00614238	0.00629585
2	rs28371059	61183893	T,T	A,A	0.591451,0.733135	-0.0156794,0.0117989	0.00402215,0.00966419	4.01376,0.6534	0.00610099	0.00625357
2	rs28481384	61184183	A,A	T,T	0.591451,0.733135	-0.0156794,0.0117989	0.00402215,0.00966419	4.01376,0.6534	0.00610099	0.00625357
2	rs10435600	61182911	A,A	G,G	0.591451,0.733135	-0.0156794,0.011648	0.00402215,0.00966419	4.01376,0.64188	0.00600688	0.00615839
2	rs147488666	60559138	NA,T	NA,C	NA,0.981151	NA,-0.0992559	NA,0.0314332	NA,2.79851	0.00595312	0.0291545
2	rs11778498	61194476	A,A	T,T	0.592445,0.731151	-0.0154998,0.0127533	0.00402367,0.00964152	3.93149,0.730675	0.00574408	0.00589172
2	rs140995786	61176941	A,NA	G,NA	0.983101,NA	0.051107,NA	0.0153396,NA	3.0639,NA	0.00563547	0.015268
2	rs10957125	61194170	G,G	T,T	0.592445,0.731151	-0.0154556,0.0128891	0.00402367,0.00964152	3.91203,0.741658	0.00563328	0.00578021
2	rs35552143	61188688	A,A	G,G	0.595427,0.737103	-0.0152876,0.0128614	0.00402835,0.0097106	3.8308,0.732011	0.00559623	0.00574689
2	rs28376554	61189839	A,A	G,G	0.596421,0.734127	-0.0151563,0.0131908	0.00402994,0.00967566	3.7714,0.762482	0.00552501	0.00567472
2	rs13269899	61188793	T,T	C,C	0.595427,0.734127	-0.0152433,0.0128825	0.00402835,0.00967566	3.81159,0.737441	0.00540728	0.00555537
2	rs7832414	61176409	T,T	C,C	0.637177,0.84623	-0.0164924,0.014104	0.00411209,0.0118501	4.21797,0.630845	0.00535628	0.00549033
2	rs28429093	61192534	T,T	C,C	0.592445,0.733135	-0.0154069,0.0126169	0.00402367,0.00966419	3.89067,0.717352	0.00531857	0.00546177
2	rs7003287	61193526	A,A	G,G	0.595427,0.732143	-0.0153363,0.0128052	0.00402835,0.00965281	3.85199,0.733655	0.00517156	0.00531612
2	rs13274525	61192855	G,G	A,A	0.592445,0.733135	-0.0153627,0.0126638	0.00402367,0.00966419	3.87131,0.721099	0.00516486	0.00530666
2	rs10086200	61193588	T,T	C,C	0.594433,0.731151	-0.0153746,0.0130401	0.00402677,0.00964152	3.87131,0.753951	0.005164	0.0053092
2	rs10100017	61237900	T,T	C,C	0.630219,0.816468	-0.0162443,0.0141484	0.00409564,0.0110428	4.13659,0.698734	0.0051443	0.00528191
2	rs10086352	61193828	G,G	A,A	0.593439,0.733135	-0.0152757,0.0125648	0.00402521,0.00966419	3.8308,0.713198	0.0050438	0.00518654
2	rs6998745	61193207	T,T	C,C	0.592445,0.717262	-0.0153627,0.0120174	0.00402367,0.00949232	3.87131,0.687169	0.00499669	0.00513788
2	rs10086449	61193843	G,G	C,C	0.593439,0.733135	-0.0152315,0.0124605	0.00402521,0.00966419	3.81159,0.704924	0.00481744	0.00495763
2	rs7841804	61191927	C,C	T,T	0.595427,0.733135	-0.0152433,0.0127308	0.00402835,0.00966419	3.81159,0.726465	0.00477319	0.00491296
2	rs10109065	61174512	A,A	G,G	0.637177,0.84623	-0.0163541,0.0137379	0.00411209,0.0118501	4.15637,0.608478	0.00466327	0.00479066
2	rs7815042	61175613	C,C	T,T	0.637177,0.84623	-0.0163541,0.0136841	0.00411209,0.0118501	4.15637,0.605219	0.00464094	0.00476806
2	rs6471858	61177021	G,G	A,A	0.576541,0.747024	-0.0159158,0.00932188	0.00400146,0.00983323	4.15713,0.464541	0.00458043	0.00472286
2	rs7845524	61175261	C,C	T,T	0.576541,0.747024	-0.0159158,0.00917142	0.00400146,0.00983323	4.15713,0.454722	0.0045247	0.00466649
2	rs10088581	61233408	C,C	T,T	0.627237,0.815476	-0.0160357,0.0144886	0.00408891,0.0110197	4.056,0.724504	0.00451769	0.00464848
2	rs6471857	61176951	T,T	C,C	0.576541,0.747024	-0.015867,0.00932188	0.00400146,0.00983323	4.13486,0.464541	0.00440553	0.00454587
2	rs7002077	61176092	C,C	A,A	0.576541,0.747024	-0.015867,0.0092233	0.00400146,0.00983323	4.13486,0.458098	0.00437023	0.00451015
2	rs7832419	61176417	T,T	C,C	0.576541,0.747024	-0.015867,0.00917142	0.00400146,0.00983323	4.13486,0.454722	0.00435192	0.00449164
2	rs6471856	61175679	C,C	A,A	0.576541,0.747024	-0.0158225,0.00917142	0.00400146,0.00983323	4.11467,0.454722	0.0042011	0.00433897
2	rs7840279	61173971	C,C	T,T	0.576541,0.747024	-0.0158225,0.00901582	0.00400146,0.00983323	4.11467,0.444653	0.00414918	0.00428644
2	rs7841372	61191590	G,G	T,T	0.599404,0.733135	-0.0147621,0.0133787	0.00403484,0.00966419	3.59594,0.779246	0.00394568	0.00407841
2	rs6990370	61194539	G,G	T,T	0.599404,0.732143	-0.0145356,0.0135143	0.00403484,0.00965281	3.50148,0.791821	0.00334982	0.00347594
2	rs10957124	61167887	C,C	T,T	0.632207,0.843254	-0.0158091,0.0113953	0.00410023,0.0117578	3.93772,0.478262	0.00329877	0.00341461
2	rs7006734	61206805	G,G	A,A	0.576541,0.725198	-0.0150397,0.0120068	0.00400146,0.00957558	3.76728,0.678028	0.00315383	0.00327846
2	rs7826329	61171356	C,C	T,T	0.576541,0.747024	-0.0154582,0.0089173	0.00400146,0.00983323	3.951,0.438321	0.00309716	0.00322043
2	rs10097537	61171764	A,A	G,G	0.576541,0.747024	-0.0154582,0.0089173	0.00400146,0.00983323	3.951,0.438321	0.00309716	0.00322043
2	rs13267008	61170838	T,T	G,G	0.576541,0.747024	-0.0154582,0.00881976	0.00400146,0.00983323	3.951,0.432087	0.00307374	0.00319669
2	rs13266513	61170900	G,G	A,A	0.576541,0.747024	-0.0154582,0.00881976	0.00400146,0.00983323	3.951,0.432087	0.00307374	0.00319669
2	rs10093008	61170560	T,T	A,A	0.576541,0.747024	-0.0154582,0.00876818	0.00400146,0.00983323	3.951,0.428804	0.00306154	0.00318433
2	rs11774872	61170322	T,T	C,C	0.576541,0.747024	-0.0154582,0.00871661	0.00400146,0.00983323	3.951,0.425531	0.00304947	0.0031721
2	rs7463939	61169967	A,A	C,C	0.576541,0.747024	-0.0154142,0.00866505	0.00400146,0.00983323	3.93149,0.422268	0.00293659	0.00305758
2	rs7463930	61169828	A,A	G,G	0.576541,0.747024	-0.0154142,0.00861865	0.00400146,0.00983323	3.93149,0.419339	0.00292629	0.00304715
2	rs11781514	61169723	G,G	A,A	0.576541,0.747024	-0.0154142,0.00856709	0.00400146,0.00983323	3.93149,0.416095	0.00291497	0.00303568
2	rs11774698	61169713	T,T	C,C	0.576541,0.747024	-0.0154142,0.00856709	0.00400146,0.00983323	3.93149,0.416095	0.00291497	0.00303568
2	rs7002369	61168775	A,A	G,G	0.576541,0.747024	-0.0154142,0.00851555	0.00400146,0.00983323	3.93149,0.41286	0.00290376	0.00302433
2	rs6983830	61168623	C,C	T,T	0.576541,0.747024	-0.0153703,0.00856709	0.00400146,0.00983323	3.91203,0.416095	0.00281843	0.0029377
2	rs4145666	61301410	A,A	T,T	0.94334,0.858135	0.0284615,0.016212	0.00855199,0.0122515	3.05822,0.731085	0.00269902	0.0215058
2	rs183481616	61368826	T,NA	C,NA	0.988072,NA	-0.0598881,NA	0.0182119,NA	2.99674,NA	0.00245314	0.00737056
2	rs6996114	61167608	G,G	A,A	0.643141,0.822421	-0.0151458,0.00887018	0.00412703,0.0111856	3.61503,0.36878	0.00245061	0.00257353
2	rs10109487	61197883	A,A	C,C	0.586481,0.730159	-0.0143264,0.0116072	0.00401481,0.00963031	3.44467,0.64188	0.00237578	0.00248623
2	rs13281067	61196775	C,C	T,T	0.587475,0.730159	-0.0143315,0.0122267	0.00401624,0.00963031	3.44467,0.689893	0.00232841	0.00243827
2	rs9298027	61153560	A,A	C,C	0.658052,0.845238	-0.0151781,0.0147885	0.00416802,0.011819	3.56707,0.676035	0.00227796	0.00240071
2	rs10109386	61197881	G,G	A,A	0.586481,0.730159	-0.0141893,0.0117109	0.00401481,0.00963031	3.38833,0.649815	0.00217392	0.00228145
2	rs62504670	60446268	G,NA	A,NA	0.889662,NA	-0.0195343,NA	0.00631051,NA	2.70671,NA	0.00206316	0.00842505
2	rs13280153	61197179	A,A	C,C	0.590457,0.730159	-0.0141169,0.0122789	0.00402064,0.00963031	3.35042,0.694006	0.00202373	0.00213012
2	rs143041040	61215109	NA,A	NA,G	NA,0.97123	NA,-0.0690656	NA,0.0255725	NA,2.16003	0.00191969	0.00769858
2	rs117544118	61226385	NA,T	NA,C	NA,0.989087	NA,-0.10095	NA,0.0411453	NA,1.84931	0.00191137	0.00881788
2	rs72655554	60452509	T,NA	A,NA	0.966203,NA	0.0304807,NA	0.0109412,NA	2.27258,NA	0.00168987	0.00834498
2	rs78986053	60642219	A,NA	T,NA	0.983101,NA	0.0537695,NA	0.0153396,NA	3.34089,NA	0.00165063	0.00673971
2	rs75872186	61181831	A,NA	G,NA	0.984095,NA	-0.0516253,NA	0.0158037,NA	2.96326,NA	0.00162842	0.00474156
2	rs12542264	61221842	G,G	T,T	0.352883,0.472222	-0.0190504,0.00628597	0.00413745,0.00856258	5.38331,0.334537	0.00159761	0.00193595
2	rs7009181	61157809	G,G	A,A	0.66004,0.845238	-0.0148352,0.0132578	0.00417389,0.011819	3.42136,0.581742	0.00159719	0.00170539
2	rs6991411	61157788	C,C	T,T	0.66004,0.845238	-0.0148352,0.0132051	0.00417389,0.011819	3.42136,0.5786	0.0015901	0.0016981
2	rs56227154	61150883	G,G	C,C	0.604374,0.838294	-0.0157677,0.0046443	0.00404338,0.0116103	4.01623,0.16169	0.00157728	0.00170138
2	rs12549606	61222003	A,A	G,G	0.353877,0.472222	-0.0190382,0.00628597	0.00413481,0.00856258	5.38331,0.334537	0.00156968	0.00190001
2	rs7814086	61159974	A,A	C,C	0.657058,0.845238	-0.0147602,0.0135223	0.00416512,0.011819	3.40401,0.597608	0.00156501	0.00167186
2	rs13269146	61225867	T,T	C,C	0.352883,0.472222	-0.0190068,0.00638624	0.00413745,0.00856258	5.36134,0.341255	0.00156033	0.0018892
2	rs12550773	61220042	C,C	T,T	0.353877,0.472222	-0.0189947,0.0063361	0.00413481,0.00856258	5.36134,0.33789	0.00153009	0.00185547
2	rs72665118	61181847	C,C	T,T	0.888668,0.78869	0.0182668,-0.0129309	0.00628579,0.010471	2.43649,0.663818	0.00147374	0.00231918
2	rs11775891	61225652	T,T	C,C	0.352883,0.472222	-0.0189152,0.00643638	0.00413745,0.00856258	5.31535,0.344632	0.00147193	0.00178959
2	rs72665124	61191012	A,A	T,T	0.888668,0.78869	0.0181232,-0.0131507	0.00628579,0.010471	2.40489,0.679548	0.00141248	0.00223214
2	rs6995041	61298005	G,G	C,C	0.615308,0.431548	0.0170776,-0.00594651	0.00406384,0.00863061	4.5781,0.309076	0.001409	0.00276703
2	rs7009482	61195053	A,A	G,G	0.594433,0.731151	-0.013268,0.0130922	0.00402677,0.00964152	3.00683,0.758211	0.00136037	0.00145753
2	rs10109265	61197710	T,T	C,C	0.594433,0.731151	-0.013268,0.0128891	0.00402677,0.00964152	3.00683,0.741658	0.00132883	0.00142483
2	rs7007157	61154182	C,C	G,G	0.612326,0.747024	-0.0142942,0.00357365	0.00405803,0.00983323	3.369,0.144913	0.00132341	0.00144546
2	rs13278859	61119308	C,C	T,T	0.587475,0.852183	-0.0167648,0.0156845	0.00401624,0.0120441	4.52437,0.714828	0.00130467	0.00513907
2	rs6998008	61162506	A,A	G,G	0.658052,0.844246	-0.0145863,0.0128164	0.00416802,0.0117882	3.33162,0.557616	0.00128192	0.00138207
2	rs72665119	61182906	T,T	C,C	0.87674,0.78869	0.0163558,-0.013137	0.00601441,0.010471	2.18448,0.678563	0.00125583	0.0019741
2	rs137903742	61280638	NA,A	NA,C	NA,0.989087	NA,-0.0926472	NA,0.0411453	NA,1.61367	0.00122903	0.00567529
2	rs76932766	61243194	NA,T	NA,C	NA,0.989087	NA,-0.0925984	NA,0.0411453	NA,1.61233	0.00122597	0.0056612
2	rs9643367	61158053	C,C	T,T	0.611332,0.747024	-0.0140604,0.00359179	0.00405613,0.00983323	3.27791,0.145749	0.00114306	0.00125873
2	rs147417212	61332698	NA,A	NA,G	NA,0.955357	NA,0.0432882	NA,0.0206987	NA,1.43774	0.00114226	0.00348859
2	rs55716119	61291273	A,NA	G,NA	0.980119,NA	0.0419438,NA	0.0141639,NA	2.5138,NA	0.00113905	0.00337945
2	rs117405146	61270185	T,NA	C,NA	0.963221,NA	0.0237971,NA	0.0105045,NA	1.62918,NA	0.00113868	0.00314662
2	rs9643368	61158163	G,G	A,A	0.612326,0.747024	-0.014067,0.00359179	0.00405803,0.00983323	3.27791,0.145749	0.00113125	0.001247
2	rs12679218	61187658	T,T	C,C	0.87674,0.78869	0.016082,-0.0132833	0.00601441,0.010471	2.1251,0.689107	0.0011269	0.00179037
2	rs7462854	61152800	T,T	G,G	0.868787,0.789683	0.0159899,-0.0120575	0.00585591,0.0104891	2.19911,0.601472	0.00109983	0.00218739
2	rs6471851	61159951	G,G	T,T	0.611332,0.749008	-0.0139731,0.00355077	0.00405613,0.00985893	3.2432,0.143435	0.00107667	0.00118957
2	rs11996007	61191247	A,A	G,G	0.87674,0.78869	0.0159923,-0.0131981	0.00601441,0.010471	2.10584,0.68296	0.00107442	0.00171452
2	rs7814473	61160346	G,G	A,A	0.611332,0.747024	-0.0139731,0.00349627	0.00405613,0.00983323	3.2432,0.141359	0.00107333	0.0011868
2	rs7812953	61163309	C,C	T,T	0.612326,0.747024	-0.0138878,0.00381228	0.00405803,0.00983323	3.20696,0.155994	0.00106966	0.00118212
2	rs6471852	61160030	G,G	A,A	0.611332,0.747024	-0.013925,0.00349627	0.00405613,0.00983323	3.22419,0.141359	0.00103794	0.00115005
2	rs6988169	61161079	A,A	G,G	0.611332,0.747024	-0.013925,0.0033455	0.00405613,0.00983323	3.22419,0.134489	0.00103541	0.00114809
2	rs6471875	61299528	A,A	C,C	0.614314,0.430556	0.0167473,-0.00541304	0.00406188,0.00863302	4.42725,0.275193	0.00102863	0.00209806
2	rs6987786	61161038	G,G	C,C	0.612326,0.747024	-0.0139315,0.00339575	0.00405803,0.00983323	3.22419,0.136771	0.0010192	0.00113166
2	rs10957133	61300510	C,C	T,T	0.614314,0.430556	0.0167473,-0.00529825	0.00406188,0.00863302	4.42725,0.268088	0.00101789	0.00207794
2	rs77602216	60697514	NA,T	NA,A	NA,0.983135	NA,-0.0803079	NA,0.0331973	NA,1.80803	0.00101304	0.00463062
2	rs117374614	61226361	NA,C	NA,A	NA,0.989087	NA,-0.087547	NA,0.0411453	NA,1.47681	0.000954365	0.00440901
2	rs76631081	61273542	C,NA	A,NA	0.985089,NA	-0.0502062,NA	0.0163138,NA	2.68042,NA	0.000935882	0.0028329
2	rs6994129	61155149	C,C	T,T	0.612326,0.747024	-0.013796,0.00357365	0.00405803,0.00983323	3.17092,0.144913	0.000933153	0.00104068
2	rs76938579	61182552	A,NA	G,NA	0.981113,NA	-0.0425021,NA	0.0145245,NA	2.46459,NA	0.000912356	0.00275938
2	rs4737555	61188226	G,G	A,A	0.87674,0.78869	0.0155819,-0.0132833	0.00601441,0.010471	2.01881,0.689107	0.000906216	0.00147137
2	rs55948763	61192542	A,A	G,G	0.87674,0.78869	0.0154452,-0.0132977	0.00601441,0.010471	1.99023,0.690149	0.000855976	0.00139812
2	rs150095884	61270832	G,NA	A,NA	0.984095,NA	0.0338639,NA	0.0158037,NA	1.49308,NA	0.000817338	0.00290565
2	rs76953242	61201948	NA,T	NA,C	NA,0.984127	NA,-0.0687366	NA,0.0342017	NA,1.35204	0.000799722	0.0036504
2	rs72665113	61161613	T,T	C,C	0.869781,0.791667	0.0151739,-0.0125942	0.00587486,0.0105257	2.00882,0.635457	0.000783451	0.00160507
2	rs10094553	61165575	C,C	G,G	0.658052,0.84623	-0.0135894,0.0132977	0.00416802,0.0118501	2.95367,0.582037	0.000774381	0.000861172
2	rs35524626	61166159	A,A	G,G	0.661034,0.845238	-0.013486,0.012794	0.00417686,0.011819	2.9054,0.554345	0.000702697	0.000787315
2	rs118013053	60920075	G,NA	A,NA	0.978131,NA	0.042582,NA	0.0135185,NA	2.78696,NA	0.00069837	0.00312591
2	rs117754917	60649939	G,NA	A,NA	0.979125,NA	0.0432985,NA	0.0138296,NA	2.75871,NA	0.000663692	0.00292845
2	rs72663274	61060460	T,NA	C,NA	0.926441,NA	-0.0173128,NA	0.0075738,NA	1.65245,NA	0.000661273	0.00545841
2	rs73686308	61006782	NA,G	NA,A	NA,0.862103	NA,0.0304034	NA,0.0123978	NA,1.84789	0.00063139	0.00307472
2	rs181002529	60796111	NA,C	NA,A	NA,0.982143	NA,0.0598393	NA,0.0322783	NA,1.19545	0.000616437	0.00271961
2	rs12155603	61194626	A,A	G,G	0.875746,0.78869	0.014597,-0.0134919	0.0059937,0.010471	1.82752,0.704273	0.000602032	0.0010173
2	rs187347886	60447227	T,NA	G,NA	0.983101,NA	0.0228333,NA	0.0153396,NA	0.864502,NA	0.000577831	0.00228558
2	rs7844712	61213764	A,A	G,G	0.838966,0.693452	0.0152973,-0.00872808	0.00537909,0.00927141	2.35094,0.460295	0.000570612	0.00103824
2	rs1824997	61212853	C,C	T,T	0.838966,0.693452	0.0152973,-0.00868165	0.00537909,0.00927141	2.35094,0.457085	0.00056843	0.00103465
2	rs1904779	61215145	A,A	C,C	0.838966,0.693452	0.0152973,-0.00867449	0.00537909,0.00927141	2.35094,0.45659	0.000568096	0.0010341
2	rs1351379	61211213	C,C	G,G	0.838966,0.693452	0.0152562,-0.00868165	0.00537909,0.00927141	2.34054,0.457085	0.000557738	0.00101733
2	rs7814280	61160179	C,C	A,A	0.615308,0.748016	-0.0127767,0.00449838	0.00406384,0.00984603	2.77816,0.188584	0.000544563	0.000632544
2	rs55981054	61258857	C,C	A,A	0.893638,0.759921	0.0156873,-0.0152556	0.00641306,0.0100079	1.84047,0.894764	0.000543832	0.00104932
2	rs117369171	61107481	NA,G	NA,A	NA,0.982143	NA,-0.0572942	NA,0.0322783	NA,1.11978	0.000542891	0.00231074
2	rs6471855	61164850	C,C	T,T	0.612326,0.747024	-0.0128504,0.00429111	0.00405803,0.00983323	2.81192,0.178778	0.000541135	0.000629329
2	rs117389556	61340602	G,NA	A,NA	0.982107,NA	0.0245335,NA	0.014915,NA	1.00003,NA	0.000538558	0.00325314
2	rs7842303	61255591	T,T	C,C	0.892644,0.757937	0.0157136,-0.0149472	0.00638686,0.00997981	1.85754,0.872249	0.000538025	0.0010278
2	rs7825612	61335402	C,C	A,A	0.616302,0.427579	0.0162644,-0.00224745	0.00406582,0.00864047	4.1988,0.0997526	0.000537516	0.00115716
2	rs948422	61369808	C,C	G,G	0.620278,0.428571	0.0161578,-0.00204793	0.00407393,0.00863795	4.13641,0.0901282	0.000537363	0.00118006
2	rs13265543	61374869	A,A	G,G	0.620278,0.428571	0.0161578,-0.00204793	0.00407393,0.00863795	4.13641,0.0901282	0.000537363	0.00118006
2	rs58818800	61359223	A,A	G,G	0.620278,0.428571	0.0161578,-0.00194847	0.00407393,0.00863795	4.13641,0.0853738	0.000534835	0.00117527
2	rs1842389	61337279	A,A	C,C	0.614314,0.427579	0.0162486,-0.00229717	0.00406188,0.00864047	4.1988,0.102183	0.000534484	0.00113776
2	rs7844426	61213581	A,A	G,G	0.837972,0.693452	0.0153049,-0.00872808	0.00536574,0.00927141	2.36252,0.460295	0.000533703	0.000972067
2	rs6471853	61160657	G,G	T,T	0.616302,0.748016	-0.0127829,0.00439752	0.00406582,0.00984603	2.77816,0.183664	0.000533048	0.000621194
2	rs114588701	61256905	G,G	A,A	0.892644,0.757937	0.0156232,-0.0151142	0.00638686,0.00997981	1.84047,0.886375	0.000532045	0.00101852
2	rs6982717	61250319	T,T	G,G	0.552684,0.313492	0.00653679,-0.0128686	0.00397643,0.0092144	0.999131,0.789036	0.000531339	0.000668552
2	rs7009243	61165058	T,T	A,A	0.612326,0.748016	-0.0128066,0.00429669	0.00405803,0.00984603	2.79582,0.178778	0.000527811	0.0006151
2	rs2170167	61340676	A,A	G,G	0.619284,0.428571	0.0160538,-0.00169973	0.00407187,0.00863795	4.09367,0.0736555	0.00052063	0.00116176
2	rs115139027	61256666	G,G	C,C	0.892644,0.757937	0.0155757,-0.0150672	0.00638686,0.00997981	1.83151,0.882392	0.000520199	0.000998284
2	rs116349637	61256473	G,G	A,A	0.892644,0.757937	0.0155757,-0.0150672	0.00638686,0.00997981	1.83151,0.882392	0.000520199	0.000998284
2	rs79765273	60562161	A,NA	G,NA	0.973161,NA	0.0395197,NA	0.0122339,NA	2.90785,NA	0.000518848	0.00191636
2	rs7017113	61353362	G,G	T,T	0.620278,0.428571	0.0161098,-0.00184899	0.00407393,0.00863795	4.11501,0.0806578	0.000516646	0.00113933
2	rs7463394	61194244	T,T	C,C	0.875746,0.789683	0.0142287,-0.0133681	0.0059937,0.0104891	1.7545,0.693583	0.00051663	0.000888169
2	rs2170168	61225103	A,A	G,G	0.837972,0.693452	0.0152184,-0.0088255	0.00536574,0.00927141	2.34054,0.467061	0.000514848	0.000951982
2	rs117949290	60823277	NA,T	NA,C	NA,0.956349	NA,0.0338985	NA,0.0209218	NA,0.978074	0.000511295	0.00215302
2	rs117123396	60610679	G,NA	A,NA	0.985089,NA	0.04755,NA	0.0163138,NA	2.44853,NA	0.000507845	0.00216391
2	rs3896736	61249576	A,A	G,G	0.552684,0.3125	0.00662953,-0.012465	0.00397643,0.00922235	1.02012,0.753254	0.000507116	0.000639264
2	rs4354350	61341711	G,G	A,A	0.621272,0.428571	0.0160701,-0.00169973	0.00407601,0.00863795	4.09367,0.0736555	0.000505513	0.00111191
2	rs79186085	60666542	NA,A	NA,G	NA,0.974206	NA,0.0651336	NA,0.0269663	NA,1.80357	0.000504017	0.00244084
2	rs28699676	61344778	A,A	T,T	0.620278,0.428571	0.0160619,-0.00174949	0.00407393,0.00863795	4.09367,0.07598	0.000499204	0.00110478
2	rs10107019	61347172	A,A	G,G	0.620278,0.428571	0.0160619,-0.00174949	0.00407393,0.00863795	4.09367,0.07598	0.000499204	0.00110478
2	rs12547923	61340828	C,C	T,T	0.620278,0.428571	0.0160619,-0.00169973	0.00407393,0.00863795	4.09367,0.0736555	0.000498111	0.00110272
2	rs74675770	61154043	A,NA	G,NA	0.950298,NA	-0.0113707,NA	0.00909753,NA	0.675005,NA	0.000495318	0.00119053
2	rs6471868	61251641	G,G	A,A	0.549702,0.311508	0.00602798,-0.0135695	0.00397398,0.00923037	0.888396,0.849135	0.000492443	0.000630735
2	rs61057972	61193929	T,T	C,C	0.875746,0.789683	0.0140918,-0.0133681	0.0059937,0.0104891	1.72775,0.693583	0.000489639	0.000847435
2	rs10108692	61349350	C,C	T,T	0.620278,0.428571	0.0160188,-0.00179924	0.00407393,0.00863795	4.07451,0.0783141	0.000487104	0.00108047
2	rs144041586	60862442	T,NA	C,NA	0.977137,NA	0.0402915,NA	0.0132281,NA	2.63455,NA	0.000480375	0.00208409
2	rs147688317	61022106	NA,C	NA,A	NA,0.983135	NA,0.0525538	NA,0.0331973	NA,0.945372	0.000479034	0.0019645
2	rs137890028	61177835	NA,T	NA,G	NA,0.984127	NA,-0.0584611	NA,0.0342017	NA,1.05851	0.000470605	0.00215377
2	rs72648521	61268784	T,T	C,C	0.947316,0.877976	0.0316584,0.00946304	0.0088502,0.0130599	3.45919,0.329101	0.000464169	0.00181708
2	rs1383239	61252500	A,A	G,G	0.554672,0.412698	0.00685978,-0.00975523	0.00397815,0.00868273	1.07241,0.583	0.000454706	0.000583725
2	rs7014277	61246948	C,C	T,T	0.894632,0.75496	0.0167882,-0.0107687	0.00643966,0.00993854	2.03934,0.555057	0.000454443	0.000879905
2	rs74792169	61193570	T,T	C,C	0.875746,0.789683	0.014074,-0.0134156	0.0059937,0.0104891	1.72429,0.697024	0.00045094	0.000791528
2	rs11985405	61254494	T,T	C,C	0.553678,0.297619	0.00566718,-0.0155152	0.00397729,0.00934946	0.811944,1.01314	0.000450696	0.000598325
2	rs6471867	61251091	G,G	C,C	0.547714,0.311508	0.00584522,-0.0134968	0.00397243,0.00923037	0.850257,0.842599	0.000450141	0.000582272
2	rs200812482	60724081	NA,A	NA,T	NA,0.953373	NA,0.0436197	NA,0.0202746	NA,1.5025	0.000446011	0.00213964
2	rs117713202	60856946	T,NA	C,NA	0.977137,NA	0.0396826,NA	0.0132281,NA	2.56849,NA	0.000437776	0.00190217
2	rs76807454	60982216	NA,G	NA,A	NA,0.858135	NA,0.0277333	NA,0.0122515	NA,1.62719	0.000435727	0.0020932
2	rs117909755	61011270	NA,A	NA,G	NA,0.983135	NA,0.0505747	NA,0.0331973	NA,0.894002	0.000435164	0.00179205
2	rs143265625	60512621	NA,T	NA,A	NA,0.975198	NA,-0.0550889	NA,0.0274863	NA,1.34635	0.000433879	0.00228883
2	rs146358197	60770007	A,NA	G,NA	0.989066,NA	0.0287768,NA	0.0190121,NA	0.885638,NA	0.000433412	0.00180813
2	rs113342751	61065046	T,NA	C,NA	0.973161,NA	0.014514,NA	0.0122339,NA	0.628059,NA	0.000431845	0.0014118
2	rs17266595	60600224	A,NA	G,NA	0.94831,NA	0.0308614,NA	0.00893021,NA	3.26077,NA	0.00042993	0.00132613
2	rs187853071	60447727	NA,T	NA,G	NA,0.991071	NA,-0.0758401	NA,0.0454422	NA,1.02168	0.000425277	0.00194041
2	rs116447223	60992633	NA,T	NA,C	NA,0.858135	NA,0.0275309	NA,0.0122515	NA,1.60853	0.000424522	0.00203873
2	rs17252026	60529672	A,NA	C,NA	0.94831,NA	0.0307611,NA	0.00893021,NA	3.2427,NA	0.000420471	0.00129989
2	rs115858764	60995494	NA,A	NA,G	NA,0.858135	NA,0.0273906	NA,0.0122515	NA,1.59565	0.00041698	0.00200207
2	rs11995413	61001835	NA,A	NA,G	NA,0.858135	NA,0.0273404	NA,0.0122515	NA,1.59107	0.000414332	0.0019892
2	rs75922814	60549035	NA,G	NA,A	NA,0.96627	NA,0.0514674	NA,0.023678	NA,1.52677	0.000413745	0.0019822
2	rs118136118	60438997	T,NA	C,NA	0.983101,NA	0.0202978,NA	0.0153396,NA	0.731049,NA	0.000412054	0.00164995
2	rs17814894	61303622	G,G	A,A	0.600398,0.458333	0.015149,-0.00666586	0.00403651,0.00857919	3.75763,0.359349	0.000410499	0.000972719
2	rs78821359	60989401	NA,C	NA,G	NA,0.858135	NA,0.02721	NA,0.0122515	NA,1.57916	0.000407547	0.00195623
2	rs7830710	61306157	A,A	G,G	0.600398,0.458333	0.0151836,-0.0063587	0.00403651,0.00857919	3.77251,0.338579	0.000405617	0.000962497
2	rs11992579	60993633	NA,T	NA,C	NA,0.858135	NA,0.0271145	NA,0.0122515	NA,1.57047	0.000402675	0.00193255
2	rs72648524	61278961	A,A	G,G	0.949304,0.87996	0.0306999,0.0121625	0.00901262,0.0131525	3.18148,0.449642	0.000395987	0.0015898
2	rs10957131	61254501	A,A	G,G	0.553678,0.3125	0.00580606,-0.0133588	0.00397729,0.00922235	0.840603,0.831295	0.000394894	0.000521051
2	rs140066404	60424392	T,NA	G,NA	0.973161,NA	0.0250976,NA	0.0122339,NA	1.39556,NA	0.000393865	0.0013321
2	rs141690413	61301195	NA,A	NA,G	NA,0.991071	NA,-0.0802916	NA,0.0454422	NA,1.11212	0.000393756	0.00188257
2	rs181597450	61163575	NA,C	NA,T	NA,0.965278	NA,0.0438322	NA,0.0233493	NA,1.21835	0.000393443	0.00190994
2	rs2516283	61095712	T,NA	C,NA	0.042744,NA	0.0275943,NA	0.00977435,NA	2.32279,NA	0.000387558	0.00153922
2	rs181347512	60664075	NA,G	NA,A	NA,0.970238	NA,0.0325355	NA,0.0251555	NA,0.708006	0.000385205	0.00192767
2	rs10504306	60976171	NA,T	NA,C	NA,0.857143	NA,0.0269671	NA,0.0122159	NA,1.56422	0.000384634	0.00185788
2	rs78507606	60979608	NA,T	NA,A	NA,0.857143	NA,0.0268365	NA,0.0122159	NA,1.55236	0.000378488	0.00182773
2	rs6984378	61303146	A,A	G,G	0.600398,0.439484	0.015013,-0.00669186	0.00403651,0.00861267	3.69948,0.359349	0.000376465	0.000902249
2	rs77049449	60494663	G,NA	T,NA	0.919483,NA	-0.00400597,NA	0.00726648,NA	0.235501,NA	0.000375054	0.00268833
2	rs117052068	60444689	NA,A	NA,G	NA,0.97123	NA,-0.0374495	NA,0.0255725	NA,0.844441	0.000370801	0.00193353
2	rs117885822	60877160	C,NA	A,NA	0.964215,NA	0.00977695,NA	0.0106439,NA	0.445716,NA	0.000368074	0.00325436
2	rs182790466	60776374	G,NA	A,NA	0.986084,NA	0.0244699,NA	0.0168779,NA	0.832363,NA	0.00036805	0.00130106
2	rs145252778	61059552	NA,C	NA,T	NA,0.949405	NA,0.0309191	NA,0.019504	NA,0.947289	0.000364654	0.00180572
2	rs7460905	61176982	C,C	T,T	0.937376,0.934524	-0.0151869,0.0150232	0.0081604,0.0172809	1.20247,0.414928	0.000362871	0.000656976
2	rs79614391	60980627	NA,G	NA,A	NA,0.857143	NA,0.0263745	NA,0.0122159	NA,1.51078	0.000357821	0.00172641
2	rs74969358	60980484	NA,A	NA,G	NA,0.857143	NA,0.0263745	NA,0.0122159	NA,1.51078	0.000357821	0.00172641
2	rs75564267	60543515	T,NA	G,NA	0.93837,NA	-0.00275465,NA	0.00822159,NA	0.132187,NA	0.00035758	0.00263039
2	rs79803837	60979303	NA,A	NA,G	NA,0.857143	NA,0.0262727	NA,0.0122159	NA,1.50169	0.000353482	0.00170514
2	rs117734970	60424393	C,NA	G,NA	0.973161,NA	0.0243586,NA	0.0122339,NA	1.33281,NA	0.000350883	0.00119827
2	rs1519072	60390554	G,NA	C,NA	0.978131,NA	0.0176801,NA	0.0135185,NA	0.719134,NA	0.000342436	0.00136015
2	rs77568766	60870813	T,NA	A,NA	0.942346,NA	-0.00113481,NA	0.00848241,NA	0.0488698,NA	0.00034204	0.00127867
2	rs148884190	60491337	T,NA	C,NA	0.919483,NA	-0.00363372,NA	0.00726648,NA	0.209695,NA	0.000340395	0.00241309
2	rs78265744	60633379	NA,T	NA,C	NA,0.970238	NA,0.0508561	NA,0.0251555	NA,1.36441	0.000337471	0.00161507
2	rs76925604	60676214	T,NA	C,NA	0.975149,NA	-0.00575147,NA	0.0127009,NA	0.186644,NA	0.000337262	0.00159771
2	rs78016080	60490156	T,NA	C,NA	0.919483,NA	-0.00359279,NA	0.00726648,NA	0.206908,NA	0.000336838	0.00238498
2	rs142186991	60794739	A,NA	G,NA	0.977137,NA	0.0378843,NA	0.0132281,NA	2.37838,NA	0.00033681	0.00147003
2	rs2326517	61245480	A,A	T,T	0.54672,0.315476	0.00570541,-0.0121323	0.00397168,0.00919868	0.821447,0.727698	0.000336589	0.000447619
2	rs7838379	61255262	G,G	A,A	0.553678,0.3125	0.00539418,-0.0135578	0.00397729,0.00922235	0.75691,0.849135	0.000326174	0.000444603
2	rs2611340	61058617	C,NA	G,NA	0.022863,NA	0.0356912,NA	0.013228,NA	2.1566,NA	0.000322351	0.00104587
2	rs9772625	61244220	G,G	A,A	0.54672,0.314484	0.00565919,-0.0117928	0.00397168,0.00920651	0.811944,0.698488	0.000319389	0.000427549
2	rs16926096	61288497	A,A	C,C	0.852883,0.733135	0.0108522,-0.0155211	0.00558166,0.00966419	1.28513,0.965516	0.000313208	0.000691403
2	rs1115040	60706265	G,NA	A,NA	0.975149,NA	-0.00518343,NA	0.0127009,NA	0.16546,NA	0.000310603	0.00147075
2	rs80062377	60482414	T,NA	C,NA	0.918489,NA	-0.00353205,NA	0.00722595,NA	0.204132,NA	0.00030967	0.00215222
2	rs113978901	60460651	T,NA	C,NA	0.981113,NA	0.0157113,NA	0.0145245,NA	0.553803,NA	0.000308822	0.00128974
2	rs72659734	60779194	A,NA	T,NA	0.94831,NA	0.0295173,NA	0.00893021,NA	3.0229,NA	0.000307115	0.000989277
2	rs139076770	60728706	NA,C	NA,A	NA,0.970238	NA,0.0528473	NA,0.0251555	NA,1.44786	0.000305019	0.00149295
2	rs11989599	61221583	G,G	A,A	0.833996,0.69246	0.0135001,-0.00921156	0.00531372,0.00926307	1.95601,0.494838	0.000304155	0.000607425
2	rs117953803	60935027	NA,G	NA,A	NA,0.954365	NA,0.0247173	NA,0.0204832	NA,0.642938	0.000303834	0.00131803
2	rs1824998	61212751	A,A	G,G	0.833996,0.69246	0.0131543,-0.00921156	0.00531372,0.00926307	1.87603,0.494838	0.000301997	0.000602807
2	rs75811352	60482040	A,NA	G,NA	0.918489,NA	-0.00340584,NA	0.00722595,NA	0.195587,NA	0.000300038	0.00207762
2	rs7818620	61220926	A,A	C,C	0.833996,0.69246	0.0134596,-0.00921156	0.00531372,0.00926307	1.94657,0.494838	0.000299089	0.000598662
2	rs12677500	61287045	G,G	A,A	0.877734,0.739087	0.00777918,-0.0189997	0.00603539,0.00973436	0.704601,1.29278	0.000296087	0.000693213
2	rs78149900	61262648	G,NA	A,NA	0.979125,NA	-0.0365212,NA	0.0138296,NA	2.08244,NA	0.000292363	0.000942576
2	rs1480338	61213274	T,T	C,C	0.83499,0.69246	0.013231,-0.00921156	0.00532652,0.00926307	1.88632,0.494838	0.000291432	0.000582998
2	rs7827970	61213516	A,A	T,T	0.83499,0.69246	0.013231,-0.00921156	0.00532652,0.00926307	1.88632,0.494838	0.000291432	0.000582998
2	rs78722502	60712193	NA,G	NA,A	NA,0.973214	NA,0.0529964	NA,0.0264757	NA,1.34374	0.000291264	0.00136683
2	rs66490505	61211683	A,A	G,G	0.83499,0.69246	0.013186,-0.00926504	0.00532652,0.00926307	1.87603,0.498657	0.000287452	0.000576235
2	rs7840783	61213407	A,A	G,G	0.83499,0.69246	0.013186,-0.00921156	0.00532652,0.00926307	1.87603,0.494838	0.000286094	0.000573777
2	rs7814807	61214529	A,A	G,G	0.83499,0.69246	0.013186,-0.00921156	0.00532652,0.00926307	1.87603,0.494838	0.000286094	0.000573777
2	rs77756553	60990273	NA,A	NA,G	NA,0.857143	NA,0.0241022	NA,0.0122159	NA,1.31432	0.000284918	0.00135319
2	rs6471865	61217375	C,C	A,A	0.83499,0.69246	0.013186,-0.00916294	0.00532652,0.00926307	1.87603,0.491376	0.000284873	0.000571565
2	rs11993318	61064683	NA,T	NA,C	NA,0.825397	NA,0.0220285	NA,0.0112602	NA,1.29733	0.000283925	0.00138945
2	rs67583169	61212179	G,G	C,C	0.833996,0.69246	0.0131543,-0.00926504	0.00531372,0.00926307	1.87603,0.498657	0.000283887	0.000566522
2	rs6995588	61003897	NA,T	NA,C	NA,0.857143	NA,0.0240524	NA,0.0122159	NA,1.31016	0.000283392	0.00134586
2	rs59700121	61200722	A,A	G,G	0.890656,0.790675	0.014311,-0.0128061	0.00633559,0.0105074	1.62172,0.651832	0.000282652	0.000549303
2	rs7821274	60993848	NA,C	NA,T	NA,0.857143	NA,0.023956	NA,0.0122159	NA,1.30213	0.000280474	0.00133184
2	rs79724343	60993809	NA,C	NA,T	NA,0.857143	NA,0.023956	NA,0.0122159	NA,1.30213	0.000280474	0.00133184
2	rs7831932	60996357	NA,A	NA,T	NA,0.857143	NA,0.023816	NA,0.0122159	NA,1.29052	0.000276319	0.00131188
2	rs16925714	61003228	NA,T	NA,A	NA,0.857143	NA,0.0237685	NA,0.0122159	NA,1.28659	0.00027493	0.00130521
2	rs138734334	60694333	T,NA	C,NA	0.981113,NA	-0.00912494,NA	0.0145245,NA	0.275852,NA	0.000274841	0.00137637
2	rs11776939	61307547	T,T	C,C	0.600398,0.470238	0.0150462,-0.00270955	0.00403651,0.00856454	3.7136,0.123942	0.000273604	0.000686661
2	rs16925705	61001951	NA,G	NA,A	NA,0.857143	NA,0.0236711	NA,0.0122159	NA,1.27855	0.000272116	0.00129169
2	rs9643521	61223807	C,C	T,T	0.833996,0.69246	0.0131992,-0.00931366	0.00531372,0.00926307	1.88632,0.502138	0.000271228	0.000550456
2	rs150696637	61244927	A,NA	G,NA	0.986084,NA	0.0198425,NA	0.0168779,NA	0.62027,NA	0.00027099	0.000887461
2	rs117546001	60383613	NA,A	NA,G	NA,0.983135	NA,-0.0421761	NA,0.0331973	NA,0.690546	0.000269128	0.00125808
2	rs11984815	61001744	NA,C	NA,T	NA,0.857143	NA,0.0235263	NA,0.0122159	NA,1.26664	0.000268012	0.00127198
2	rs16926104	61291806	C,C	T,T	0.852883,0.731151	0.0106298,-0.0149603	0.00558166,0.00964152	1.24522,0.918135	0.000267694	0.00060019
2	rs76439253	60697192	A,NA	G,NA	0.99503,NA	-0.0594174,NA	0.0281148,NA	1.46133,NA	0.000266974	0.00112383
2	rs11543863	61215406	C,C	T,T	0.83499,0.69246	0.0130105,-0.00921156	0.00532652,0.00926307	1.83618,0.494838	0.000266377	0.000539584
2	rs1552071	61306938	A,A	G,G	0.601392,0.491071	0.0148833,-0.00371396	0.0040382,0.00855071	3.64181,0.177807	0.00026628	0.000669019
2	rs16925975	61200304	C,C	T,T	0.89165,0.791667	0.0142316,-0.0124373	0.00636104,0.0105257	1.59746,0.62459	0.000265456	0.000512492
2	rs1973209	61224644	G,G	A,A	0.833996,0.69246	0.0131543,-0.00926504	0.00531372,0.00926307	1.87603,0.498657	0.000265192	0.000539809
2	rs59616608	61198959	T,T	C,C	0.89165,0.791667	0.0140947,-0.0129115	0.00636104,0.0105257	1.57339,0.657675	0.000264683	0.000512234
2	rs9693218	61200549	T,T	C,C	0.89165,0.791667	0.0142316,-0.0123848	0.00636104,0.0105257	1.59746,0.620971	0.000264249	0.000510406
2	rs75058600	61306460	NA,G	NA,A	NA,0.963294	NA,-0.0282706	NA,0.0227328	NA,0.670306	0.000263651	0.00113718
2	rs544362216	60966930	T,NA	G,NA	0.993042,NA	0.0640329,NA	0.0237851,NA	2.14877,NA	0.00026142	0.00105766
2	rs111651604	60442762	T,NA	C,NA	0.979125,NA	0.0112451,NA	0.0138296,NA	0.380751,NA	0.000260046	0.00111474
2	rs80235299	61255412	G,NA	T,NA	0.977137,NA	-0.0341747,NA	0.0132281,NA	2.00964,NA	0.000259222	0.000798618
2	rs7817306	60996579	NA,T	NA,C	NA,0.857143	NA,0.0231968	NA,0.0122159	NA,1.23974	0.00025903	0.00122884
2	rs79887259	61373296	T,NA	G,NA	0.984095,NA	0.0211549,NA	0.0158037,NA	0.743042,NA	0.000258816	0.0011025
2	rs78034798	61373297	A,NA	C,NA	0.984095,NA	0.0211008,NA	0.0158037,NA	0.740363,NA	0.000257299	0.00109622
2	rs75351954	60603370	C,NA	T,NA	0.941352,NA	0.00100721,NA	0.00841466,NA	0.0434843,NA	0.000256969	0.00100209
2	rs7007086	61257485	C,C	A,A	0.450298,0.686508	-0.00502425,0.0137968	0.00397398,0.0092144	0.685864,0.871878	0.000256558	0.000365749
2	rs7836387	60998768	NA,A	NA,G	NA,0.857143	NA,0.0231019	NA,0.0122159	NA,1.23206	0.000256533	0.00121685
2	rs7831347	60997746	NA,A	NA,G	NA,0.857143	NA,0.0231019	NA,0.0122159	NA,1.23206	0.000256533	0.00121685
2	rs10504308	61231164	T,T	C,C	0.899602,0.78373	0.0158084,-0.0126545	0.00657888,0.010383	1.78873,0.651832	0.000256037	0.000513218
2	rs139289422	61219385	NA,G	NA,T	NA,0.983135	NA,0.0516958	NA,0.0331973	NA,0.922939	0.000255098	0.00121268
2	rs190701493	61327317	C,NA	G,NA	0.987078,NA	0.0390644,NA	0.0175062,NA	1.59091,NA	0.000254955	0.000881029
2	rs78351426	60587930	A,NA	T,NA	0.976143,NA	-0.00458886,NA	0.0129561,NA	0.140741,NA	0.000253829	0.00121207
2	rs4738802	61203649	T,T	A,A	0.89165,0.791667	0.0141844,-0.0119932	0.00636104,0.0105257	1.58914,0.594262	0.00025164	0.000488935
2	rs12680159	61021874	NA,C	NA,T	NA,0.857143	NA,0.0225885	NA,0.0122159	NA,1.19082	0.000251357	0.00118381
2	rs11986212	60969846	NA,C	NA,A	NA,0.857143	NA,0.023161	NA,0.0122159	NA,1.23684	0.000250668	0.00119578
2	rs11995335	61208441	G,G	A,A	0.83499,0.69246	0.0128351,-0.00931366	0.00532652,0.00926307	1.79677,0.502138	0.000250549	0.000512197
2	rs534613431	60796418	NA,G	NA,T	NA,0.986111	NA,-0.0565871	NA,0.0365264	NA,0.916029	0.000249508	0.00115446
2	rs12676801	61203307	A,A	G,G	0.89165,0.791667	0.0141419,-0.0120458	0.00636104,0.0105257	1.58167,0.597818	0.000249234	0.000485047
3	rs147488666	60559138	NA,T	NA,C	NA,0.981151	NA,-0.0992559	NA,0.0314332	NA,2.79851	0.0233402	0.0291545
3	rs4145666	61301410	A,A	T,T	0.94334,0.858135	0.0284615,0.016212	0.00855199,0.0122515	3.05822,0.731085	0.0188575	0.0215058
3	rs140995786	61176941	A,NA	G,NA	0.983101,NA	0.051107,NA	0.0153396,NA	3.0639,NA	0.00968709	0.015268
3	rs117544118	61226385	NA,T	NA,C	NA,0.989087	NA,-0.10095	NA,0.0411453	NA,1.84931	0.00691972	0.00881788
3	rs72655554	60452509	T,NA	A,NA	0.966203,NA	0.0304807,NA	0.0109412,NA	2.27258,NA	0.00666634	0.00834498
3	rs62504670	60446268	G,NA	A,NA	0.889662,NA	-0.0195343,NA	0.00631051,NA	2.70671,NA	0.00637498	0.00842505
3	rs143041040	61215109	NA,A	NA,G	NA,0.97123	NA,-0.0690656	NA,0.0255725	NA,2.16003	0.00578997	0.00769858
3	rs78986053	60642219	A,NA	T,NA	0.983101,NA	0.0537695,NA	0.0153396,NA	3.34089,NA	0.00509729	0.00673971
3	rs183481616	61368826	T,NA	C,NA	0.988072,NA	-0.0598881,NA	0.0182119,NA	2.99674,NA	0.00492945	0.00737056
3	rs72663274	61060460	T,NA	C,NA	0.926441,NA	-0.0173128,NA	0.0075738,NA	1.65245,NA	0.00480029	0.00545841
3	rs137903742	61280638	NA,A	NA,C	NA,0.989087	NA,-0.0926472	NA,0.0411453	NA,1.61367	0.00445172	0.00567529
3	rs76932766	61243194	NA,T	NA,C	NA,0.989087	NA,-0.0925984	NA,0.0411453	NA,1.61233	0.00444066	0.0056612
3	rs13278859	61119308	C,C	T,T	0.587475,0.852183	-0.0167648,0.0156845	0.00401624,0.0120441	4.52437,0.714828	0.00383858	0.00513907
3	rs77602216	60697514	NA,T	NA,A	NA,0.983135	NA,-0.0803079	NA,0.0331973	NA,1.80803	0.00362123	0.00463062
3	rs117374614	61226361	NA,C	NA,A	NA,0.989087	NA,-0.087547	NA,0.0411453	NA,1.47681	0.00345794	0.00440901
3	rs75872186	61181831	A,NA	G,NA	0.984095,NA	-0.0516253,NA	0.0158037,NA	2.96326,NA	0.00311817	0.00474156
3	rs117885822	60877160	C,NA	A,NA	0.964215,NA	0.00977695,NA	0.0106439,NA	0.445716,NA	0.00288735	0.00325436
3	rs76953242	61201948	NA,T	NA,C	NA,0.984127	NA,-0.0687366	NA,0.0342017	NA,1.35204	0.00285295	0.0036504
3	rs117389556	61340602	G,NA	A,NA	0.982107,NA	0.0245335,NA	0.014915,NA	1.00003,NA	0.00271604	0.00325314
3	rs73686308	61006782	NA,G	NA,A	NA,0.862103	NA,0.0304034	NA,0.0123978	NA,1.84789	0.00244486	0.00307472
3	rs118013053	60920075	G,NA	A,NA	0.978131,NA	0.042582,NA	0.0135185,NA	2.78696,NA	0.00242916	0.00312591
3	rs147417212	61332698	NA,A	NA,G	NA,0.955357	NA,0.0432882	NA,0.0206987	NA,1.43774	0.002349	0.00348859
3	rs77049449	60494663	G,NA	T,NA	0.919483,NA	-0.00400597,NA	0.00726648,NA	0.235501,NA	0.00231414	0.00268833
3	rs75564267	60543515	T,NA	G,NA	0.93837,NA	-0.00275465,NA	0.00822159,NA	0.132187,NA	0.00227362	0.00263039
3	rs117754917	60649939	G,NA	A,NA	0.979125,NA	0.0432985,NA	0.0138296,NA	2.75871,NA	0.00226619	0.00292845
3	rs55716119	61291273	A,NA	G,NA	0.980119,NA	0.0419438,NA	0.0141639,NA	2.5138,NA	0.00224294	0.00337945
3	rs181002529	60796111	NA,C	NA,A	NA,0.982143	NA,0.0598393	NA,0.0322783	NA,1.19545	0.00210446	0.00271961
3	rs150095884	61270832	G,NA	A,NA	0.984095,NA	0.0338639,NA	0.0158037,NA	1.49308,NA	0.00209001	0.00290565
3	rs148884190	60491337	T,NA	C,NA	0.919483,NA	-0.00363372,NA	0.00726648,NA	0.209695,NA	0.0020734	0.00241309
3	rs78016080	60490156	T,NA	C,NA	0.919483,NA	-0.00359279,NA	0.00726648,NA	0.206908,NA	0.00204883	0.00238498
3	rs117405146	61270185	T,NA	C,NA	0.963221,NA	0.0237971,NA	0.0105045,NA	1.62918,NA	0.00201023	0.00314662
3	rs79186085	60666542	NA,A	NA,G	NA,0.974206	NA,0.0651336	NA,0.0269663	NA,1.80357	0.00193777	0.00244084
3	rs76631081	61273542	C,NA	A,NA	0.985089,NA	-0.0502062,NA	0.0163138,NA	2.68042,NA	0.00189876	0.0028329
3	rs143265625	60512621	NA,T	NA,A	NA,0.975198	NA,-0.0550889	NA,0.0274863	NA,1.34635	0.00185575	0.00228883
3	rs76938579	61182552	A,NA	G,NA	0.981113,NA	-0.0425021,NA	0.0145245,NA	2.46459,NA	0.00184869	0.00275938
3	rs80062377	60482414	T,NA	C,NA	0.918489,NA	-0.00353205,NA	0.00722595,NA	0.204132,NA	0.00184312	0.00215222
3	rs75811352	60482040	A,NA	G,NA	0.918489,NA	-0.00340584,NA	0.00722595,NA	0.195587,NA	0.00177811	0.00207762
3	rs117369171	61107481	NA,G	NA,A	NA,0.982143	NA,-0.0572942	NA,0.0322783	NA,1.11978	0.0017688	0.00231074
3	rs187347886	60447227	T,NA	G,NA	0.983101,NA	0.0228333,NA	0.0153396,NA	0.864502,NA	0.00170873	0.00228558
3	rs200812482	60724081	NA,A	NA,T	NA,0.953373	NA,0.0436197	NA,0.0202746	NA,1.5025	0.00169437	0.00213964
3	rs137890028	61177835	NA,T	NA,G	NA,0.984127	NA,-0.0584611	NA,0.0342017	NA,1.05851	0.00168395	0.00215377
3	rs77075097	61112383	C,NA	G,NA	0.966203,NA	0.0105203,NA	0.0109412,NA	0.473295,NA	0.00167038	0.00187007
3	rs76807454	60982216	NA,G	NA,A	NA,0.858135	NA,0.0277333	NA,0.0122515	NA,1.62719	0.00165818	0.0020932
3	rs117123396	60610679	G,NA	A,NA	0.985089,NA	0.04755,NA	0.0163138,NA	2.44853,NA	0.00165688	0.00216391
3	rs117949290	60823277	NA,T	NA,C	NA,0.956349	NA,0.0338985	NA,0.0209218	NA,0.978074	0.00164256	0.00215302
3	rs116447223	60992633	NA,T	NA,C	NA,0.858135	NA,0.0275309	NA,0.0122515	NA,1.60853	0.00161488	0.00203873
3	rs144041586	60862442	T,NA	C,NA	0.977137,NA	0.0402915,NA	0.0132281,NA	2.63455,NA	0.00160443	0.00208409
3	rs115858764	60995494	NA,A	NA,G	NA,0.858135	NA,0.0273906	NA,0.0122515	NA,1.59565	0.00158574	0.00200207
3	rs11995413	61001835	NA,A	NA,G	NA,0.858135	NA,0.0273404	NA,0.0122515	NA,1.59107	0.00157551	0.0019892
3	rs75922814	60549035	NA,G	NA,A	NA,0.96627	NA,0.0514674	NA,0.023678	NA,1.52677	0.00156909	0.0019822
3	rs117052068	60444689	NA,A	NA,G	NA,0.97123	NA,-0.0374495	NA,0.0255725	NA,0.844441	0.00156331	0.00193353
3	rs78821359	60989401	NA,C	NA,G	NA,0.858135	NA,0.02721	NA,0.0122515	NA,1.57916	0.0015493	0.00195623
3	rs181347512	60664075	NA,G	NA,A	NA,0.970238	NA,0.0325355	NA,0.0251555	NA,0.708006	0.00154305	0.00192767
3	rs11992579	60993633	NA,T	NA,C	NA,0.858135	NA,0.0271145	NA,0.0122515	NA,1.57047	0.00153048	0.00193255
3	rs181597450	61163575	NA,C	NA,T	NA,0.965278	NA,0.0438322	NA,0.0233493	NA,1.21835	0.00151709	0.00190994
3	rs187853071	60447727	NA,T	NA,G	NA,0.991071	NA,-0.0758401	NA,0.0454422	NA,1.02168	0.00151578	0.00194041
3	rs141690413	61301195	NA,A	NA,G	NA,0.991071	NA,-0.0802916	NA,0.0454422	NA,1.11212	0.00148939	0.00188257
3	rs147688317	61022106	NA,C	NA,A	NA,0.983135	NA,0.0525538	NA,0.0331973	NA,0.945372	0.00148618	0.0019645
3	rs10504306	60976171	NA,T	NA,C	NA,0.857143	NA,0.0269671	NA,0.0122159	NA,1.56422	0.0014738	0.00185788
3	rs117713202	60856946	T,NA	C,NA	0.977137,NA	0.0396826,NA	0.0132281,NA	2.56849,NA	0.00146498	0.00190217
3	rs78507606	60979608	NA,T	NA,A	NA,0.857143	NA,0.0268365	NA,0.0122159	NA,1.55236	0.00144978	0.00182773
3	rs145252778	61059552	NA,C	NA,T	NA,0.949405	NA,0.0309191	NA,0.019504	NA,0.947289	0.00144159	0.00180572
3	rs79765273	60562161	A,NA	G,NA	0.973161,NA	0.0395197,NA	0.0122339,NA	2.90785,NA	0.00139817	0.00191636
3	rs146358197	60770007	A,NA	G,NA	0.989066,NA	0.0287768,NA	0.0190121,NA	0.885638,NA	0.00137531	0.00180813
3	rs79614391	60980627	NA,G	NA,A	NA,0.857143	NA,0.0263745	NA,0.0122159	NA,1.51078	0.00136907	0.00172641
3	rs74969358	60980484	NA,A	NA,G	NA,0.857143	NA,0.0263745	NA,0.0122159	NA,1.51078	0.00136907	0.00172641
3	rs11775893	60541264	T,NA	C,NA	0.931412,NA	-0.00220282,NA	0.00782246,NA	0.108881,NA	0.00136767	0.00161312
3	rs6995041	61298005	G,G	C,C	0.615308,0.431548	0.0170776,-0.00594651	0.00406384,0.00863061	4.5781,0.309076	0.00135986	0.00276703
3	rs8180936	61151574	T,T	C,C	0.318091,0.374008	-0.0212727,0.00449114	0.00424522,0.00883443	6.26633,0.21382	0.00135906	0.00972669
3	rs117909755	61011270	NA,A	NA,G	NA,0.983135	NA,0.0505747	NA,0.0331973	NA,0.894002	0.00135748	0.00179205
3	rs72648521	61268784	T,T	C,C	0.947316,0.877976	0.0316584,0.00946304	0.0088502,0.0130599	3.45919,0.329101	0.00135348	0.00181708
3	rs79803837	60979303	NA,A	NA,G	NA,0.857143	NA,0.0262727	NA,0.0122159	NA,1.50169	0.00135213	0.00170514
3	rs75182895	60536667	C,NA	G,NA	0.931412,NA	-0.00206241,NA	0.00782246,NA	0.101249,NA	0.00132159	0.00155975
3	rs11784285	60554852	A,NA	G,NA	0.931412,NA	-0.00198777,NA	0.00782246,NA	0.0972305,NA	0.00129789	0.00153231
3	rs78265744	60633379	NA,T	NA,C	NA,0.970238	NA,0.0508561	NA,0.0251555	NA,1.36441	0.00127802	0.00161507
3	rs77938567	60660215	A,NA	G,NA	0.964215,NA	0.00579411,NA	0.0106439,NA	0.231959,NA	0.00126567	0.00145962
3	rs76925604	60676214	T,NA	C,NA	0.975149,NA	-0.00575147,NA	0.0127009,NA	0.186644,NA	0.00126087	0.00159771
3	rs17739643	61095111	G,NA	C,NA	0.973161,NA	-0.0161414,NA	0.0122339,NA	0.728079,NA	0.00124025	0.0014453
3	rs118136118	60438997	T,NA	C,NA	0.983101,NA	0.0202978,NA	0.0153396,NA	0.731049,NA	0.0012384	0.00164995
3	rs77568858	60525449	C,NA	G,NA	0.924453,NA	-0.00195307,NA	0.00748151,NA	0.100151,NA	0.0012153	0.00142862
3	rs76164742	60546185	A,NA	G,NA	0.932406,NA	-0.00195795,NA	0.00787557,NA	0.0949268,NA	0.00121181	0.001436
3	rs77285254	60555094	C,NA	T,NA	0.931412,NA	-0.00164348,NA	0.00782246,NA	0.0790466,NA	0.00119535	0.00141345
3	rs72648524	61278961	A,A	G,G	0.949304,0.87996	0.0306999,0.0121625	0.00901262,0.0131525	3.18148,0.449642	0.00119425	0.0015898
3	rs10111908	61105311	T,NA	C,NA	0.962227,NA	0.00894085,NA	0.0103707,NA	0.410477,NA	0.0011916	0.00134398
3	rs139076770	60728706	NA,C	NA,A	NA,0.970238	NA,0.0528473	NA,0.0251555	NA,1.44786	0.00118829	0.00149295
3	rs10086881	60928445	A,NA	G,NA	0.961233,NA	0.00480852,NA	0.0102422,NA	0.194686,NA	0.00118137	0.00134965
3	rs11778476	60519015	A,NA	G,NA	0.924453,NA	-0.00182894,NA	0.00748151,NA	0.0931945,NA	0.00117858	0.00138633
3	rs1115040	60706265	G,NA	A,NA	0.975149,NA	-0.00518343,NA	0.0127009,NA	0.16546,NA	0.00116051	0.00147075
3	rs76615912	60516403	A,NA	G,NA	0.924453,NA	-0.00174617,NA	0.00748151,NA	0.0886014,NA	0.00115489	0.00135903
3	rs2516283	61095712	T,NA	C,NA	0.042744,NA	0.0275943,NA	0.00977435,NA	2.32279,NA	0.00115208	0.00153922
3	rs117067231	60918930	A,NA	C,NA	0.985089,NA	0.0155441,NA	0.0163138,NA	0.46765,NA	0.00114687	0.00130116
3	rs7013275	60480848	C,C	A,A	0.892644,0.94246	-0.00232479,0.0240884	0.00638686,0.0183564	0.145171,0.722548	0.00113539	0.00132553
3	rs142186991	60794739	A,NA	G,NA	0.977137,NA	0.0378843,NA	0.0132281,NA	2.37838,NA	0.00113357	0.00147003
3	rs7846042	60670073	T,NA	C,NA	0.062624,NA	-0.00138898,NA	0.00816041,NA	0.0630617,NA	0.00112953	0.00131225
3	rs76685682	60562380	C,NA	T,NA	0.931412,NA	-0.00137747,NA	0.00782246,NA	0.0653893,NA	0.00112316	0.00132971
3	rs79814986	60560511	G,NA	A,NA	0.931412,NA	-0.00137747,NA	0.00782246,NA	0.0653893,NA	0.00112316	0.00132971
3	rs28410592	61065829	T,NA	C,NA	0.964215,NA	0.00750069,NA	0.0106439,NA	0.317855,NA	0.00110919	0.00125088
3	rs117838679	60510012	A,NA	T,NA	0.923459,NA	-0.00114883,NA	0.00743677,NA	0.0568859,NA	0.00110893	0.00130262
3	rs11993318	61064683	NA,T	NA,C	NA,0.825397	NA,0.0220285	NA,0.0112602	NA,1.29733	0.00110583	0.00138945
3	rs138734334	60694333	T,NA	C,NA	0.981113,NA	-0.00912494,NA	0.0145245,NA	0.275852,NA	0.00110183	0.00137637
3	rs7462854	61152800	T,T	G,G	0.868787,0.789683	0.0159899,-0.0120575	0.00585591,0.0104891	2.19911,0.601472	0.00108876	0.00218739
3	rs78722502	60712193	NA,G	NA,A	NA,0.973214	NA,0.0529964	NA,0.0264757	NA,1.34374	0.00107588	0.00136683
3	rs117689809	61226003	T,NA	C,NA	0.970179,NA	0.00792043,NA	0.0116239,NA	0.304848,NA	0.00107085	0.00119928
3	rs6471875	61299528	A,A	C,C	0.614314,0.430556	0.0167473,-0.00541304	0.00406188,0.00863302	4.42725,0.275193	0.00107046	0.00209806
3	rs77756553	60990273	NA,A	NA,G	NA,0.857143	NA,0.0241022	NA,0.0122159	NA,1.31432	0.00106857	0.00135319
3	rs6995588	61003897	NA,T	NA,C	NA,0.857143	NA,0.0240524	NA,0.0122159	NA,1.31016	0.00106276	0.00134586
3	rs10957133	61300510	C,C	T,T	0.614314,0.430556	0.0167473,-0.00529825	0.00406188,0.00863302	4.42725,0.268088	0.00106105	0.00207794
3	rs79724343	60993809	NA,C	NA,T	NA,0.857143	NA,0.023956	NA,0.0122159	NA,1.30213	0.00105165	0.00133184
3	rs7821274	60993848	NA,C	NA,T	NA,0.857143	NA,0.023956	NA,0.0122159	NA,1.30213	0.00105165	0.00133184
3	rs7831932	60996357	NA,A	NA,T	NA,0.857143	NA,0.023816	NA,0.0122159	NA,1.29052	0.00103584	0.00131188
3	rs16925714	61003228	NA,T	NA,A	NA,0.857143	NA,0.0237685	NA,0.0122159	NA,1.28659	0.00103055	0.00130521
3	rs16925705	61001951	NA,G	NA,A	NA,0.857143	NA,0.0236711	NA,0.0122159	NA,1.27855	0.00101984	0.00129169
3	rs1519072	60390554	G,NA	C,NA	0.978131,NA	0.0176801,NA	0.0135185,NA	0.719134,NA	0.00101806	0.00136015
3	rs79895102	60488768	A,A	C,C	0.918489,0.972222	-0.00392445,0.0357283	0.00722595,0.0260119	0.23132,0.770611	0.00101514	0.00117598
3	rs117953803	60935027	NA,G	NA,A	NA,0.954365	NA,0.0247173	NA,0.0204832	NA,0.642938	0.0010145	0.00131803
3	rs11984815	61001744	NA,C	NA,T	NA,0.857143	NA,0.0235263	NA,0.0122159	NA,1.26664	0.00100423	0.00127198
3	rs75208986	60616973	C,NA	T,NA	0.964215,NA	0.00438678,NA	0.0106439,NA	0.16734,NA	0.000995776	0.00115525
3	rs7845843	60494113	A,A	G,G	0.918489,0.972222	-0.00384169,0.035824	0.00722595,0.0260119	0.225507,0.773541	0.000993314	0.00115116
3	rs117546001	60383613	NA,A	NA,G	NA,0.983135	NA,-0.0421761	NA,0.0331973	NA,0.690546	0.000989219	0.00125808
3	rs113978901	60460651	T,NA	C,NA	0.981113,NA	0.0157113,NA	0.0145245,NA	0.553803,NA	0.000981216	0.00128974
3	rs113342751	61065046	T,NA	C,NA	0.973161,NA	0.014514,NA	0.0122339,NA	0.628059,NA	0.000980374	0.0014118
3	rs118186030	61031691	NA,A	NA,C	NA,0.983135	NA,-0.0469077	NA,0.0331973	NA,0.80229	0.00097023	0.00120591
3	rs7817306	60996579	NA,T	NA,C	NA,0.857143	NA,0.0231968	NA,0.0122159	NA,1.23974	0.000970052	0.00122884
3	rs7836387	60998768	NA,A	NA,G	NA,0.857143	NA,0.0231019	NA,0.0122159	NA,1.23206	0.000960553	0.00121685
3	rs7831347	60997746	NA,A	NA,G	NA,0.857143	NA,0.0231019	NA,0.0122159	NA,1.23206	0.000960553	0.00121685
3	rs78351426	60587930	A,NA	T,NA	0.976143,NA	-0.00458886,NA	0.0129561,NA	0.140741,NA	0.000958481	0.00121207
3	rs139289422	61219385	NA,G	NA,T	NA,0.983135	NA,0.0516958	NA,0.0331973	NA,0.922939	0.000957821	0.00121268
3	rs11986212	60969846	NA,C	NA,A	NA,0.857143	NA,0.023161	NA,0.0122159	NA,1.23684	0.00094534	0.00119578
3	rs140066404	60424392	T,NA	G,NA	0.973161,NA	0.0250976,NA	0.0122339,NA	1.39556,NA	0.000938599	0.0013321
3	rs77568766	60870813	T,NA	A,NA	0.942346,NA	-0.00113481,NA	0.00848241,NA	0.0488698,NA	0.00093695	0.00127867
3	rs182790466	60776374	G,NA	A,NA	0.986084,NA	0.0244699,NA	0.0168779,NA	0.832363,NA	0.000933355	0.00130106
3	rs12680159	61021874	NA,C	NA,T	NA,0.857143	NA,0.0225885	NA,0.0122159	NA,1.19082	0.000932684	0.00118381
3	rs56700368	60967701	NA,T	NA,C	NA,0.856151	NA,0.0229566	NA,0.0121808	NA,1.22566	0.000931953	0.00117821
3	rs77952793	60843497	T,NA	C,NA	0.93837,NA	0.000561868,NA	0.00822159,NA	0.0243318,NA	0.000929272	0.00109181
3	rs188224431	60797587	NA,A	NA,C	NA,0.931548	NA,0.0139517	NA,0.016928	NA,0.387385	0.000916613	0.00113929
3	rs534613431	60796418	NA,G	NA,T	NA,0.986111	NA,-0.0565871	NA,0.0365264	NA,0.916029	0.000905178	0.00115446
3	rs17266595	60600224	A,NA	G,NA	0.94831,NA	0.0308614,NA	0.00893021,NA	3.26077,NA	0.000896513	0.00132613
3	rs192813944	61073765	A,NA	G,NA	0.970179,NA	-0.0134292,NA	0.0116239,NA	0.60561,NA	0.000887522	0.00103808
3	rs76618031	61012418	NA,A	NA,G	NA,0.861111	NA,0.0223537	NA,0.0123606	NA,1.1516	0.000886215	0.00112389
3	rs117504601	60510634	T,NA	C,NA	0.966203,NA	0.00349251,NA	0.0109412,NA	0.125188,NA	0.000885168	0.00103785
3	rs17252026	60529672	A,NA	C,NA	0.94831,NA	0.0307611,NA	0.00893021,NA	3.2427,NA	0.000879712	0.00129989
3	rs17738866	61060128	A,NA	C,NA	0.976143,NA	-0.0151751,NA	0.0129561,NA	0.617097,NA	0.000877183	0.00103492
3	rs143454145	61065553	NA,A	NA,G	NA,0.983135	NA,-0.0362611	NA,0.0331973	NA,0.561135	0.000874492	0.00111881
3	rs9298016	60496742	T,T	C,C	0.912525,0.714286	-0.00532144,-0.00509316	0.00699802,0.0094624	0.349689,0.228852	0.000874446	0.00101474
3	rs75058600	61306460	NA,G	NA,A	NA,0.963294	NA,-0.0282706	NA,0.0227328	NA,0.670306	0.000873759	0.00113718
3	rs7017939	61289742	G,G	A,A	0.410537,0.339286	0.0138203,0.00165721	0.00401916,0.00902845	3.23305,0.0683576	0.000865031	0.00100631
3	rs186138798	60945503	NA,C	NA,T	NA,0.983135	NA,0.0576904	NA,0.0331973	NA,1.08489	0.000858636	0.00109152
3	rs76439253	60697192	A,NA	G,NA	0.99503,NA	-0.0594174,NA	0.0281148,NA	1.46133,NA	0.000857079	0.00112383
3	rs111651604	60442762	T,NA	C,NA	0.979125,NA	0.0112451,NA	0.0138296,NA	0.380751,NA	0.000854915	0.00111474
3	rs117734970	60424393	C,NA	G,NA	0.973161,NA	0.0243586,NA	0.0122339,NA	1.33281,NA	0.000847682	0.00119827
3	rs72665118	61181847	C,C	T,T	0.888668,0.78869	0.0182668,-0.0129309	0.00628579,0.010471	2.43649,0.663818	0.000846688	0.00231918
3	rs79887259	61373296	T,NA	G,NA	0.984095,NA	0.0211549,NA	0.0158037,NA	0.743042,NA	0.000843902	0.0011025
3	rs78034798	61373297	A,NA	C,NA	0.984095,NA	0.0211008,NA	0.0158037,NA	0.740363,NA	0.000839139	0.00109622
3	rs118052428	61093045	T,NA	C,NA	0.977137,NA	0.00822385,NA	0.0132281,NA	0.272343,NA	0.000833046	0.000961343
3	rs80136023	60552475	NA,A	NA,G	NA,0.987103	NA,0.0465442	NA,0.0378862	NA,0.659062	0.00083268	0.00107852
3	rs7813510	60482306	C,C	G,G	0.917495,0.972222	-0.00375766,0.0335248	0.00718617,0.0260119	0.221095,0.704524	0.000826567	0.000961125
3	rs72665113	61161613	T,T	C,C	0.869781,0.791667	0.0151739,-0.0125942	0.00587486,0.0105257	2.00882,0.635457	0.000822263	0.00160507
3	rs72665124	61191012	A,A	T,T	0.888668,0.78869	0.0181232,-0.0131507	0.00628579,0.010471	2.40489,0.679548	0.000820817	0.00223214
3	rs74701357	61314036	NA,G	NA,A	NA,0.946429	NA,-0.0211493	NA,0.0189842	NA,0.57633	0.000818558	0.00105102
3	rs182422312	61073129	NA,G	NA,A	NA,0.986111	NA,-0.0474212	NA,0.0365264	NA,0.711765	0.000814044	0.00103219
3	rs183092312	60430042	NA,T	NA,C	NA,0.982143	NA,0.0362133	NA,0.0322783	NA,0.581863	0.000804484	0.00101723
3	rs74518918	60524823	NA,C	NA,T	NA,0.964286	NA,0.035648	NA,0.0230345	NA,0.914635	0.000803169	0.00101228
3	rs11986217	60523380	NA,G	NA,A	NA,0.964286	NA,0.0356091	NA,0.0230345	NA,0.913184	0.000801642	0.00101037
3	rs11986660	60526498	NA,C	NA,T	NA,0.964286	NA,0.0355781	NA,0.0230345	NA,0.912028	0.000800428	0.00100885
3	rs544362216	60966930	T,NA	G,NA	0.993042,NA	0.0640329,NA	0.0237851,NA	2.14877,NA	0.000796428	0.00105766
3	rs11988922	60501183	NA,T	NA,A	NA,0.964286	NA,0.0354678	NA,0.0230345	NA,0.907921	0.000796133	0.00100348
3	rs75755415	60502242	NA,A	NA,G	NA,0.964286	NA,0.0353877	NA,0.0230345	NA,0.904946	0.000793042	0.000999617
3	rs377523704	60377198	NA,A	NA,C	NA,0.982143	NA,0.0334443	NA,0.0322783	NA,0.52267	0.000791036	0.000999514
3	rs74707058	60719612	NA,C	NA,A	NA,0.990079	NA,-0.0585933	NA,0.0431319	NA,0.758666	0.000789848	0.00100822
3	rs141772058	60973107	NA,A	NA,G	NA,0.987103	NA,-0.0403562	NA,0.0378862	NA,0.542441	0.000789226	0.000996698
3	rs76507481	60522992	NA,T	NA,G	NA,0.964286	NA,0.0351525	NA,0.0230345	NA,0.896228	0.000784074	0.000988404
3	rs12056330	60474058	NA,C	NA,G	NA,0.973214	NA,-0.0222143	NA,0.0264757	NA,0.396375	0.000783738	0.000990286
3	rs79466106	61052020	NA,T	NA,C	NA,0.938492	NA,0.0152275	NA,0.0177919	NA,0.406634	0.000783686	0.000984454
3	rs143050654	61319237	NA,T	NA,C	NA,0.962302	NA,-0.0262145	NA,0.0224433	NA,0.614764	0.00078291	0.00101803
3	rs117624600	60819763	NA,A	NA,C	NA,0.970238	NA,0.0443311	NA,0.0251555	NA,1.10778	0.000776948	0.000979217
3	rs117835864	60457149	NA,T	NA,C	NA,0.957341	NA,-0.0244673	NA,0.0211527	NA,0.606606	0.000776403	0.000990893
3	rs7832257	60486037	G,G	A,A	0.911531,0.714286	-0.00500197,-0.00502015	0.00696238,0.0094624	0.325604,0.224943	0.00077188	0.000901057
3	rs139873390	60890444	NA,G	NA,T	NA,0.989087	NA,-0.0445923	NA,0.0411453	NA,0.555232	0.00077094	0.000981183
3	rs78069328	60503222	NA,A	NA,G	NA,0.964286	NA,0.0346932	NA,0.0230345	NA,0.879323	0.00076707	0.000967143
3	rs11535369	61334880	NA,A	NA,G	NA,0.947421	NA,-0.020349	NA,0.0191524	NA,0.540579	0.000765436	0.000983789
3	rs6993845	60502035	NA,C	NA,G	NA,0.964286	NA,0.0345093	NA,0.0230345	NA,0.872595	0.000760443	0.000958856
3	rs11991543	60506811	NA,C	NA,T	NA,0.964286	NA,0.0344674	NA,0.0230345	NA,0.871063	0.000758945	0.000956983
3	rs145086952	60958355	T,NA	C,NA	0.993042,NA	0.0631242,NA	0.0237851,NA	2.09931,NA	0.000749156	0.000993913
3	rs117003349	60921182	NA,G	NA,C	NA,0.947421	NA,-0.0322404	NA,0.0191524	NA,1.03477	0.000747748	0.000974504
3	rs191835659	60935478	NA,G	NA,T	NA,0.983135	NA,0.0535255	NA,0.0331973	NA,0.971077	0.00074572	0.000948214
3	rs75351954	60603370	C,NA	T,NA	0.941352,NA	0.00100721,NA	0.00841466,NA	0.0434843,NA	0.000745309	0.00100209
3	rs75381576	60506715	NA,A	NA,C	NA,0.964286	NA,0.0339954	NA,0.0230345	NA,0.853916	0.00074245	0.000936356
3	rs79791755	60810366	NA,C	NA,T	NA,0.936508	NA,-0.00947865	NA,0.0175302	NA,0.230097	0.000742054	0.000943447
3	rs117683242	60712827	NA,C	NA,A	NA,0.969246	NA,-0.0384948	NA,0.0247591	NA,0.920817	0.000737129	0.000944673
3	rs6471827	60710807	G,NA	C,NA	0.031809,NA	0.00256206,NA	0.0112664,NA	0.0861295,NA	0.000733157	0.000865313
3	rs200289977	60797044	NA,G	NA,A	NA,0.949405	NA,0.0188308	NA,0.019504	NA,0.475863	0.000733008	0.000948207
3	rs150392334	60563295	NA,A	NA,G	NA,0.965278	NA,0.0347744	NA,0.0233493	NA,0.865169	0.000732773	0.000925118
3	rs79046393	60520876	NA,G	NA,A	NA,0.964286	NA,0.0336352	NA,0.0230345	NA,0.840936	0.000730293	0.000921154
3	rs143641256	61132294	NA,C	NA,T	NA,0.990079	NA,0.0561685	NA,0.0431319	NA,0.714823	0.000730132	0.000947493
3	rs9721205	61323195	T,NA	C,NA	0.985089,NA	0.0215087,NA	0.0163138,NA	0.727325,NA	0.000729441	0.000955079
3	rs11986421	60510787	NA,T	NA,C	NA,0.964286	NA,0.0335541	NA,0.0230345	NA,0.838024	0.000727604	0.000917792
3	rs115164289	60530323	NA,C	NA,T	NA,0.964286	NA,0.0335307	NA,0.0230345	NA,0.837186	0.000726832	0.000916826
3	rs2611340	61058617	C,NA	G,NA	0.022863,NA	0.0356912,NA	0.013228,NA	2.1566,NA	0.000723737	0.00104587
3	rs77352119	60518326	NA,A	NA,T	NA,0.964286	NA,0.0333468	NA,0.0230345	NA,0.830606	0.000720816	0.000909303
3	rs56834452	60615536	NA,T	NA,G	NA,0.94246	NA,0.0247559	NA,0.0183564	NA,0.750904	0.000719807	0.0009037
3	rs72665119	61182906	T,T	C,C	0.87674,0.78869	0.0163558,-0.013137	0.00601441,0.010471	2.18448,0.678563	0.000719175	0.0019741
3	rs79787462	61273181	NA,G	NA,C	NA,0.920635	NA,-0.0141476	NA,0.0158141	NA,0.430637	0.000715343	0.000921038
3	rs78370892	60954073	NA,T	NA,A	NA,0.980159	NA,-0.0257597	NA,0.0306528	NA,0.39718	0.000715224	0.000917144
3	rs149994332	60743226	NA,C	NA,T	NA,0.978175	NA,-0.0363252	NA,0.0292559	NA,0.668833	0.000713405	0.000889475
3	rs80159675	60513733	NA,A	NA,G	NA,0.965278	NA,0.0335468	NA,0.0233493	NA,0.821621	0.000712876	0.00089958
3	rs138976719	60634180	NA,A	NA,G	NA,0.985119	NA,-0.043619	NA,0.0353055	NA,0.664231	0.000711416	0.000888016
3	rs10109791	60632783	T,NA	G,NA	0.964215,NA	0.00214673,NA	0.0106439,NA	0.0756371,NA	0.000704122	0.000825061
3	rs76420090	60521559	NA,C	NA,T	NA,0.964286	NA,0.0328096	NA,0.0230345	NA,0.81152	0.000703759	0.000887972
3	rs76504993	60845905	NA,T	NA,G	NA,0.729167	NA,0.00262976	NA,0.0096192	NA,0.105376	0.000703336	0.000902967
3	rs6982160	60476673	NA,T	NA,C	NA,0.972222	NA,0.0410101	NA,0.0260119	NA,0.939721	0.00069865	0.000887675
3	rs16925195	60636895	NA,C	NA,T	NA,0.934524	NA,0.00978726	NA,0.0172809	NA,0.243252	0.000696984	0.000868373
3	rs16925450	60842062	NA,C	NA,T	NA,0.729167	NA,0.00253834	NA,0.0096192	NA,0.101346	0.000696608	0.000894274
3	rs11988301	61089666	NA,A	NA,G	NA,0.833333	NA,0.0179868	NA,0.0114701	NA,0.93238	0.000696445	0.00087981
3	rs147745664	60611422	T,NA	C,NA	0.977137,NA	0.0340445,NA	0.0132281,NA	1.99727,NA	0.000696347	0.000900613
3	rs74675770	61154043	A,NA	G,NA	0.950298,NA	-0.0113707,NA	0.00909753,NA	0.675005,NA	0.000695553	0.00119053
3	rs7828101	60478238	G,G	A,A	0.916501,0.972222	-0.0030814,0.0330971	0.00714714,0.0260119	0.176286,0.691998	0.000693442	0.000806429
3	rs147065700	61304084	NA,G	NA,A	NA,0.983135	NA,-0.0332423	NA,0.0331973	NA,0.499415	0.000690093	0.000892702
3	rs151138531	61220575	NA,T	NA,C	NA,0.988095	NA,-0.0398745	NA,0.0394133	NA,0.50629	0.000683497	0.000842984
3	rs72659734	60779194	A,NA	T,NA	0.94831,NA	0.0295173,NA	0.00893021,NA	3.0229,NA	0.00068232	0.000989277
3	rs11992478	60516598	NA,A	NA,G	NA,0.964286	NA,0.0320558	NA,0.0230345	NA,0.785076	0.000681072	0.0008596
3	rs189551697	60794566	NA,A	NA,G	NA,0.973214	NA,0.0426309	NA,0.0264757	NA,0.969173	0.000680949	0.000865634
3	rs73253308	60746284	NA,G	NA,A	NA,0.730159	NA,0.00208432	NA,0.00963031	NA,0.0816288	0.000675812	0.000866985
3	rs75841445	60652629	T,NA	A,NA	0.936382,NA	0.00247349,NA	0.00810069,NA	0.119127,NA	0.000673323	0.000908677
3	rs75933716	60858788	NA,C	NA,A	NA,0.979167	NA,-0.0428298	NA,0.0299292	NA,0.816959	0.000673176	0.000864138
3	rs76395680	60483166	NA,A	NA,G	NA,0.972222	NA,0.0399809	NA,0.0260119	NA,0.905575	0.000671766	0.000853611
3	rs117953813	60949792	A,NA	C,NA	0.941352,NA	0.00113506,NA	0.00841466,NA	0.0492952,NA	0.000670105	0.000900956
3	rs139686013	60596911	NA,G	NA,A	NA,0.985119	NA,0.0362795	NA,0.0353055	NA,0.516921	0.000669757	0.000868182
3	rs79132259	60481467	T,NA	G,NA	0.974155,NA	0.0350582,NA	0.0124606,NA	2.3098,NA	0.000666021	0.000901412
3	rs77480678	60918832	A,NA	G,NA	0.940358,NA	0.00109988,NA	0.00834865,NA	0.0480862,NA	0.000665078	0.00089519
3	rs76672959	60483306	NA,C	NA,T	NA,0.97123	NA,0.0381843	NA,0.0255725	NA,0.86841	0.000664903	0.00084419
3	rs12679218	61187658	T,T	C,C	0.87674,0.78869	0.016082,-0.0132833	0.00601441,0.010471	2.1251,0.689107	0.00066422	0.00179037
3	rs74941756	60479727	NA,G	NA,A	NA,0.972222	NA,0.0395797	NA,0.0260119	NA,0.892421	0.000661823	0.000841012
3	rs76891811	60905876	NA,C	NA,T	NA,0.944444	NA,0.0121174	NA,0.0186617	NA,0.287239	0.000659384	0.000844505
3	rs147416986	61219769	T,NA	C,NA	0.975149,NA	-0.0245082,NA	0.0127009,NA	1.27043,NA	0.000650708	0.000770077
3	rs148398644	61133958	NA,A	NA,G	NA,0.97619	NA,-0.0158481	NA,0.0280389	NA,0.242661	0.000650407	0.000812794
3	rs78149900	61262648	G,NA	A,NA	0.979125,NA	-0.0365212,NA	0.0138296,NA	2.08244,NA	0.000650393	0.000942576
3	rs10957112	60750130	NA,T	NA,C	NA,0.731151	NA,0.00157977	NA,0.00964152	NA,0.0605565	0.000643053	0.000824962
3	rs13265543	61374869	A,A	G,G	0.620278,0.428571	0.0161578,-0.00204793	0.00407393,0.00863795	4.13641,0.0901282	0.000643005	0.00118006
3	rs948422	61369808	C,C	G,G	0.620278,0.428571	0.0161578,-0.00204793	0.00407393,0.00863795	4.13641,0.0901282	0.000643005	0.00118006
3	rs117286456	60981743	NA,C	NA,T	NA,0.975198	NA,-0.0252099	NA,0.0274863	NA,0.444847	0.000642927	0.000824131
3	rs142311653	60731340	NA,A	NA,G	NA,0.97619	NA,0.020348	NA,0.0280389	NA,0.329736	0.000642899	0.000816977
3	rs141312808	60743634	NA,T	NA,C	NA,0.731151	NA,0.00165355	NA,0.00964152	NA,0.0635726	0.000641775	0.000823315
3	rs2170167	61340676	A,A	G,G	0.619284,0.428571	0.0160538,-0.00169973	0.00407187,0.00863795	4.09367,0.0736555	0.000641424	0.00116176
3	rs11996007	61191247	A,A	G,G	0.87674,0.78869	0.0159923,-0.0131981	0.00601441,0.010471	2.10584,0.68296	0.000640788	0.00171452
3	rs58818800	61359223	A,A	G,G	0.620278,0.428571	0.0161578,-0.00194847	0.00407393,0.00863795	4.13641,0.0853738	0.000640741	0.00117527
3	rs60229987	60750904	NA,G	NA,C	NA,0.730159	NA,0.00157794	NA,0.00963031	NA,0.0605565	0.000636932	0.000816838
3	rs7001436	61290421	C,C	T,T	0.404573,0.322421	0.0130825,0.00293341	0.00402835,0.00914559	2.93412,0.125865	0.000636648	0.000746578
3	rs116868976	60597911	NA,T	NA,A	NA,0.948413	NA,0.0155486	NA,0.0193256	NA,0.375641	0.000630521	0.000814631
3	rs192152482	60895765	NA,T	NA,C	NA,0.972222	NA,0.0402518	NA,0.0260119	NA,0.914504	0.00063031	0.000800817
3	rs143536276	60491374	NA,T	NA,C	NA,0.972222	NA,0.0381441	NA,0.0260119	NA,0.846074	0.000628548	0.000798851
3	rs149775208	60544178	NA,C	NA,T	NA,0.97619	NA,-0.0212704	NA,0.0280389	NA,0.348635	0.00062767	0.000801635
3	rs77635330	60497078	NA,T	NA,A	NA,0.972222	NA,0.0380891	NA,0.0260119	NA,0.844323	0.000627343	0.000797323
3	rs74332779	60714820	NA,T	NA,A	NA,0.969246	NA,-0.0344161	NA,0.0247591	NA,0.783786	0.000627026	0.000802942
3	rs190701493	61327317	C,NA	G,NA	0.987078,NA	0.0390644,NA	0.0175062,NA	1.59091,NA	0.000626228	0.000881029
3	rs72655567	60518266	A,NA	G,NA	0.986084,NA	0.0444109,NA	0.0168779,NA	2.07029,NA	0.000625516	0.000829407
3	rs192007658	61355885	NA,A	NA,G	NA,0.984127	NA,-0.0293935	NA,0.0342017	NA,0.408811	0.000624431	0.000806055
3	rs7017113	61353362	G,G	T,T	0.620278,0.428571	0.0161098,-0.00184899	0.00407393,0.00863795	4.11501,0.0806578	0.000622967	0.00113933
3	rs77664333	60863687	NA,G	NA,A	NA,0.724206	NA,0.00100037	NA,0.00956488	NA,0.0377713	0.000620115	0.000794154
3	rs7825612	61335402	C,C	A,A	0.616302,0.427579	0.0162644,-0.00224745	0.00406582,0.00864047	4.1988,0.0997526	0.000619941	0.00115716
3	rs59623050	61328242	NA,A	NA,C	NA,0.9375	NA,-0.0137819	NA,0.0176595	NA,0.361372	0.000617634	0.000792985
3	rs150696637	61244927	A,NA	G,NA	0.986084,NA	0.0198425,NA	0.0168779,NA	0.62027,NA	0.000616637	0.000887461
3	rs16925140	60600998	NA,G	NA,A	NA,0.929563	NA,0.00687835	NA,0.0167057	NA,0.167151	0.000615329	0.000768279
3	rs79703979	61140353	NA,A	NA,C	NA,0.988095	NA,0.0417879	NA,0.0394133	NA,0.539055	0.00061455	0.000803367
3	rs117998997	60395964	T,NA	A,NA	0.968191,NA	-0.0199242,NA	0.0112664,NA	1.11361,NA	0.000613102	0.000765739
3	rs79757597	60519383	NA,C	NA,T	NA,0.93254	NA,0.00744993	NA,0.017043	NA,0.179129	0.000612531	0.000782006
3	rs7014740	60741464	NA,A	NA,G	NA,0.730159	NA,0.00104355	NA,0.00963031	NA,0.039192	0.000611174	0.000783547
3	rs141253773	60400733	NA,G	NA,A	NA,0.983135	NA,-0.0272186	NA,0.0331973	NA,0.384819	0.000607961	0.000773731
3	rs72661483	60903587	T,NA	C,NA	0.987078,NA	0.0450699,NA	0.0175062,NA	1.99835,NA	0.000607266	0.000793829
3	rs118037820	61082264	NA,T	NA,C	NA,0.980159	NA,0.0366554	NA,0.0306528	NA,0.634954	0.000606702	0.000765226
3	rs4354350	61341711	G,G	A,A	0.621272,0.428571	0.0160701,-0.00169973	0.00407601,0.00863795	4.09367,0.0736555	0.000606664	0.00111191
3	rs10107019	61347172	A,A	G,G	0.620278,0.428571	0.0160619,-0.00174949	0.00407393,0.00863795	4.09367,0.07598	0.000605842	0.00110478
3	rs28699676	61344778	A,A	T,T	0.620278,0.428571	0.0160619,-0.00174949	0.00407393,0.00863795	4.09367,0.07598	0.000605842	0.00110478
3	rs12547923	61340828	C,C	T,T	0.620278,0.428571	0.0160619,-0.00169973	0.00407393,0.00863795	4.09367,0.0736555	0.000604874	0.00110272
3	rs1842389	61337279	A,A	C,C	0.614314,0.427579	0.0162486,-0.00229717	0.00406188,0.00864047	4.1988,0.102183	0.00060356	0.00113776
3	rs11993956	60476101	T,T	A,A	0.911531,0.728175	-0.00432765,-0.00628094	0.00696238,0.00960817	0.272279,0.289629	0.000602274	0.000704371
3	rs12547221	60723529	NA,G	NA,C	NA,0.730159	NA,0.000844612	NA,0.00963031	NA,0.0314646	0.000600266	0.000769466
3	rs78566390	60693722	NA,A	NA,C	NA,0.907738	NA,0.0272987	NA,0.0147711	NA,1.18987	0.000598401	0.000753275
3	rs60068738	60737750	NA,G	NA,A	NA,0.730159	NA,0.000790812	NA,0.00963031	NA,0.0293957	0.00059739	0.000765753
3	rs140490641	60576080	NA,G	NA,T	NA,0.929563	NA,-0.0240967	NA,0.0167057	NA,0.826282	0.000596963	0.00076682
3	rs138005737	60740485	NA,A	NA,T	NA,0.992063	NA,-0.0309485	NA,0.0481747	NA,0.283497	0.000596406	0.000757062
3	rs922610	61277533	G,G	A,A	0.313121,0.329365	0.0116437,0.00213678	0.00426327,0.00909539	2.1999,0.0892355	0.000595248	0.000641133
3	rs10108692	61349350	C,C	T,T	0.620278,0.428571	0.0160188,-0.00179924	0.00407393,0.00863795	4.07451,0.0783141	0.000593618	0.00108047
3	rs180932468	61040446	NA,T	NA,G	NA,0.974206	NA,0.0299131	NA,0.0269663	NA,0.572984	0.000592863	0.00075231
3	rs78169108	60498631	NA,G	NA,A	NA,0.975198	NA,0.0380666	NA,0.0274863	NA,0.779698	0.000588592	0.00074613
3	rs187870096	60902345	NA,C	NA,T	NA,0.97123	NA,0.0374544	NA,0.0255725	NA,0.8446	0.000588257	0.000747351
3	rs146440673	60676814	NA,C	NA,T	NA,0.978175	NA,-0.0352405	NA,0.0292559	NA,0.641355	0.000587925	0.000745287
3	rs117781046	60911531	A,NA	T,NA	0.989066,NA	-0.0199395,NA	0.0190121,NA	0.531242,NA	0.000586821	0.000804566
3	rs187272695	60731888	NA,C	NA,T	NA,0.992063	NA,-0.0299479	NA,0.0481747	NA,0.272321	0.000586017	0.00074394
3	rs79180756	60905513	NA,C	NA,T	NA,0.944444	NA,0.00962833	NA,0.0186617	NA,0.217602	0.000585138	0.000748949
3	rs138943446	60759157	NA,A	NA,T	NA,0.982143	NA,0.0217968	NA,0.0322783	NA,0.301465	0.000581827	0.000742209
3	rs10957134	61302345	NA,G	NA,A	NA,0.938492	NA,-0.0126492	NA,0.0177919	NA,0.321378	0.000581814	0.000746209
3	rs116969203	60806623	NA,C	NA,T	NA,0.940476	NA,0.0140209	NA,0.0180669	NA,0.358807	0.00058105	0.000749597
3	rs190288155	61352464	NA,C	NA,T	NA,0.963294	NA,-0.0225745	NA,0.0227328	NA,0.493911	0.000579192	0.000745059
3	rs75788148	60878972	C,NA	G,NA	0.980119,NA	0.0123089,NA	0.0141639,NA	0.414732,NA	0.00057897	0.000780332
3	rs139359695	60737563	NA,T	NA,C	NA,0.984127	NA,0.0240118	NA,0.0342017	NA,0.316378	0.0005773	0.000737125
3	rs79377537	61117059	NA,A	NA,G	NA,0.981151	NA,0.0359997	NA,0.0314332	NA,0.598435	0.000575228	0.000725758
3	rs16925595	60957911	NA,G	NA,A	NA,0.859127	NA,0.0170022	NA,0.0122874	NA,0.778723	0.000572666	0.00072665
3	rs57652202	60727825	NA,G	NA,A	NA,0.730159	NA,0.000296406	NA,0.00963031	NA,0.0107967	0.000572353	0.000733431
3	rs6989690	60479595	A,A	T,T	0.911531,0.727183	-0.00410317,-0.00680325	0.00696238,0.00959722	0.255209,0.320208	0.000571438	0.000669093
3	rs16925491	60878421	NA,C	NA,G	NA,0.842262	NA,-0.0191693	NA,0.0117277	NA,0.990779	0.000570018	0.000729526
3	rs188457409	60992837	NA,A	NA,G	NA,0.986111	NA,-0.0345054	NA,0.0365264	NA,0.462399	0.000568122	0.000709959
3	rs16925596	60958389	NA,G	NA,C	NA,0.860119	NA,0.0168595	NA,0.0123238	NA,0.76625	0.000568034	0.000720436
3	rs4737555	61188226	G,G	A,A	0.87674,0.78869	0.0155819,-0.0132833	0.00601441,0.010471	2.01881,0.689107	0.000565662	0.00147137
3	rs143115051	60537777	NA,A	NA,T	NA,0.982143	NA,0.0397223	NA,0.0322783	NA,0.660617	0.000562852	0.000724219
3	rs2088344	60961486	NA,A	NA,T	NA,0.860119	NA,0.0167161	NA,0.0123238	NA,0.757036	0.000562789	0.00071383
3	rs12546322	60768213	NA,T	NA,C	NA,0.72619	NA,0.000385535	NA,0.00958635	NA,0.0141605	0.000562477	0.000721401
3	rs17814894	61303622	G,G	A,A	0.600398,0.458333	0.015149,-0.00666586	0.00403651,0.00857919	3.75763,0.359349	0.000562422	0.000972719
3	rs2088345	60961419	NA,G	NA,A	NA,0.860119	NA,0.0166715	NA,0.0123238	NA,0.754187	0.000561186	0.00071181
3	rs2096892	61267392	C,C	T,T	0.317097,0.322421	0.011651,0.00198717	0.00424878,0.00914559	2.21446,0.0819755	0.000559138	0.00060153
3	rs147766027	60753105	NA,C	NA,A	NA,0.983135	NA,0.0431339	NA,0.0331973	NA,0.712572	0.000558326	0.00071037
3	rs140669061	60638300	NA,A	NA,G	NA,0.974206	NA,0.0372238	NA,0.0269663	NA,0.776066	0.000557898	0.000708731
3	rs7830710	61306157	A,A	G,G	0.600398,0.458333	0.0151836,-0.0063587	0.00403651,0.00857919	3.77251,0.338579	0.000557077	0.000962497
3	rs193150876	60564082	NA,T	NA,A	NA,0.977182	NA,0.0384587	NA,0.0286274	NA,0.746822	0.000556832	0.000705747
3	rs11995958	60956777	NA,A	NA,G	NA,0.860119	NA,0.0165086	NA,0.0123238	NA,0.743802	0.000555413	0.000704539
3	rs149463933	61082271	T,NA	C,NA	0.994036,NA	0.0592276,NA	0.0256781,NA	1.67613,NA	0.000554846	0.000724343
3	rs16925593	60957005	NA,G	NA,A	NA,0.860119	NA,0.0164787	NA,0.0123238	NA,0.741899	0.000554368	0.000703222
3	rs16925605	60962208	NA,C	NA,A	NA,0.860119	NA,0.0164787	NA,0.0123238	NA,0.741899	0.000554368	0.000703222
3	rs147192037	60803610	C,NA	T,NA	0.982107,NA	0.0120774,NA	0.014915,NA	0.378737,NA	0.000553888	0.000733737
3	rs117764247	60395966	T,NA	G,NA	0.968191,NA	-0.0199619,NA	0.0112664,NA	1.11677,NA	0.000551772	0.000692706
3	rs143412611	60908277	NA,A	NA,T	NA,0.985119	NA,0.0202698	NA,0.0353055	NA,0.247274	0.000550767	0.000699438
3	rs117347707	60506928	NA,T	NA,C	NA,0.967262	NA,0.0218881	NA,0.0240217	NA,0.44105	0.000549631	0.000698753
3	rs12545548	60891885	NA,T	NA,C	NA,0.884921	NA,0.00359995	NA,0.0133953	NA,0.103405	0.000549076	0.000697195
3	rs28631716	60398118	NA,T	NA,C	NA,0.914682	NA,0.00979289	NA,0.015302	NA,0.282172	0.000548506	0.000693009
3	rs73681887	60472466	NA,A	NA,G	NA,0.97123	NA,0.033085	NA,0.0255725	NA,0.708309	0.000548431	0.000699489
3	rs185653810	60695779	NA,C	NA,T	NA,0.988095	NA,-0.0164916	NA,0.0394133	NA,0.170288	0.000548004	0.000703474
3	rs77317893	61206689	T,NA	C,NA	0.975149,NA	-0.0229818,NA	0.0127009,NA	1.15256,NA	0.000547639	0.000651689
3	rs80009683	60422477	NA,A	NA,C	NA,0.955357	NA,0.0167645	NA,0.0206987	NA,0.378844	0.000547082	0.000691081
3	rs77092751	60703968	NA,A	NA,G	NA,0.733135	NA,-0.000390316	NA,0.00966419	NA,0.0142216	0.000545858	0.000699817
3	rs187462906	60801850	NA,T	NA,C	NA,0.986111	NA,-0.015401	NA,0.0365264	NA,0.1718	0.000545637	0.000699871
3	rs113028050	60934175	T,NA	C,NA	0.979125,NA	0.00743745,NA	0.0138296,NA	0.228618,NA	0.000544665	0.000638118
3	rs6471873	61293772	C,C	T,T	0.404573,0.322421	0.0127658,0.00283502	0.00402835,0.00914559	2.8154,0.121151	0.000544557	0.000637924
3	rs1473033	60671699	NA,T	NA,C	NA,0.736111	NA,-0.000929816	NA,0.00969886	NA,0.0345043	0.000543363	0.000694982
3	rs189843247	60717354	A,NA	C,NA	0.983101,NA	0.00843008,NA	0.0153396,NA	0.234615,NA	0.000543062	0.000724809
3	rs55948763	61192542	A,A	G,G	0.87674,0.78869	0.0154452,-0.0132977	0.00601441,0.010471	1.99023,0.690149	0.000542606	0.00139812
3	rs139430591	61037383	A,NA	G,NA	0.959245,NA	0.0178368,NA	0.00999958,NA	1.12806,NA	0.000542132	0.000655836
3	rs80001403	60959180	NA,T	NA,C	NA,0.985119	NA,-0.0375869	NA,0.0353055	NA,0.542043	0.000540484	0.000689033
3	rs80235299	61255412	G,NA	T,NA	0.977137,NA	-0.0341747,NA	0.0132281,NA	2.00964,NA	0.000539528	0.000798618
3	rs150344838	61343319	NA,T	NA,C	NA,0.949405	NA,0.0169962	NA,0.019504	NA,0.41621	0.00053869	0.000680379
3	rs140641908	60836282	NA,G	NA,T	NA,0.968254	NA,-0.00637378	NA,0.0243817	NA,0.100305	0.000537577	0.000687146
3	rs10957121	61112245	A,NA	G,NA	0.959245,NA	0.0136934,NA	0.00999958,NA	0.76732,NA	0.000536976	0.000755988
3	rs75698538	60910848	NA,C	NA,T	NA,0.787698	NA,0.00473418	NA,0.0104531	NA,0.18667	0.000535436	0.000684757
3	rs80354499	60950348	T,NA	C,NA	0.99503,NA	0.0270466,NA	0.0281148,NA	0.4736,NA	0.000534258	0.000690043
3	rs117830345	61164419	C,NA	A,NA	0.976143,NA	-0.0239462,NA	0.0129561,NA	1.19,NA	0.000534217	0.000636814
3	rs80159570	61158342	NA,T	NA,G	NA,0.972222	NA,0.0217975	NA,0.0260119	NA,0.395729	0.000533804	0.000714586
3	rs77110536	60768473	NA,G	NA,A	NA,0.977182	NA,-0.0290148	NA,0.0286274	NA,0.507511	0.000532489	0.000675549
3	rs12056826	60926677	NA,A	NA,G	NA,0.943452	NA,0.00700178	NA,0.018507	NA,0.151697	0.00053163	0.000679739
3	rs148068508	60378700	NA,A	NA,G	NA,0.914682	NA,0.00909252	NA,0.015302	NA,0.257765	0.000530138	0.000670067
3	rs74197325	60438309	NA,T	NA,A	NA,0.910714	NA,-0.015304	NA,0.0149907	NA,0.512437	0.000528135	0.000681085
3	rs6984378	61303146	A,A	G,G	0.600398,0.439484	0.015013,-0.00669186	0.00403651,0.00861267	3.69948,0.359349	0.000525956	0.000902249
3	rs117435232	61164398	T,NA	G,NA	0.978131,NA	-0.0249856,NA	0.0135185,NA	1.19,NA	0.000522584	0.000627049
3	rs79654746	60912223	NA,T	NA,C	NA,0.983135	NA,0.0174404	NA,0.0331973	NA,0.22233	0.000522193	0.000666542
3	rs146686663	61255824	NA,T	NA,A	NA,0.940476	NA,0.0168227	NA,0.0180669	NA,0.453723	0.000520867	0.00065635
3	rs142115520	61255782	NA,A	NA,G	NA,0.986111	NA,-0.0206942	NA,0.0365264	NA,0.243351	0.000519574	0.000658841
3	rs78269345	61125034	NA,T	NA,G	NA,0.986111	NA,0.0305477	NA,0.0365264	NA,0.394722	0.00051823	0.000675143
3	rs146643935	60921101	T,NA	A,NA	0.993042,NA	0.0571169,NA	0.0237851,NA	1.78691,NA	0.00051817	0.000683093
3	rs143245915	60403269	NA,G	NA,A	NA,0.969246	NA,0.0137428	NA,0.0247591	NA,0.237432	0.000517056	0.00066281
3	rs186470306	60946449	NA,T	NA,C	NA,0.97123	NA,0.0329289	NA,0.0255725	NA,0.703638	0.000514197	0.000653653
3	rs188423362	61040377	C,NA	T,NA	0.962227,NA	-0.0203716,NA	0.0103707,NA	1.30548,NA	0.00051195	0.00065406
3	rs115052371	61264389	NA,T	NA,C	NA,0.986111	NA,0.0249506	NA,0.0365264	NA,0.305788	0.000511076	0.000654664
3	rs147271164	61159801	NA,A	NA,G	NA,0.988095	NA,-0.0259591	NA,0.0394133	NA,0.292321	0.000510001	0.000636017
3	rs10107230	60471826	NA,T	NA,C	NA,0.97123	NA,0.0304818	NA,0.0255725	NA,0.63214	0.000509934	0.000650325
3	rs1383240	61265158	NA,T	NA,C	NA,0.986111	NA,0.024805	NA,0.0365264	NA,0.303578	0.000509713	0.0006529
3	rs75397054	61373364	NA,G	NA,A	NA,0.956349	NA,0.0164802	NA,0.0209218	NA,0.365655	0.000508494	0.0006416
3	rs55981054	61258857	C,C	A,A	0.893638,0.759921	0.0156873,-0.0152556	0.00641306,0.0100079	1.84047,0.894764	0.000505761	0.00104932
3	rs12545490	60706826	NA,C	NA,T	NA,0.791667	NA,-0.00129595	NA,0.0105257	NA,0.0447882	0.000505213	0.000644258
3	rs118150148	60458200	NA,T	NA,C	NA,0.980159	NA,0.0249512	NA,0.0306528	NA,0.381275	0.00050399	0.000639178
3	rs72663219	60942537	A,NA	G,NA	0.942346,NA	-0.0183841,NA	0.00848241,NA	1.51984,NA	0.000503265	0.000609323
3	rs16926045	61263077	NA,T	NA,G	NA,0.986111	NA,0.0238758	NA,0.0365264	NA,0.289602	0.00050127	0.000641974
3	rs12679673	60480754	NA,C	NA,A	NA,0.757937	NA,-0.0129644	NA,0.00997981	NA,0.712373	0.00050014	0.000636875
3	rs186667292	61153426	NA,G	NA,T	NA,0.982143	NA,0.0332588	NA,0.0322783	NA,0.518798	0.000499996	0.000632838
3	rs117789841	60974521	G,NA	C,NA	0.99006,NA	-0.0192516,NA	0.01993,NA	0.476169,NA	0.000499035	0.000692301
3	rs112647088	60420224	G,NA	A,NA	0.978131,NA	0.0113967,NA	0.0135185,NA	0.398804,NA	0.000498786	0.000658176
3	rs7824187	60698612	NA,A	NA,T	NA,0.738095	NA,-0.00214429	NA,0.00972244	NA,0.0833133	0.000498481	0.000637531
3	rs140641934	61292205	NA,A	NA,G	NA,0.933532	NA,0.00639365	NA,0.0171606	NA,0.149071	0.000497506	0.00062738
3	rs145079916	61156654	NA,T	NA,C	NA,0.989087	NA,0.0344445	NA,0.0411453	NA,0.395221	0.000497353	0.000629429
3	rs76767912	61367227	A,NA	G,NA	0.979125,NA	0.0254358,NA	0.0138296,NA	1.18124,NA	0.000496023	0.000586685
3	rs76212859	60891447	NA,G	NA,A	NA,0.843254	NA,-0.0170267	NA,0.0117578	NA,0.830966	0.000495811	0.000633817
3	rs12679692	60480877	NA,G	NA,A	NA,0.757937	NA,-0.0128238	NA,0.00997981	NA,0.70158	0.000495682	0.000631209
3	rs73249775	60666250	NA,C	NA,T	NA,0.738095	NA,-0.00224357	NA,0.00972244	NA,0.0875124	0.000495272	0.000633394
3	rs76353794	61199519	NA,C	NA,G	NA,0.948413	NA,0.0175669	NA,0.0193256	NA,0.439674	0.000494325	0.00062201
3	rs141495553	61214106	NA,G	NA,A	NA,0.97619	NA,0.0257467	NA,0.0280389	NA,0.445526	0.0004943	0.000623699
3	rs146294705	60394077	NA,A	NA,C	NA,0.970238	NA,0.0229727	NA,0.0251555	NA,0.442345	0.000494276	0.000630643
3	rs113057806	60482112	NA,C	NA,G	NA,0.757937	NA,-0.0127784	NA,0.00997981	NA,0.698113	0.000494271	0.000629415
3	rs146274653	61167989	C,NA	T,NA	0.980119,NA	0.0244656,NA	0.0141639,NA	1.07515,NA	0.000493613	0.000581413
3	rs116949147	61325326	NA,T	NA,C	NA,0.982143	NA,0.0208391	NA,0.0322783	NA,0.285223	0.00049329	0.000630124
3	rs151296367	60833253	NA,C	NA,G	NA,0.967262	NA,-0.00240151	NA,0.0240217	NA,0.0360394	0.000491535	0.000627419
3	rs16925082	60554196	A,A	G,G	0.932406,0.974206	-0.00315197,0.0118473	0.00787557,0.0269663	0.161785,0.180182	0.000490623	0.000578661
3	rs58415565	60670664	NA,T	NA,C	NA,0.736111	NA,-0.00239895	NA,0.00969886	NA,0.0943972	0.00049009	0.00062643
3	rs77039103	60480106	NA,A	NA,G	NA,0.758929	NA,-0.0125966	NA,0.00999379	NA,0.68296	0.000490075	0.000623917
3	rs7842303	61255591	T,T	C,C	0.892644,0.757937	0.0157136,-0.0149472	0.00638686,0.00997981	1.85754,0.872249	0.000490036	0.0010278
3	rs117209120	60528690	T,NA	C,NA	0.93837,NA	0.00331432,NA	0.00822159,NA	0.163134,NA	0.000489713	0.000651193
3	rs73251424	60697355	NA,C	NA,T	NA,0.738095	NA,-0.00245466	NA,0.00972244	NA,0.0965437	0.000488672	0.000624885
3	rs117394921	60528137	NA,T	NA,C	NA,0.931548	NA,0.0021277	NA,0.016928	NA,0.0457687	0.000488511	0.000615064
3	rs192700911	60674723	NA,A	NA,G	NA,0.985119	NA,0.0213314	NA,0.0353055	NA,0.263034	0.000487733	0.000629704
3	rs10957108	60696581	NA,A	NA,G	NA,0.738095	NA,-0.00250453	NA,0.00972244	NA,0.0986978	0.000487156	0.00062293
3	rs28895579	60664344	NA,T	NA,C	NA,0.736111	NA,-0.00249845	NA,0.00969886	NA,0.0986978	0.000487044	0.000622508
3	rs146941951	60663485	NA,G	NA,A	NA,0.736111	NA,-0.00249845	NA,0.00969886	NA,0.0986978	0.000487044	0.000622508
3	rs114588701	61256905	G,G	A,A	0.892644,0.757937	0.0156232,-0.0151142	0.00638686,0.00997981	1.84047,0.886375	0.000486728	0.00101852
3	rs117556352	61170610	NA,T	NA,C	NA,0.989087	NA,-0.0229445	NA,0.0411453	NA,0.23876	0.000486241	0.000608024
3	rs75159780	60612958	NA,C	NA,T	NA,0.968254	NA,0.00832939	NA,0.0243817	NA,0.135113	0.000485863	0.000620817
3	rs184452392	60408976	NA,T	NA,C	NA,0.985119	NA,-0.023953	NA,0.0353055	NA,0.303217	0.000485559	0.000618721
3	rs114955703	61258470	NA,T	NA,A	NA,0.986111	NA,0.0219374	NA,0.0365264	NA,0.261131	0.000485023	0.000620941
3	rs117841553	61061729	C,NA	G,NA	0.977137,NA	-0.0254129,NA	0.0132281,NA	1.26189,NA	0.000483524	0.000606416
3	rs60161009	60654576	NA,G	NA,A	NA,0.736111	NA,-0.00244871	NA,0.00969886	NA,0.0965437	0.000483516	0.000617509
3	rs77977495	60952949	NA,A	NA,C	NA,0.880952	NA,0.020424	NA,0.0131998	NA,0.914389	0.000481687	0.000612171
3	rs190615053	60590180	NA,A	NA,G	NA,0.97619	NA,0.0301828	NA,0.0280389	NA,0.550181	0.000481628	0.000617294
3	rs76030601	60954060	NA,T	NA,A	NA,0.87996	NA,0.0203803	NA,0.0131525	NA,0.916305	0.000480873	0.000611053
3	rs79072118	61269455	NA,T	NA,C	NA,0.986111	NA,0.0202649	NA,0.0365264	NA,0.237299	0.000480459	0.000616285
3	rs60471102	60674503	NA,A	NA,T	NA,0.736111	NA,-0.00275209	NA,0.00969886	NA,0.109803	0.000479572	0.000612888
3	rs140353692	61172447	NA,T	NA,C	NA,0.987103	NA,0.030471	NA,0.0378862	NA,0.375473	0.000479164	0.000608497
3	rs115139027	61256666	G,G	C,C	0.892644,0.757937	0.0155757,-0.0150672	0.00638686,0.00997981	1.83151,0.882392	0.000478332	0.000998284
3	rs116349637	61256473	G,G	A,A	0.892644,0.757937	0.0155757,-0.0150672	0.00638686,0.00997981	1.83151,0.882392	0.000478332	0.000998284
3	rs16925211	60652352	NA,G	NA,A	NA,0.734127	NA,-0.00278077	NA,0.00967566	NA,0.111367	0.00047748	0.000609981
3	rs189349762	60919523	G,NA	A,NA	0.978131,NA	0.00611747,NA	0.0135185,NA	0.186492,NA	0.000476876	0.000643024
3	rs12543149	60657691	NA,T	NA,C	NA,0.736111	NA,-0.00285152	NA,0.00969886	NA,0.114213	0.000476755	0.000609261
3	rs61139663	60897600	NA,G	NA,A	NA,0.940476	NA,-0.0179858	NA,0.0180669	NA,0.495545	0.000476326	0.000601387
3	rs185821340	61194380	NA,G	NA,C	NA,0.97619	NA,0.0230406	NA,0.0280389	NA,0.38592	0.000474971	0.000599966
3	rs80267041	60692698	NA,A	NA,G	NA,0.984127	NA,0.0191769	NA,0.0342017	NA,0.240331	0.000474195	0.000610951
3	rs1849022	60685602	NA,C	NA,T	NA,0.736111	NA,-0.00295093	NA,0.00969886	NA,0.118653	0.000474001	0.000605714
3	rs145165259	61221124	NA,T	NA,C	NA,0.979167	NA,0.0199088	NA,0.0299292	NA,0.295914	0.000472619	0.000623572
3	rs75805211	60494513	NA,T	NA,C	NA,0.972222	NA,0.0279714	NA,0.0260119	NA,0.549403	0.000472104	0.00060066
3	rs145954270	60608732	NA,C	NA,G	NA,0.975198	NA,0.0308509	NA,0.0274863	NA,0.582214	0.00047149	0.000598812
3	rs117050977	61029677	NA,G	NA,A	NA,0.979167	NA,0.0271216	NA,0.0299292	NA,0.437903	0.000471204	0.000598844
3	rs139825459	60690408	NA,T	NA,G	NA,0.984127	NA,0.0187318	NA,0.0342017	NA,0.233655	0.000470779	0.000606417
3	rs6415589	60708126	A,NA	C,NA	0.144135,NA	-0.0096138,NA	0.00562927,NA	1.05715,NA	0.000470263	0.000568198
3	rs76248924	60983757	NA,A	NA,G	NA,0.970238	NA,0.018636	NA,0.0251555	NA,0.338381	0.000470159	0.000594404
3	rs80208722	60885993	NA,G	NA,A	NA,0.984127	NA,0.0192298	NA,0.0342017	NA,0.241127	0.000469379	0.000603337
3	rs7844712	61213764	A,A	G,G	0.838966,0.693452	0.0152973,-0.00872808	0.00537909,0.00927141	2.35094,0.460295	0.000467893	0.00103824
3	rs141252510	60918368	NA,T	NA,C	NA,0.983135	NA,-0.0233733	NA,0.0331973	NA,0.317505	0.000466826	0.000594356
3	rs78669068	60622853	NA,T	NA,C	NA,0.948413	NA,0.00750615	NA,0.0193256	NA,0.156321	0.000466577	0.000599463
3	rs1824997	61212853	C,C	T,T	0.838966,0.693452	0.0152973,-0.00868165	0.00537909,0.00927141	2.35094,0.457085	0.000466481	0.00103465
3	rs78801566	61277858	NA,G	NA,A	NA,0.985119	NA,0.0193304	NA,0.0353055	NA,0.233569	0.00046636	0.000597456
3	rs187454056	60795665	NA,A	NA,C	NA,0.934524	NA,-0.0189013	NA,0.0172809	NA,0.562161	0.000466331	0.000598122
3	rs1904779	61215145	A,A	C,C	0.838966,0.693452	0.0152973,-0.00867449	0.00537909,0.00927141	2.35094,0.45659	0.000466265	0.0010341
3	rs140007972	60746874	NA,T	NA,C	NA,0.984127	NA,0.0179093	NA,0.0342017	NA,0.221465	0.000464721	0.000598371
3	rs150487296	61282240	NA,T	NA,C	NA,0.984127	NA,0.0173804	NA,0.0342017	NA,0.213723	0.000463442	0.000593385
3	rs142274520	61189974	NA,A	NA,G	NA,0.973214	NA,0.00959495	NA,0.0264757	NA,0.144451	0.000462856	0.000583896
3	rs1351379	61211213	C,C	G,G	0.838966,0.693452	0.0152562,-0.00868165	0.00537909,0.00927141	2.34054,0.457085	0.000459849	0.00101733
3	rs73245958	60542077	NA,A	NA,G	NA,0.975198	NA,0.0271692	NA,0.0274863	NA,0.490897	0.000459583	0.000588394
3	rs147627371	60551616	NA,G	NA,T	NA,0.982143	NA,-0.00288056	NA,0.0322783	NA,0.0320358	0.000459487	0.000586538
3	rs181769009	61189665	A,NA	G,NA	0.993042,NA	0.0548426,NA	0.0237851,NA	1.67521,NA	0.000458984	0.000603163
3	rs117524125	60896615	NA,T	NA,C	NA,0.940476	NA,-0.0167298	NA,0.0180669	NA,0.450443	0.000458873	0.000579985
3	rs76125596	61286298	NA,C	NA,T	NA,0.985119	NA,0.0181521	NA,0.0353055	NA,0.216702	0.000458359	0.000587036
3	rs79165587	61108833	C,NA	T,NA	0.967197,NA	-0.00959918,NA	0.0111,NA	0.412115,NA	0.00045835	0.000552628
3	rs79950549	61285094	NA,G	NA,A	NA,0.985119	NA,0.0180709	NA,0.0353055	NA,0.215554	0.00045783	0.000586347
3	rs72648534	61327637	G,NA	A,NA	0.99006,NA	0.0480705,NA	0.01993,NA	1.79951,NA	0.00045761	0.000590794
3	rs73245952	60540985	NA,T	NA,A	NA,0.975198	NA,0.0269291	NA,0.0274863	NA,0.485159	0.000457564	0.000585768
3	rs4266639	60498431	NA,G	NA,A	NA,0.701389	NA,-0.0105419	NA,0.00934051	NA,0.586603	0.000457319	0.000581866
3	rs117723820	60405403	NA,A	NA,C	NA,0.96131	NA,0.00898304	NA,0.0221651	NA,0.164137	0.000456915	0.000585409
3	rs12386882	60381595	G,NA	T,NA	0.889662,NA	-0.00233723,NA	0.00631051,NA	0.148065,NA	0.000456394	0.000564267
3	rs369875714	60449043	NA,G	NA,C	NA,0.900794	NA,-0.0101335	NA,0.0142995	NA,0.320088	0.000453897	0.000583231
3	rs187808285	61343411	A,NA	G,NA	0.987078,NA	0.0348817,NA	0.0175062,NA	1.33431,NA	0.000453397	0.000627541
3	rs62510240	61375190	A,NA	G,NA	0.974155,NA	0.0272061,NA	0.0124606,NA	1.53748,NA	0.00045337	0.000609956
3	rs77848399	61286535	NA,A	NA,G	NA,0.985119	NA,0.0173652	NA,0.0353055	NA,0.205636	0.000453348	0.000580506
3	rs149459855	60572137	NA,G	NA,T	NA,0.982143	NA,-0.0017844	NA,0.0322783	NA,0.0195811	0.000453233	0.000577703
3	rs112326764	61065885	A,NA	G,NA	0.976143,NA	-0.024914,NA	0.0129561,NA	1.26371,NA	0.000453094	0.000569781
3	rs62512486	60716958	A,NA	G,NA	0.979125,NA	-0.0288164,NA	0.0138296,NA	1.42958,NA	0.000451831	0.000592371
3	rs71521470	60547153	G,NA	A,NA	0.981113,NA	0.00801734,NA	0.0145245,NA	0.235856,NA	0.000450873	0.00061049
3	rs191587911	60638931	NA,A	NA,G	NA,0.987103	NA,0.0312881	NA,0.0378862	NA,0.388392	0.000449413	0.000572682
3	rs16925745	61020357	NA,T	NA,C	NA,0.973214	NA,0.0183697	NA,0.0264757	NA,0.311769	0.000448385	0.000570434
3	rs75153605	61064350	NA,G	NA,T	NA,0.989087	NA,0.0245354	NA,0.0411453	NA,0.258874	0.000447747	0.000577063
3	rs73245966	60549575	NA,G	NA,A	NA,0.974206	NA,0.0242053	NA,0.0269663	NA,0.432513	0.000447288	0.000572117
3	rs116949846	61367970	NA,A	NA,G	NA,0.96627	NA,-0.00488968	NA,0.023678	NA,0.0775888	0.000445688	0.000558896
3	rs73245972	60557060	NA,G	NA,T	NA,0.974206	NA,0.0239233	NA,0.0269663	NA,0.425974	0.000445177	0.000569374
3	rs149611924	60936202	NA,A	NA,C	NA,0.958333	NA,0.0210304	NA,0.0213919	NA,0.487371	0.000445083	0.00056905
3	rs7004697	60379000	NA,T	NA,C	NA,0.891865	NA,-0.00434167	NA,0.0137648	NA,0.123526	0.000444853	0.000567142
3	rs138029397	61305914	NA,A	NA,C	NA,0.986111	NA,0.0266504	NA,0.0365264	NA,0.331967	0.000444771	0.000575806
3	rs77947453	60952493	NA,T	NA,G	NA,0.97619	NA,-0.0203126	NA,0.0280389	NA,0.329019	0.0004441	0.000564658
3	rs139687852	61235012	NA,C	NA,T	NA,0.985119	NA,0.0165235	NA,0.0353055	NA,0.193973	0.000443682	0.000564888
3	rs7004505	60378876	NA,T	NA,C	NA,0.891865	NA,-0.00417008	NA,0.0137648	NA,0.118087	0.000442418	0.000564031
3	rs117779574	60395374	NA,C	NA,T	NA,0.954365	NA,-0.00719864	NA,0.0204832	NA,0.139508	0.00044186	0.000562622
3	rs76291609	60963711	A,NA	C,NA	0.974155,NA	-0.0211867,NA	0.0124606,NA	1.05024,NA	0.000441853	0.000577513
3	rs147442379	60401756	NA,T	NA,A	NA,0.978175	NA,0.0126377	NA,0.0292559	NA,0.17668	0.000441739	0.000565104
3	rs76896050	61154482	NA,G	NA,T	NA,0.923611	NA,0.0110429	NA,0.0160932	NA,0.307508	0.000441732	0.000560358
3	rs73249748	60650875	NA,G	NA,A	NA,0.735119	NA,-0.00431803	NA,0.00968721	NA,0.183241	0.000441534	0.000563814
3	rs182842510	61183242	A,NA	G,NA	0.993042,NA	0.0540759,NA	0.0237851,NA	1.63837,NA	0.000441157	0.000579283
3	rs73249747	60650860	NA,A	NA,T	NA,0.734127	NA,-0.00431288	NA,0.00967566	NA,0.183241	0.000441103	0.000563169
3	rs117635308	60831743	NA,C	NA,A	NA,0.954365	NA,0.000955703	NA,0.0204832	NA,0.0164703	0.000439579	0.000558285
3	rs117224839	60529172	NA,A	NA,G	NA,0.975198	NA,0.0252973	NA,0.0274863	NA,0.446864	0.000439189	0.000558239
3	rs149844918	60842431	NA,G	NA,A	NA,0.980159	NA,-0.000115508	NA,0.0306528	NA,0.00130774	0.000439033	0.000560115
3	rs7844426	61213581	A,A	G,G	0.837972,0.693452	0.0153049,-0.00872808	0.00536574,0.00927141	2.36252,0.460295	0.000438596	0.000972067
3	rs75811052	60473372	NA,G	NA,A	NA,0.766865	NA,-0.0101112	NA,0.0101097	NA,0.498613	0.000438109	0.000558085
3	rs77351804	60378060	NA,T	NA,C	NA,0.890873	NA,-0.0038442	NA,0.0137097	NA,0.108367	0.000437999	0.000558486
3	rs7008127	60382865	NA,G	NA,T	NA,0.891865	NA,-0.00380788	NA,0.0137648	NA,0.106761	0.000437523	0.000557779
3	rs6988456	60383278	NA,T	NA,A	NA,0.891865	NA,-0.00380788	NA,0.0137648	NA,0.106761	0.000437523	0.000557779
3	rs74779476	60831123	G,NA	T,NA	0.854871,NA	0.00992013,NA	0.00561322,NA	1.11249,NA	0.000437441	0.000530005
3	rs2170168	61225103	A,A	G,G	0.837972,0.693452	0.0152184,-0.0088255	0.00536574,0.00927141	2.34054,0.467061	0.000437357	0.000951982
3	rs73249744	60650368	NA,C	NA,G	NA,0.734127	NA,-0.00451166	NA,0.00967566	NA,0.193136	0.000437321	0.000558296
3	rs112266509	61296289	NA,T	NA,C	NA,0.981151	NA,0.0136533	NA,0.0314332	NA,0.177814	0.00043727	0.000558832
3	rs1497040	60948372	NA,T	NA,G	NA,0.880952	NA,0.0180997	NA,0.0131998	NA,0.768763	0.000437167	0.000556052
3	rs12674637	60494752	NA,G	NA,T	NA,0.742063	NA,-0.0102999	NA,0.00977071	NA,0.534898	0.000436828	0.000555305
3	rs150088490	60973313	NA,G	NA,A	NA,0.970238	NA,-0.0198999	NA,0.0251555	NA,0.367642	0.000436499	0.000558685
3	rs12541924	60806217	NA,T	NA,C	NA,0.907738	NA,-0.00234697	NA,0.0147711	NA,0.0586099	0.000436433	0.000552825
3	rs16926108	61296535	NA,T	NA,A	NA,0.981151	NA,0.0134428	NA,0.0314332	NA,0.174641	0.000436082	0.00055729
3	rs150821418	60796124	NA,T	NA,G	NA,0.978175	NA,-0.0216242	NA,0.0292559	NA,0.33741	0.000435609	0.000556448
3	rs28742919	60396668	NA,C	NA,A	NA,0.891865	NA,-0.00363364	NA,0.0137648	NA,0.101387	0.000435285	0.00055492
3	rs76426830	60492377	NA,T	NA,G	NA,0.743056	NA,-0.0102623	NA,0.00978302	NA,0.531383	0.000435241	0.00055325
3	rs79154825	60489356	NA,G	NA,A	NA,0.742063	NA,-0.0102025	NA,0.00977071	NA,0.528126	0.000435079	0.000553112
3	rs7822263	60388773	NA,G	NA,A	NA,0.891865	NA,-0.00359562	NA,0.0137648	NA,0.100221	0.000434807	0.000554309
3	rs7845818	60399031	NA,T	NA,G	NA,0.891865	NA,-0.00358206	NA,0.0137648	NA,0.0998054	0.000434637	0.000554092
3	rs16925122	60589172	NA,G	NA,A	NA,0.974206	NA,0.0223151	NA,0.0269663	NA,0.389402	0.000434154	0.00055504
3	rs117447472	60397379	NA,C	NA,G	NA,0.954365	NA,-0.00631842	NA,0.0204832	NA,0.120488	0.000434095	0.000552778
3	rs139239299	60788313	NA,T	NA,C	NA,0.969246	NA,0.0028377	NA,0.0247591	NA,0.0415544	0.000433719	0.000553958
3	rs77331462	60965622	NA,A	NA,T	NA,0.922619	NA,0.0147328	NA,0.0159983	NA,0.447206	0.000433563	0.000553197
3	rs80325520	60384092	NA,G	NA,A	NA,0.891865	NA,-0.00347887	NA,0.0137648	NA,0.096654	0.00043336	0.000552461
3	rs73680628	60568207	NA,T	NA,C	NA,0.974206	NA,0.022089	NA,0.0269663	NA,0.384355	0.000432738	0.000553197
3	rs74639359	60383238	NA,A	NA,G	NA,0.891865	NA,-0.00342728	NA,0.0137648	NA,0.0950844	0.000432732	0.000551658
3	rs77184461	60382895	NA,G	NA,A	NA,0.891865	NA,-0.00342728	NA,0.0137648	NA,0.0950844	0.000432732	0.000551658
3	rs28472609	60400159	NA,T	NA,A	NA,0.891865	NA,-0.00337567	NA,0.0137648	NA,0.0935188	0.000432109	0.000550862
3	rs28756730	60397140	NA,C	NA,A	NA,0.891865	NA,-0.00337567	NA,0.0137648	NA,0.0935188	0.000432109	0.000550862
3	rs181539722	60617306	NA,T	NA,G	NA,0.974206	NA,0.0218704	NA,0.0269663	NA,0.379501	0.0004314	0.000551455
3	rs143554690	60622634	NA,C	NA,T	NA,0.974206	NA,0.0218278	NA,0.0269663	NA,0.378557	0.000431143	0.00055112
3	rs80106049	60735159	NA,A	NA,G	NA,0.943452	NA,-0.0129372	NA,0.018507	NA,0.314684	0.000431121	0.000545098
3	rs77724712	60488903	NA,A	NA,G	NA,0.742063	NA,-0.00996138	NA,0.00977071	NA,0.511508	0.000430943	0.000547932
3	rs28887297	60394513	NA,T	NA,C	NA,0.891865	NA,-0.00327245	NA,0.0137648	NA,0.0903998	0.000430883	0.000549296
3	rs73251503	61300389	NA,T	NA,C	NA,0.981151	NA,0.0123959	NA,0.0314332	NA,0.159068	0.000430478	0.000550016
3	rs148749164	60902548	NA,A	NA,G	NA,0.979167	NA,0.00124532	NA,0.0299292	NA,0.0146586	0.000430391	0.000549081
3	rs16926106	61296409	NA,G	NA,A	NA,0.981151	NA,0.0123131	NA,0.0314332	NA,0.15785	0.000430056	0.000549468
3	rs12543471	60648185	NA,A	NA,G	NA,0.734127	NA,-0.00496357	NA,0.00967566	NA,0.216129	0.000429456	0.000548157
3	rs79631533	61294592	NA,A	NA,G	NA,0.981151	NA,0.0121649	NA,0.0314332	NA,0.155678	0.000429309	0.000548499
3	rs28762435	60406974	NA,G	NA,A	NA,0.891865	NA,-0.00311758	NA,0.0137648	NA,0.0857514	0.000429091	0.000547007
3	rs73249733	60646626	NA,A	NA,G	NA,0.735119	NA,-0.0050192	NA,0.00968721	NA,0.218697	0.000427913	0.000546238
3	rs79878755	60579723	NA,G	NA,T	NA,0.974206	NA,0.021259	NA,0.0269663	NA,0.366037	0.000427814	0.000546784
3	rs75592700	60594426	G,NA	T,NA	0.986084,NA	-0.00768704,NA	0.0168779,NA	0.187899,NA	0.00042738	0.000557337
3	rs28818779	60405648	NA,A	NA,G	NA,0.891865	NA,-0.00296266	NA,0.0137648	NA,0.0811392	0.000427356	0.000544789
3	rs73250102	61300307	NA,T	NA,A	NA,0.981151	NA,0.0117645	NA,0.0314332	NA,0.149841	0.000427341	0.000545941
3	rs7845786	60406388	NA,T	NA,C	NA,0.891865	NA,-0.00295152	NA,0.0137648	NA,0.0808091	0.000427233	0.000544632
3	rs72657808	60666355	C,NA	A,NA	0.987078,NA	0.0429099,NA	0.0175062,NA	1.84647,NA	0.000427204	0.000562425
3	rs113916608	60567995	C,NA	T,NA	0.969185,NA	-0.0242927,NA	0.0114407,NA	1.47205,NA	0.000427145	0.000536337
3	rs112903508	60616761	NA,C	NA,T	NA,0.974206	NA,0.0210596	NA,0.0269663	NA,0.361684	0.000426695	0.000545324
3	rs16924927	60409695	NA,C	NA,T	NA,0.891865	NA,-0.00290006	NA,0.0137648	NA,0.0792863	0.00042667	0.000543913
3	rs117518108	60848838	NA,C	NA,T	NA,0.979167	NA,0.00204306	NA,0.0299292	NA,0.0243035	0.00042622	0.000543732
3	rs16925188	60631004	NA,C	NA,T	NA,0.974206	NA,0.0209677	NA,0.0269663	NA,0.359686	0.000426187	0.000544662
3	rs77345248	60611008	NA,G	NA,A	NA,0.974206	NA,0.0209187	NA,0.0269663	NA,0.35862	0.000425918	0.000544312
3	rs10504305	60940064	NA,T	NA,C	NA,0.87996	NA,0.0171106	NA,0.0131525	NA,0.713814	0.000425863	0.000541564
3	rs77870836	61216724	NA,T	NA,G	NA,0.907738	NA,0.00470639	NA,0.0147711	NA,0.124931	0.000425792	0.000538044
3	rs117519893	60789019	NA,T	NA,A	NA,0.968254	NA,0.0041326	NA,0.0243817	NA,0.0627798	0.000425763	0.00054336
3	rs80116858	60426678	NA,T	NA,C	NA,0.890873	NA,-0.00279517	NA,0.0137097	NA,0.0765252	0.00042567	0.00054271
3	rs7014277	61246948	C,C	T,T	0.894632,0.75496	0.0167882,-0.0107687	0.00643966,0.00993854	2.03934,0.555057	0.000425653	0.000879905
3	rs76808881	60646638	NA,A	NA,C	NA,0.735119	NA,-0.00516826	NA,0.00968721	NA,0.226449	0.000425606	0.000543259
3	rs16925542	60927985	NA,G	NA,T	NA,0.87996	NA,0.0170779	NA,0.0131525	NA,0.711903	0.000425498	0.000541107
3	rs16925576	60946929	NA,G	NA,A	NA,0.87996	NA,0.0171301	NA,0.0131525	NA,0.714955	0.000425228	0.000540993
3	rs28800229	60401714	NA,T	NA,C	NA,0.890873	NA,-0.00272955	NA,0.0137097	NA,0.0745911	0.000425002	0.000541869
3	rs72659758	60801592	A,NA	C,NA	0.992048,NA	0.0450004,NA	0.0222601,NA	1.36431,NA	0.000424981	0.000570736
3	rs79278868	60400515	NA,C	NA,T	NA,0.891865	NA,-0.00274052	NA,0.0137648	NA,0.0745911	0.000424965	0.000541734
3	rs76730482	60412539	NA,G	NA,T	NA,0.891865	NA,-0.00274052	NA,0.0137648	NA,0.0745911	0.000424965	0.000541734
3	rs76817030	60944923	NA,C	NA,T	NA,0.87996	NA,0.0170977	NA,0.0131525	NA,0.713059	0.000424871	0.000540545
3	rs78437047	60595306	NA,A	NA,C	NA,0.974206	NA,0.0206996	NA,0.0269663	NA,0.353872	0.000424734	0.000542767
3	rs75037020	60947241	NA,G	NA,T	NA,0.87996	NA,0.0170849	NA,0.0131525	NA,0.71231	0.00042473	0.000540369
3	rs16925579	60946948	NA,T	NA,A	NA,0.87996	NA,0.0170849	NA,0.0131525	NA,0.71231	0.00042473	0.000540369
3	rs193282513	60751905	NA,A	NA,G	NA,0.983135	NA,0.024753	NA,0.0331973	NA,0.341141	0.000424619	0.000542536
3	rs75073659	60803550	NA,C	NA,T	NA,0.96627	NA,-0.0173556	NA,0.023678	NA,0.333886	0.000424529	0.000542009
3	rs75374393	60398159	NA,A	NA,G	NA,0.891865	NA,-0.00268904	NA,0.0137648	NA,0.0730847	0.000424427	0.000541046
3	rs145016098	60398540	NA,T	NA,C	NA,0.891865	NA,-0.00268904	NA,0.0137648	NA,0.0730847	0.000424427	0.000541046
3	rs77122045	60612383	NA,T	NA,C	NA,0.974206	NA,0.0206207	NA,0.0269663	NA,0.352167	0.000424315	0.00054222
3	rs16925573	60946245	NA,G	NA,A	NA,0.87996	NA,0.0170346	NA,0.0131525	NA,0.709375	0.000424183	0.000539682
3	rs183895194	60882936	C,NA	T,NA	0.99006,NA	-0.0148513,NA	0.01993,NA	0.340877,NA	0.000424174	0.000565065
3	rs77007513	60397892	NA,T	NA,C	NA,0.891865	NA,-0.00263756	NA,0.0137648	NA,0.0715822	0.000423895	0.000540367
3	rs28622490	60427705	NA,T	NA,G	NA,0.890873	NA,-0.00258809	NA,0.0137097	NA,0.0704445	0.000423503	0.000539937
3	rs117302884	60898762	NA,T	NA,C	NA,0.978175	NA,-0.0193703	NA,0.0292559	NA,0.294214	0.000423498	0.000540759
3	rs142259393	60541534	NA,A	NA,G	NA,0.968254	NA,0.0146609	NA,0.0243817	NA,0.261508	0.000423269	0.000537768
3	rs72657805	60661940	A,NA	G,NA	0.954274,NA	0.029603,NA	0.00946506,NA	2.75391,NA	0.000423166	0.000581794
3	rs144402757	61206803	NA,C	NA,G	NA,0.948413	NA,0.00125696	NA,0.0193256	NA,0.023127	0.000423093	0.00053625
3	rs117237573	60856510	NA,G	NA,A	NA,0.980159	NA,0.00262968	NA,0.0306528	NA,0.0307547	0.000423079	0.000540033
3	rs192700269	60991642	NA,A	NA,C	NA,0.987103	NA,-0.0205456	NA,0.0378862	NA,0.230908	0.000423077	0.000539015
3	rs78477889	60401407	NA,T	NA,C	NA,0.891865	NA,-0.00253458	NA,0.0137648	NA,0.0685891	0.000422849	0.00053903
3	rs79580813	60934736	NA,T	NA,A	NA,0.880952	NA,0.0170883	NA,0.0131998	NA,0.708937	0.000422833	0.00053786
3	rs16925129	60599115	NA,C	NA,A	NA,0.974206	NA,0.0203348	NA,0.0269663	NA,0.346016	0.000422827	0.000540278
3	rs141087357	60379036	A,NA	C,NA	0.989066,NA	0.0251669,NA	0.0190121,NA	0.731442,NA	0.000422699	0.000534089
3	rs9692739	60416252	NA,T	NA,C	NA,0.891865	NA,-0.00248308	NA,0.0137648	NA,0.0670984	0.000422335	0.000538373
3	rs79517610	60410095	NA,A	NA,G	NA,0.891865	NA,-0.00247378	NA,0.0137648	NA,0.0668297	0.000422243	0.000538256
3	rs4738784	60702960	NA,G	NA,A	NA,0.94246	NA,-0.0118225	NA,0.0183564	NA,0.284381	0.000422121	0.000534272
3	rs74369897	60638316	NA,A	NA,G	NA,0.974206	NA,0.0201948	NA,0.0269663	NA,0.343018	0.000422116	0.000539349
3	rs117137258	60811663	NA,T	NA,G	NA,0.980159	NA,0.00290299	NA,0.0306528	NA,0.0340702	0.000421861	0.000539797
3	rs79833403	60689312	A,NA	G,NA	0.975149,NA	0.00547244,NA	0.0127009,NA	0.17616,NA	0.000421655	0.000536791
3	rs72657804	60661539	T,NA	A,NA	0.950298,NA	0.0285917,NA	0.00909753,NA	2.7764,NA	0.000421095	0.000573913
3	rs192037774	60917522	NA,G	NA,A	NA,0.945437	NA,-0.00122382	NA,0.0188207	NA,0.0231212	0.000421064	0.000537956
3	rs11985703	60430666	NA,G	NA,T	NA,0.890873	NA,-0.00232681	NA,0.0137097	NA,0.0628682	0.000420909	0.000536618
3	rs150196990	61084924	NA,A	NA,G	NA,0.983135	NA,0.0188258	NA,0.0331973	NA,0.243628	0.000420868	0.000539773
3	rs16924929	60411723	NA,C	NA,G	NA,0.891865	NA,-0.00226852	NA,0.0137648	NA,0.0609317	0.000420258	0.000535719
3	rs74525350	61208781	NA,T	NA,C	NA,0.983135	NA,0.00319268	NA,0.0331973	NA,0.034618	0.000420257	0.00053052
3	rs9693005	60416557	NA,G	NA,C	NA,0.891865	NA,-0.00222552	NA,0.0137648	NA,0.0597045	0.000419855	0.000535203
3	rs75802642	60412332	NA,G	NA,A	NA,0.891865	NA,-0.00221719	NA,0.0137648	NA,0.0594669	0.000419777	0.000535103
3	rs78105106	60429920	NA,C	NA,T	NA,0.890873	NA,-0.00218378	NA,0.0137097	NA,0.0587654	0.000419555	0.000534885
3	rs79328018	61150629	NA,C	NA,T	NA,0.951389	NA,-0.00492732	NA,0.0198773	NA,0.0946242	0.000419455	0.000537801
3	rs112742611	60653022	NA,T	NA,A	NA,0.974206	NA,0.0196138	NA,0.0269663	NA,0.330669	0.000419287	0.000535652
3	rs16925218	60654528	NA,C	NA,A	NA,0.974206	NA,0.0195689	NA,0.0269663	NA,0.329722	0.000419076	0.000535378
3	rs626552	60927449	C,NA	T,NA	0.057654,NA	0.0226212,NA	0.00848242,NA	2.11594,NA	0.000418856	0.000585833
3	rs77511447	61369635	A,NA	G,NA	0.972167,NA	-0.011228,NA	0.0120196,NA	0.455645,NA	0.000418854	0.000514238
3	rs74796657	60415083	NA,T	NA,G	NA,0.891865	NA,-0.00211451	NA,0.0137648	NA,0.0565492	0.000418831	0.000533894
3	rs113787778	60937229	NA,T	NA,C	NA,0.880952	NA,0.0166845	NA,0.0131998	NA,0.685647	0.000418807	0.000532825
3	rs142048207	60916389	NA,C	NA,A	NA,0.984127	NA,0.000863455	NA,0.0342017	NA,0.0088365	0.000418742	0.000535474
3	rs16924915	60385675	NA,C	NA,T	NA,0.891865	NA,-0.00207092	NA,0.0137648	NA,0.0553154	0.000418436	0.00053339
3	rs78303054	60415946	NA,A	NA,G	NA,0.891865	NA,-0.00206317	NA,0.0137648	NA,0.0550962	0.000418367	0.000533301
3	rs79817700	60417087	NA,T	NA,C	NA,0.891865	NA,-0.00179962	NA,0.0137648	NA,0.0477015	0.000417918	0.000532691
3	rs7017277	60420013	NA,G	NA,T	NA,0.891865	NA,-0.00201182	NA,0.0137648	NA,0.053647	0.000417908	0.000532715
3	rs10504293	60425781	NA,G	NA,A	NA,0.890873	NA,-0.0019815	NA,0.0137097	NA,0.0530175	0.000417717	0.000532533
3	rs74409441	60626037	NA,A	NA,G	NA,0.978175	NA,-0.0174749	NA,0.0292559	NA,0.2594	0.000417696	0.000531271
3	rs16925547	60930779	NA,C	NA,T	NA,0.880952	NA,0.016548	NA,0.0131998	NA,0.677854	0.000417536	0.000531236
3	rs181402369	61361044	NA,A	NA,G	NA,0.984127	NA,0.0172933	NA,0.0342017	NA,0.212455	0.00041736	0.000538081
3	rs7007665	60421902	NA,T	NA,A	NA,0.891865	NA,-0.00185773	NA,0.0137648	NA,0.0493229	0.000416567	0.000531
3	rs142858298	61321427	NA,T	NA,C	NA,0.981151	NA,0.00923136	NA,0.0314332	NA,0.114073	0.000416519	0.000531853
3	rs117706387	60909069	NA,A	NA,G	NA,0.956349	NA,-0.00180164	NA,0.0209218	NA,0.0308747	0.000416348	0.00052917
3	rs12155603	61194626	A,A	G,G	0.875746,0.78869	0.014597,-0.0134919	0.0059937,0.010471	1.82752,0.704273	0.00041552	0.0010173
3	rs182224084	61075912	NA,A	NA,C	NA,0.955357	NA,-0.00342788	NA,0.0206987	NA,0.0612475	0.000415188	0.000526779
3	rs147266140	60596614	NA,T	NA,G	NA,0.97619	NA,0.0204129	NA,0.0280389	NA,0.331055	0.000414956	0.000530247
3	rs16925000	60511106	NA,T	NA,C	NA,0.747024	NA,-0.00949182	NA,0.00983323	NA,0.475728	0.000414824	0.000528244
3	rs75690428	60421154	NA,C	NA,A	NA,0.891865	NA,-0.00164606	NA,0.0137648	NA,0.0434414	0.000414809	0.000528752
3	rs16926114	61304790	NA,G	NA,C	NA,0.981151	NA,0.00871867	NA,0.0314332	NA,0.107074	0.00041466	0.000529426
3	rs117054395	60549888	NA,G	NA,C	NA,0.946429	NA,0.00177926	NA,0.0189842	NA,0.0337038	0.000414345	0.00052992
3	rs79511273	60509643	NA,T	NA,G	NA,0.747024	NA,-0.00944506	NA,0.00983323	NA,0.47264	0.000414299	0.000527583
3	rs75314100	60511777	NA,A	NA,C	NA,0.747024	NA,-0.00944408	NA,0.00983323	NA,0.472575	0.000414289	0.000527569
3	rs118128323	61295891	NA,T	NA,C	NA,0.983135	NA,0.0169169	NA,0.0331973	NA,0.214427	0.000414215	0.000533144
3	rs16924940	60423655	NA,A	NA,G	NA,0.891865	NA,-0.00153281	NA,0.0137648	NA,0.0403229	0.000413908	0.0005276
3	rs1949104	60643740	NA,G	NA,T	NA,0.739087	NA,-0.0060697	NA,0.00973436	NA,0.273326	0.000413503	0.000527628
3	rs10504292	60423888	NA,C	NA,T	NA,0.890873	NA,-0.00137422	NA,0.0137097	NA,0.0361383	0.000413398	0.000526839
3	rs11776939	61307547	T,T	C,C	0.600398,0.470238	0.0150462,-0.00270955	0.00403651,0.00856454	3.7136,0.123942	0.000413147	0.000686661
3	rs77867026	60516262	NA,G	NA,A	NA,0.747024	NA,-0.00930253	NA,0.00983323	NA,0.463273	0.000412757	0.000525638
3	rs73249709	60635959	NA,A	NA,T	NA,0.739087	NA,-0.00614213	NA,0.00973436	NA,0.277319	0.000412722	0.000526615
3	rs144456747	60885501	NA,G	NA,A	NA,0.986111	NA,0.005921	NA,0.0365264	NA,0.0598695	0.000412719	0.000525766
3	rs79301557	61316002	NA,C	NA,G	NA,0.981151	NA,0.00812442	NA,0.0314332	NA,0.0990612	0.00041264	0.000526787
3	rs79106610	60499937	NA,T	NA,C	NA,0.747024	NA,-0.00920491	NA,0.00983323	NA,0.456901	0.000412387	0.000525163
3	rs79443512	60426581	NA,T	NA,C	NA,0.890873	NA,-0.00131848	NA,0.0137097	NA,0.0346174	0.000412322	0.000525624
3	rs111937153	60917304	NA,T	NA,C	NA,0.880952	NA,0.0159289	NA,0.0131998	NA,0.642969	0.000412317	0.000524727
3	rs16925205	60637654	NA,T	NA,C	NA,0.739087	NA,-0.00619144	NA,0.00973436	NA,0.280047	0.000412204	0.000525942
3	rs12547939	60636912	NA,T	NA,A	NA,0.739087	NA,-0.00619144	NA,0.00973436	NA,0.280047	0.000412204	0.000525942
3	rs907210	60631372	NA,C	NA,T	NA,0.739087	NA,-0.00619144	NA,0.00973436	NA,0.280047	0.000412204	0.000525942
3	rs73247886	60630402	NA,G	NA,A	NA,0.739087	NA,-0.00624074	NA,0.00973436	NA,0.282783	0.000411696	0.000525283
3	rs16925189	60631508	NA,T	NA,C	NA,0.739087	NA,-0.00624074	NA,0.00973436	NA,0.282783	0.000411696	0.000525283
3	rs16926130	61314688	NA,C	NA,T	NA,0.981151	NA,0.00778408	NA,0.0314332	NA,0.0945204	0.000411548	0.000525358
3	rs28620992	60433748	NA,C	NA,T	NA,0.890873	NA,-0.00120823	NA,0.0137097	NA,0.0316227	0.000411516	0.000524592
3	rs182210733	60827428	NA,T	NA,G	NA,0.980159	NA,0.0199759	NA,0.0306528	NA,0.288526	0.000411458	0.000524087
3	rs74690536	60432560	NA,C	NA,G	NA,0.890873	NA,-0.00115795	NA,0.0137097	NA,0.030263	0.000411157	0.000524132
3	rs80272609	60915532	NA,A	NA,G	NA,0.910714	NA,0.00733536	NA,0.0149907	NA,0.204391	0.000411112	0.000524436
3	rs907209	60631189	NA,T	NA,C	NA,0.738095	NA,-0.00623309	NA,0.00972244	NA,0.282783	0.000411108	0.000524501
3	rs137934890	60621181	NA,T	NA,C	NA,0.982143	NA,0.00644042	NA,0.0322783	NA,0.0747654	0.00041103	0.000524345
3	rs149447031	60779788	NA,T	NA,A	NA,0.981151	NA,0.0183065	NA,0.0314332	NA,0.251579	0.000410957	0.000523253
3	rs79111770	60581977	NA,C	NA,T	NA,0.990079	NA,0.0164096	NA,0.0431319	NA,0.152668	0.000410914	0.000522957
3	rs116379509	61307705	NA,C	NA,G	NA,0.981151	NA,0.00757621	NA,0.0314332	NA,0.0917642	0.000410904	0.000524515
3	rs73249721	60643056	NA,T	NA,C	NA,0.738095	NA,-0.00631471	NA,0.00972244	NA,0.287337	0.000410871	0.000524172
3	rs141749763	60427973	C,NA	T,NA	0.976143,NA	0.00894939,NA	0.0129561,NA	0.310047,NA	0.000410577	0.000543767
3	rs114491712	61310291	NA,T	NA,C	NA,0.981151	NA,0.00742555	NA,0.0314332	NA,0.0897748	0.000410448	0.000523917
3	rs79948374	61309129	NA,A	NA,G	NA,0.981151	NA,0.00742555	NA,0.0314332	NA,0.0897748	0.000410448	0.000523917
3	rs7017228	60602893	NA,G	NA,T	NA,0.746032	NA,-0.0107653	NA,0.00982053	NA,0.563851	0.000410389	0.000522254
3	rs140073309	60788350	NA,A	NA,G	NA,0.981151	NA,0.0180894	NA,0.0314332	NA,0.24798	0.000410301	0.000522431
3	rs77439946	61149197	NA,A	NA,T	NA,0.985119	NA,-0.0078124	NA,0.0353055	NA,0.0836121	0.000410216	0.000524431
3	rs149991003	60848943	NA,A	NA,C	NA,0.955357	NA,0.00545632	NA,0.0206987	NA,0.101229	0.0004102	0.000521742
3	rs4738780	60518334	NA,A	NA,G	NA,0.747024	NA,-0.00900783	NA,0.00983323	NA,0.444138	0.000409835	0.000521957
3	rs188956204	60493943	NA,C	NA,G	NA,0.987103	NA,0.00475328	NA,0.0378862	NA,0.0456814	0.000409806	0.000522565
3	rs57795921	60436142	NA,A	NA,T	NA,0.889881	NA,-0.000849617	NA,0.0136555	NA,0.0220986	0.000409678	0.00052215
3	rs116980014	60771930	NA,T	NA,C	NA,0.992063	NA,0.00139112	NA,0.0481747	NA,0.0101219	0.000409488	0.000520646
3	rs74464673	60520375	NA,T	NA,C	NA,0.747024	NA,-0.00896028	NA,0.00983323	NA,0.441079	0.000409397	0.000521406
3	rs77846632	61329671	NA,A	NA,G	NA,0.981151	NA,0.00702682	NA,0.0314332	NA,0.0845425	0.000409285	0.000522392
3	rs10504297	60601403	NA,A	NA,T	NA,0.750992	NA,-0.0110373	NA,0.00988505	NA,0.578098	0.000409264	0.000520697
3	rs76471532	61261273	NA,A	NA,T	NA,0.868056	NA,-0.00920976	NA,0.0126309	NA,0.331695	0.000409237	0.000526391
3	rs74843821	60768655	NA,C	NA,A	NA,0.974206	NA,0.00559376	NA,0.0269663	NA,0.0779653	0.000409103	0.000522133
3	rs78594321	61276703	NA,C	NA,G	NA,0.967262	NA,-0.0147683	NA,0.0240217	NA,0.268658	0.000409024	0.00052402
3	rs117458271	61367898	NA,T	NA,A	NA,0.96627	NA,0.00122268	NA,0.023678	NA,0.0182641	0.000409023	0.000518432
3	rs118019761	60725841	NA,C	NA,T	NA,0.983135	NA,0.0210754	NA,0.0331973	NA,0.279407	0.000408518	0.000520333
3	rs77823707	60521742	NA,A	NA,C	NA,0.747024	NA,-0.0088176	NA,0.00983323	NA,0.43195	0.000408136	0.00051982
3	rs76312247	60439744	NA,T	NA,A	NA,0.889881	NA,-0.000647466	NA,0.0136555	NA,0.0167424	0.00040799	0.000520088
3	rs117395199	61121818	NA,C	NA,G	NA,0.972222	NA,0.00984061	NA,0.0260119	NA,0.151689	0.000407595	0.000518594
3	rs16926128	61313704	NA,A	NA,G	NA,0.981151	NA,0.00637756	NA,0.0314332	NA,0.0761246	0.000407526	0.000520081
3	rs150730300	61335780	NA,G	NA,T	NA,0.981151	NA,0.00630473	NA,0.0314332	NA,0.0751882	0.000407339	0.000519835
3	rs76362388	60433088	NA,T	NA,C	NA,0.890873	NA,-0.000554133	NA,0.0137097	NA,0.0142327	0.000407261	0.000519137
3	rs59987636	60612706	NA,A	NA,G	NA,0.753968	NA,-0.0106286	NA,0.00992501	NA,0.546347	0.000407109	0.000518033
3	rs75109965	61311550	NA,T	NA,C	NA,0.981151	NA,0.00612032	NA,0.0314332	NA,0.0728242	0.000406874	0.000519224
3	rs73247831	60596208	NA,A	NA,G	NA,0.750992	NA,-0.0107378	NA,0.00988505	NA,0.556952	0.000406743	0.000517606
3	rs73680641	60574575	NA,C	NA,T	NA,0.770833	NA,-0.00593464	NA,0.0101706	NA,0.25216	0.00040671	0.000518962
3	rs150146984	60967083	A,NA	G,NA	0.977137,NA	0.0240672,NA	0.0132281,NA	1.16209,NA	0.000406684	0.000490005
3	rs79607058	60907425	NA,T	NA,C	NA,0.958333	NA,0.0149091	NA,0.0213919	NA,0.313511	0.000406477	0.000518738
3	rs200845345	60451208	NA,G	NA,T	NA,0.970238	NA,0.00436439	NA,0.0251555	NA,0.064361	0.000406271	0.000516708
3	rs12547196	60523446	NA,A	NA,G	NA,0.747024	NA,-0.00857496	NA,0.00983323	NA,0.416589	0.000406181	0.000517362
3	rs80171003	60668836	NA,T	NA,C	NA,0.981151	NA,0.00518362	NA,0.0314332	NA,0.0609724	0.00040604	0.000517536
3	rs78069893	61288223	NA,A	NA,G	NA,0.972222	NA,-0.00258897	NA,0.0260119	NA,0.0358737	0.000406036	0.000518629
3	rs74575403	61310715	NA,T	NA,A	NA,0.980159	NA,0.0074568	NA,0.0306528	NA,0.0926968	0.000406011	0.000518524
3	rs73247823	60592913	NA,G	NA,A	NA,0.750992	NA,-0.0106395	NA,0.00988505	NA,0.550087	0.000405993	0.00051669
3	rs150359051	61229218	A,NA	G,NA	0.981113,NA	-0.0230769,NA	0.0145245,NA	0.950392,NA	0.000405969	0.000499335
3	rs144874658	61230090	NA,C	NA,T	NA,0.96131	NA,-0.00119107	NA,0.0221651	NA,0.0190221	0.000405734	0.000518801
3	rs57039053	60570797	NA,G	NA,A	NA,0.770833	NA,-0.00608364	NA,0.0101706	NA,0.259848	0.00040562	0.000517528
3	rs12546812	60592568	NA,T	NA,C	NA,0.750992	NA,-0.0105855	NA,0.00988505	NA,0.546325	0.000405597	0.000516206
3	rs79676335	60435256	NA,T	NA,A	NA,0.890873	NA,-0.000251031	NA,0.0137097	NA,0.00639132	0.000405589	0.000516992
3	rs73680665	60611292	NA,A	NA,G	NA,0.75496	NA,-0.0104451	NA,0.00993854	NA,0.532731	0.000405557	0.000516116
3	rs117128189	60759700	NA,A	NA,G	NA,0.881944	NA,0.0145471	NA,0.0132476	NA,0.565165	0.000405399	0.000516146
3	rs144308252	60863352	NA,G	NA,A	NA,0.977182	NA,0.00587768	NA,0.0286274	NA,0.0771062	0.000405375	0.000515925
3	rs73247828	60595686	NA,G	NA,C	NA,0.750992	NA,-0.0105364	NA,0.00988505	NA,0.542914	0.000405246	0.000515779
3	rs7820215	60589250	NA,A	NA,G	NA,0.750992	NA,-0.0105364	NA,0.00988505	NA,0.542914	0.000405246	0.000515779
3	rs7842035	60605999	NA,G	NA,A	NA,0.75496	NA,-0.0103908	NA,0.00993854	NA,0.529016	0.000405173	0.00051565
3	rs74629303	60900404	NA,G	NA,C	NA,0.880952	NA,0.014792	NA,0.0131998	NA,0.580959	0.000405008	0.00051566
3	rs73247834	60598193	NA,A	NA,G	NA,0.750992	NA,-0.0104872	NA,0.00988505	NA,0.539512	0.000404905	0.000515364
3	rs73247860	60612766	NA,T	NA,A	NA,0.752976	NA,-0.0102147	NA,0.00991158	NA,0.518936	0.000404827	0.000515157
3	rs59572343	60607612	NA,A	NA,G	NA,0.75496	NA,-0.0103383	NA,0.00993854	NA,0.52544	0.000404813	0.000515213
3	rs117632519	61176718	NA,A	NA,G	NA,0.964286	NA,-0.00134223	NA,0.0230345	NA,0.0206641	0.000404671	0.000517323
3	rs73680629	60571034	NA,A	NA,G	NA,0.770833	NA,-0.0062278	NA,0.0101706	NA,0.267351	0.000404644	0.00051624
3	rs76809810	60595030	NA,A	NA,G	NA,0.750992	NA,-0.0104381	NA,0.00988505	NA,0.536117	0.000404573	0.000514961
3	rs7834153	60622086	NA,T	NA,A	NA,0.75496	NA,-0.0102919	NA,0.00993854	NA,0.522288	0.000404504	0.000514839
3	rs16925171	60620104	NA,A	NA,G	NA,0.75496	NA,-0.0102919	NA,0.00993854	NA,0.522288	0.000404504	0.000514839
3	rs73247877	60624297	NA,G	NA,T	NA,0.75496	NA,-0.0102919	NA,0.00993854	NA,0.522288	0.000404504	0.000514839
3	rs148330336	61079571	NA,G	NA,A	NA,0.979167	NA,0.01432	NA,0.0299292	NA,0.199062	0.000404437	0.000516052
3	rs113684164	60920269	G,NA	A,NA	0.980119,NA	-0.0274737,NA	0.0141639,NA	1.28052,NA	0.000404357	0.000527765
3	rs16925125	60590640	NA,G	NA,C	NA,0.750992	NA,-0.0103889	NA,0.00988505	NA,0.532731	0.000404251	0.00051457
3	rs59092057	60596796	NA,G	NA,T	NA,0.750992	NA,-0.0103889	NA,0.00988505	NA,0.532731	0.000404251	0.00051457
3	rs12682289	60591138	NA,G	NA,A	NA,0.750992	NA,-0.0103889	NA,0.00988505	NA,0.532731	0.000404251	0.00051457
3	rs77396261	60904707	NA,G	NA,A	NA,0.880952	NA,0.0146393	NA,0.0131998	NA,0.572829	0.000404244	0.000514718
3	rs6983494	60618415	NA,G	NA,A	NA,0.75496	NA,-0.0102425	NA,0.00993854	NA,0.518936	0.000404183	0.000514451
3	rs4738783	60624888	NA,G	NA,C	NA,0.75496	NA,-0.0102425	NA,0.00993854	NA,0.518936	0.000404183	0.000514451
3	rs7842025	60605963	NA,T	NA,A	NA,0.75496	NA,-0.0102425	NA,0.00993854	NA,0.518936	0.000404183	0.000514451
3	rs61052039	60575539	NA,G	NA,T	NA,0.771825	NA,-0.00633354	NA,0.0101861	NA,0.272388	0.000404078	0.000515524
3	rs75953634	60889726	NA,T	NA,C	NA,0.881944	NA,0.0146538	NA,0.0132476	NA,0.570792	0.000404068	0.000514515
3	rs7814883	60896008	NA,C	NA,G	NA,0.880952	NA,0.0145919	NA,0.0131998	NA,0.570318	0.000404017	0.000514439
3	rs117773429	60674602	NA,T	NA,C	NA,0.954365	NA,0.00770413	NA,0.0204832	NA,0.150686	0.000403999	0.000514281
3	rs60259845	60609995	NA,T	NA,C	NA,0.75496	NA,-0.0101931	NA,0.00993854	NA,0.515592	0.000403872	0.000514075
3	rs73247868	60617398	NA,G	NA,A	NA,0.75496	NA,-0.0101931	NA,0.00993854	NA,0.515592	0.000403872	0.000514075
3	rs144762215	60499774	G,NA	A,NA	0.970179,NA	-0.00237196,NA	0.0116239,NA	0.0765965,NA	0.000403774	0.000482816
3	rs9792178	60593139	NA,T	NA,G	NA,0.750992	NA,-0.0102857	NA,0.00988505	NA,0.525648	0.000403604	0.000513786
3	rs73247882	60628075	NA,A	NA,G	NA,0.75496	NA,-0.0101387	NA,0.00993854	NA,0.511924	0.00040354	0.000513676
3	rs78353596	60930119	NA,G	NA,T	NA,0.983135	NA,-0.00985686	NA,0.0331973	NA,0.115471	0.000403447	0.000513797
3	rs79979645	60888360	NA,A	NA,G	NA,0.881944	NA,0.0144524	NA,0.0132476	NA,0.560194	0.000403156	0.000513394
3	rs80266905	60902472	NA,A	NA,G	NA,0.880952	NA,0.0143971	NA,0.0131998	NA,0.560033	0.000403135	0.000513356
3	rs72648530	61320658	G,NA	A,NA	0.99006,NA	0.0459451,NA	0.01993,NA	1.67472,NA	0.000403054	0.000519798
3	rs7833284	60621509	NA,C	NA,A	NA,0.75496	NA,-0.0100398	NA,0.00993854	NA,0.50528	0.000402966	0.000512985
3	rs7841860	60605771	NA,T	NA,C	NA,0.75496	NA,-0.0100398	NA,0.00993854	NA,0.50528	0.000402966	0.000512985
3	rs16925150	60604193	NA,C	NA,T	NA,0.75496	NA,-0.0100398	NA,0.00993854	NA,0.50528	0.000402966	0.000512985
3	rs61373903	60608188	NA,A	NA,G	NA,0.75496	NA,-0.0100398	NA,0.00993854	NA,0.50528	0.000402966	0.000512985
3	rs60128317	60607279	NA,G	NA,A	NA,0.75496	NA,-0.0100398	NA,0.00993854	NA,0.50528	0.000402966	0.000512985
3	rs1552071	61306938	A,A	G,G	0.601392,0.491071	0.0148833,-0.00371396	0.0040382,0.00855071	3.64181,0.177807	0.000402824	0.000669019
3	rs7017533	60572959	NA,C	NA,T	NA,0.770833	NA,-0.00655213	NA,0.0101706	NA,0.284472	0.000402724	0.000513697
3	rs117467984	60870097	NA,A	NA,G	NA,0.958333	NA,0.0136522	NA,0.0213919	NA,0.281209	0.000402666	0.000513681
3	rs75013633	60649869	NA,C	NA,G	NA,0.894841	NA,0.011004	NA,0.013935	NA,0.36681	0.000402583	0.000513074
3	rs548931429	60377632	NA,G	NA,C	NA,0.989087	NA,-0.00433199	NA,0.0411453	NA,0.0380337	0.00040255	0.000513364
3	rs7820660	60890374	NA,A	NA,G	NA,0.880952	NA,0.0142509	NA,0.0131998	NA,0.552369	0.000402527	0.000512612
3	rs73680644	60587578	NA,T	NA,C	NA,0.750992	NA,-0.0100841	NA,0.00988505	NA,0.511924	0.000402459	0.000512406
3	rs149273357	61272711	NA,A	NA,G	NA,0.960318	NA,-0.00735852	NA,0.0218976	NA,0.132627	0.000402442	0.000514776
3	rs76664077	61254255	NA,G	NA,A	NA,0.940476	NA,-0.0030423	NA,0.0180669	NA,0.0623438	0.000402336	0.000514184
3	rs16926113	61302921	NA,G	NA,A	NA,0.981151	NA,0.0037599	NA,0.0314332	NA,0.0434534	0.000402088	0.00051288
3	rs72659778	60822153	A,NA	G,NA	0.987078,NA	0.0419954,NA	0.0175062,NA	1.78398,NA	0.000402049	0.000528567
3	rs111899652	60882873	NA,A	NA,G	NA,0.881944	NA,0.0141013	NA,0.0132476	NA,0.541921	0.000401774	0.000511703
3	rs75737914	60676588	NA,A	NA,T	NA,0.884921	NA,0.0118071	NA,0.0133953	NA,0.422416	0.000401684	0.000512042
3	rs76877930	60877100	NA,G	NA,A	NA,0.880952	NA,0.0139989	NA,0.0131998	NA,0.539256	0.000401673	0.000511571
3	rs138947342	60961482	NA,T	NA,A	NA,0.977182	NA,-0.00933675	NA,0.0286274	NA,0.128245	0.000401525	0.000511885
3	rs12546911	60583897	NA,C	NA,T	NA,0.750992	NA,-0.00988636	NA,0.00988505	NA,0.498603	0.000401486	0.000511243
3	rs143254961	61193370	A,NA	G,NA	0.952286,NA	-0.00683011,NA	0.00927543,NA	0.33582,NA	0.000401345	0.000630544
3	rs147345466	61096696	NA,C	NA,T	NA,0.981151	NA,-0.00293961	NA,0.0314332	NA,0.0336278	0.000401334	0.000511354
3	rs10957117	60874562	NA,A	NA,G	NA,0.880952	NA,0.0138949	NA,0.0131998	NA,0.533879	0.000401318	0.000511141
3	rs75118856	61307849	NA,C	NA,A	NA,0.983135	NA,0.00276336	NA,0.0331973	NA,0.0298111	0.000401243	0.000510979
3	rs77283947	60983232	NA,C	NA,G	NA,0.875992	NA,-0.00390398	NA,0.0129696	NA,0.117243	0.00040122	0.000510724
3	rs145808833	61337678	NA,G	NA,A	NA,0.964286	NA,0.00374832	NA,0.0230345	NA,0.0601144	0.000401201	0.000511103
3	rs375247671	60865806	NA,C	NA,T	NA,0.893849	NA,0.0143977	NA,0.0138774	NA,0.523595	0.000401184	0.000510922
3	rs10957116	60872932	NA,T	NA,A	NA,0.880952	NA,0.0138488	NA,0.0131998	NA,0.531504	0.000401168	0.000510959
3	rs77335854	61307668	NA,C	NA,T	NA,0.978175	NA,0.00157153	NA,0.0292559	NA,0.019015	0.000401168	0.000510891
3	rs76739536	60527036	NA,T	NA,C	NA,0.748016	NA,-0.007723	NA,0.00984603	NA,0.363694	0.000401069	0.00051095
3	rs7826590	60585443	NA,A	NA,C	NA,0.750992	NA,-0.00978402	NA,0.00988505	NA,0.491764	0.00040104	0.000510716
3	rs16925485	60870066	NA,A	NA,G	NA,0.880952	NA,0.0137975	NA,0.0131998	NA,0.52887	0.000401007	0.000510765
3	rs16925486	60872218	NA,G	NA,C	NA,0.880952	NA,0.0137975	NA,0.0131998	NA,0.52887	0.000401007	0.000510765
3	rs78551299	60871856	NA,C	NA,G	NA,0.880952	NA,0.0137975	NA,0.0131998	NA,0.52887	0.000401007	0.000510765
3	rs78352841	60871535	NA,A	NA,G	NA,0.880952	NA,0.0137975	NA,0.0131998	NA,0.52887	0.000401007	0.000510765
3	rs12682577	61206230	NA,T	NA,A	NA,0.948413	NA,-0.00356319	NA,0.0193256	NA,0.0686856	0.000401003	0.000510427
3	rs118188187	60979028	NA,A	NA,G	NA,0.980159	NA,0.00527283	NA,0.0306528	NA,0.0637762	0.000401	0.000511296
3	rs75562960	61062092	NA,T	NA,C	NA,0.970238	NA,0.00754745	NA,0.0251555	NA,0.11682	0.000400845	0.000510843
3	rs139084742	61263241	T,NA	C,NA	0.978131,NA	0.0274685,NA	0.0135185,NA	1.37508,NA	0.000400623	0.000565748
3	rs141356542	60676931	NA,C	NA,T	NA,0.983135	NA,0.00592131	NA,0.0331973	NA,0.0662929	0.000400525	0.000510924
3	rs6986157	60843932	NA,A	NA,C	NA,0.885913	NA,0.0142583	NA,0.0134459	NA,0.539173	0.000400454	0.000510104
3	rs139727441	60457741	NA,T	NA,C	NA,0.945437	NA,0.0045622	NA,0.0188207	NA,0.0923373	0.000400404	0.000510503
3	rs57406111	61094540	NA,G	NA,T	NA,0.94246	NA,0.00432636	NA,0.0183564	NA,0.0895485	0.000400368	0.000509771
3	rs116427551	60847971	NA,T	NA,C	NA,0.885913	NA,0.0141527	NA,0.0134459	NA,0.533816	0.000400187	0.000509784
3	rs6985296	60840207	NA,A	NA,T	NA,0.886905	NA,0.0141084	NA,0.0134972	NA,0.52887	0.000400092	0.000509653
3	rs78630663	60867554	NA,C	NA,T	NA,0.885913	NA,0.0141007	NA,0.0134459	NA,0.531188	0.000400064	0.000509637
3	rs189993127	60867862	NA,G	NA,A	NA,0.885913	NA,0.0141007	NA,0.0134459	NA,0.531188	0.000400064	0.000509637
3	rs16925476	60857620	NA,A	NA,G	NA,0.883929	NA,0.0137478	NA,0.0133454	NA,0.518645	0.000400046	0.000509669
3	rs76593008	60831453	NA,G	NA,A	NA,0.886905	NA,0.0140561	NA,0.0134972	NA,0.526242	0.000399973	0.000509512
3	rs7827378	60838713	NA,A	NA,C	NA,0.886905	NA,0.0140561	NA,0.0134972	NA,0.526242	0.000399973	0.000509512
3	rs16925104	60580861	NA,A	NA,G	NA,0.75	NA,-0.00932549	NA,0.00987194	NA,0.462383	0.000399958	0.000509441
3	rs75669370	60867372	NA,T	NA,C	NA,0.885913	NA,0.014054	NA,0.0134459	NA,0.528826	0.000399958	0.000509511
3	rs7823331	60838448	NA,G	NA,A	NA,0.886905	NA,0.014009	NA,0.0134972	NA,0.523881	0.00039987	0.000509391
3	rs117296685	61275955	NA,T	NA,A	NA,0.94246	NA,-0.00486216	NA,0.0183564	NA,0.101766	0.000399797	0.000510964
3	rs73680624	60556068	NA,G	NA,T	NA,0.77381	NA,-0.00674865	NA,0.0102176	NA,0.293335	0.000399777	0.000509775
3	rs79556120	60826559	NA,A	NA,T	NA,0.886905	NA,0.0139566	NA,0.0134972	NA,0.521263	0.000399761	0.000509264
3	rs77866055	60824651	NA,C	NA,T	NA,0.886905	NA,0.0139566	NA,0.0134972	NA,0.521263	0.000399761	0.000509264
3	rs75360868	60824063	NA,A	NA,C	NA,0.886905	NA,0.0139566	NA,0.0134972	NA,0.521263	0.000399761	0.000509264
3	rs76912548	60823917	NA,A	NA,C	NA,0.886905	NA,0.0139566	NA,0.0134972	NA,0.521263	0.000399761	0.000509264
3	rs1497034	60837228	NA,G	NA,A	NA,0.886905	NA,0.0139566	NA,0.0134972	NA,0.521263	0.000399761	0.000509264
3	rs1497033	60837268	NA,C	NA,G	NA,0.886905	NA,0.0139566	NA,0.0134972	NA,0.521263	0.000399761	0.000509264
3	rs113806435	60856633	NA,A	NA,G	NA,0.885913	NA,0.01395	NA,0.0134459	NA,0.523595	0.000399738	0.000509251
3	rs146596831	61264878	NA,T	NA,C	NA,0.984127	NA,0.00585152	NA,0.0342017	NA,0.0634088	0.000399694	0.000509281
3	rs145737953	61086851	NA,A	NA,G	NA,0.981151	NA,-0.0044421	NA,0.0314332	NA,0.0517738	0.000399667	0.000509269
3	rs16925424	60836793	NA,G	NA,C	NA,0.886905	NA,0.0139043	NA,0.0134972	NA,0.518651	0.000399657	0.000509144
3	rs73680627	60564353	NA,C	NA,A	NA,0.77381	NA,-0.00679686	NA,0.0102176	NA,0.295922	0.000399651	0.000509599
3	rs16925086	60565984	NA,C	NA,T	NA,0.77381	NA,-0.00679686	NA,0.0102176	NA,0.295922	0.000399651	0.000509599
3	rs12543325	60564806	NA,G	NA,A	NA,0.77381	NA,-0.00679686	NA,0.0102176	NA,0.295922	0.000399651	0.000509599
3	rs190109146	61079089	NA,T	NA,A	NA,0.981151	NA,-0.00448874	NA,0.0314332	NA,0.0523476	0.000399629	0.000509221
3	rs146006017	60868366	NA,G	NA,C	NA,0.885913	NA,0.0138803	NA,0.0134459	NA,0.520098	0.000399602	0.000509092
3	rs75229539	60529277	NA,G	NA,T	NA,0.975198	NA,-0.00563835	NA,0.0274863	NA,0.0770315	0.000399599	0.000509373
3	rs7825603	60820705	NA,G	NA,A	NA,0.886905	NA,0.0138519	NA,0.0134972	NA,0.516044	0.000399559	0.00050903
3	rs141241238	60683883	NA,C	NA,T	NA,0.97619	NA,0.013619	NA,0.0280389	NA,0.202618	0.000399531	0.00050943
3	rs189945743	61230382	NA,A	NA,G	NA,0.987103	NA,0.0111037	NA,0.0378862	NA,0.113814	0.000399478	0.000510868
3	rs74818108	60818144	NA,A	NA,G	NA,0.886905	NA,0.0138048	NA,0.0134972	NA,0.513703	0.000399476	0.000508934
3	rs1566124	60853084	NA,T	NA,G	NA,0.885913	NA,0.0137994	NA,0.0134459	NA,0.516048	0.000399457	0.000508923
3	rs7827750	60846222	NA,T	NA,C	NA,0.885913	NA,0.0137994	NA,0.0134459	NA,0.516048	0.000399457	0.000508923
3	rs16925464	60851252	NA,T	NA,C	NA,0.885913	NA,0.0137994	NA,0.0134459	NA,0.516048	0.000399457	0.000508923
3	rs74327348	60848385	NA,G	NA,A	NA,0.885913	NA,0.0137994	NA,0.0134459	NA,0.516048	0.000399457	0.000508923
3	rs75028393	60863926	NA,T	NA,C	NA,0.885913	NA,0.0137994	NA,0.0134459	NA,0.516048	0.000399457	0.000508923
3	rs7816800	60849249	NA,A	NA,G	NA,0.884921	NA,0.0137992	NA,0.0133953	NA,0.518645	0.000399449	0.000508927
3	rs8180954	60817016	NA,T	NA,C	NA,0.886905	NA,0.0137525	NA,0.0134972	NA,0.511107	0.000399388	0.000508834
3	rs77600127	60813851	NA,A	NA,T	NA,0.886905	NA,0.0137525	NA,0.0134972	NA,0.511107	0.000399388	0.000508834
3	rs140183711	60816500	NA,A	NA,G	NA,0.886905	NA,0.0137525	NA,0.0134972	NA,0.511107	0.000399388	0.000508834
3	rs79089871	60814747	NA,A	NA,G	NA,0.886905	NA,0.0137525	NA,0.0134972	NA,0.511107	0.000399388	0.000508834
3	rs16925466	60851986	NA,G	NA,A	NA,0.885913	NA,0.0137474	NA,0.0134459	NA,0.513456	0.000399371	0.000508823
3	rs7828044	60846221	NA,T	NA,G	NA,0.885913	NA,0.0137474	NA,0.0134459	NA,0.513456	0.000399371	0.000508823
3	rs182410836	60734333	NA,T	NA,A	NA,0.983135	NA,0.0135225	NA,0.0331973	NA,0.165096	0.000399365	0.000508813
3	rs77192343	60813056	NA,G	NA,A	NA,0.886905	NA,0.0137002	NA,0.0134972	NA,0.508516	0.000399306	0.000508741
3	rs184975645	60797580	NA,A	NA,C	NA,0.887897	NA,0.0136007	NA,0.0135492	NA,0.501035	0.000399252	0.000508673
3	rs76170191	60497667	NA,A	NA,T	NA,0.982143	NA,0.00743078	NA,0.0322783	NA,0.0872846	0.000399235	0.000508968
3	rs79715143	60805861	NA,C	NA,T	NA,0.886905	NA,0.0136478	NA,0.0134972	NA,0.505931	0.00039923	0.000508654
3	rs16925480	60863618	NA,A	NA,T	NA,0.884921	NA,0.0137474	NA,0.0133953	NA,0.516048	0.000399202	0.000508625
3	rs7838048	60802061	NA,C	NA,T	NA,0.886905	NA,0.0136008	NA,0.0134972	NA,0.503609	0.000399166	0.000508583
3	rs79206788	60859602	NA,A	NA,G	NA,0.885913	NA,0.0135968	NA,0.0134459	NA,0.505971	0.000399152	0.000508574
3	rs6991970	61292261	NA,C	NA,G	NA,0.981151	NA,-0.00198415	NA,0.0314332	NA,0.0224278	0.000399129	0.000508538
3	rs141591778	60457004	NA,C	NA,A	NA,0.987103	NA,0.00577451	NA,0.0378862	NA,0.0560813	0.000399091	0.000508491
3	rs16925471	60855639	NA,C	NA,G	NA,0.885913	NA,0.0135449	NA,0.0134459	NA,0.503401	0.000399087	0.000508501
3	rs117490201	60695788	NA,T	NA,C	NA,0.954365	NA,0.0103007	NA,0.0204832	NA,0.211092	0.000399068	0.000508468
3	rs139706134	61017042	NA,A	NA,G	NA,0.978175	NA,0.00753336	NA,0.0292559	NA,0.098654	0.000399013	0.000508416
3	rs201190993	60799027	NA,G	NA,A	NA,0.886905	NA,0.0134449	NA,0.0134972	NA,0.495953	0.000398984	0.000508386
3	rs77123522	60794138	NA,A	NA,G	NA,0.886905	NA,0.0134439	NA,0.0134972	NA,0.495902	0.000398983	0.000508385
3	rs139611804	60957851	NA,A	NA,G	NA,0.981151	NA,0.00953428	NA,0.0314332	NA,0.118246	0.000398962	0.000508586
3	rs182874295	60935200	NA,G	NA,A	NA,0.977182	NA,0.0123044	NA,0.0286274	NA,0.175658	0.000398937	0.000508597
3	rs138923111	61009024	NA,A	NA,T	NA,0.989087	NA,0.0181422	NA,0.0411453	NA,0.180942	0.000398929	0.000508338
3	rs9643517	60789130	NA,A	NA,G	NA,0.886905	NA,0.0133445	NA,0.0134972	NA,0.491046	0.000398893	0.000508291
3	rs114420623	60779598	NA,A	NA,G	NA,0.886905	NA,0.0132922	NA,0.0134972	NA,0.488498	0.000398854	0.000508252
3	rs1116014	60768601	NA,A	NA,C	NA,0.886905	NA,0.0132423	NA,0.0134972	NA,0.486067	0.000398821	0.000508222
3	rs2326435	60771534	NA,G	NA,A	NA,0.886905	NA,0.0132423	NA,0.0134972	NA,0.486067	0.000398821	0.000508222
3	rs79690716	60769822	NA,C	NA,T	NA,0.886905	NA,0.0132423	NA,0.0134972	NA,0.486067	0.000398821	0.000508222
3	rs112883889	60769950	NA,A	NA,T	NA,0.886905	NA,0.0132423	NA,0.0134972	NA,0.486067	0.000398821	0.000508222
3	rs113410620	60771124	NA,A	NA,G	NA,0.886905	NA,0.0132423	NA,0.0134972	NA,0.486067	0.000398821	0.000508222
3	rs185086050	60594638	NA,G	NA,A	NA,0.988095	NA,0.0151287	NA,0.0394133	NA,0.154225	0.000398815	0.000508236
3	rs80332494	60766849	NA,A	NA,G	NA,0.886905	NA,0.0131902	NA,0.0134972	NA,0.48354	0.000398793	0.000508196
3	rs80013683	60759446	NA,G	NA,A	NA,0.886905	NA,0.0131902	NA,0.0134972	NA,0.48354	0.000398793	0.000508196
3	rs148092507	60759617	NA,T	NA,C	NA,0.886905	NA,0.0131902	NA,0.0134972	NA,0.48354	0.000398793	0.000508196
3	rs74787441	60759893	NA,G	NA,A	NA,0.886905	NA,0.0131902	NA,0.0134972	NA,0.48354	0.000398793	0.000508196
3	rs76624232	60773476	NA,A	NA,G	NA,0.886905	NA,0.0131902	NA,0.0134972	NA,0.48354	0.000398793	0.000508196
3	rs78623789	60761600	NA,C	NA,T	NA,0.886905	NA,0.0131902	NA,0.0134972	NA,0.48354	0.000398793	0.000508196
3	rs76036952	60767643	NA,A	NA,G	NA,0.886905	NA,0.0131902	NA,0.0134972	NA,0.48354	0.000398793	0.000508196
3	rs75121658	60769000	NA,T	NA,A	NA,0.886905	NA,0.0131902	NA,0.0134972	NA,0.48354	0.000398793	0.000508196
3	rs75749361	60939365	NA,G	NA,C	NA,0.980159	NA,-0.00803429	NA,0.0306528	NA,0.100596	0.00039879	0.000508187
3	rs74911397	60869472	NA,T	NA,G	NA,0.917659	NA,0.0123744	NA,0.0155508	NA,0.370401	0.000398769	0.000508215
3	rs12549759	60567376	NA,G	NA,C	NA,0.77381	NA,-0.00737989	NA,0.0102176	NA,0.327785	0.000398766	0.000508279
3	rs75864532	60758755	NA,G	NA,A	NA,0.886905	NA,0.0130912	NA,0.0134972	NA,0.478751	0.000398753	0.000508167
3	rs11998654	60469516	NA,C	NA,T	NA,0.978175	NA,0.00771737	NA,0.0292559	NA,0.101306	0.000398733	0.000508138
3	rs12677500	61287045	G,G	A,A	0.877734,0.739087	0.00777918,-0.0189997	0.00603539,0.00973436	0.704601,1.29278	0.000397242	0.000693213
3	rs140189495	61058679	G,NA	A,NA	0.981113,NA	0.0155203,NA	0.0145245,NA	0.544746,NA	0.000395304	0.000528608
3	rs144286649	61240812	A,NA	G,NA	0.988072,NA	-0.0369407,NA	0.0182119,NA	1.3714,NA	0.00039459	0.000574297
3	rs144104595	60911059	C,NA	T,NA	0.994036,NA	0.0100795,NA	0.0256781,NA	0.158226,NA	0.000393295	0.000480516
3	rs117652955	60589239	A,NA	G,NA	0.971173,NA	0.0249899,NA	0.0118166,NA	1.46287,NA	0.000393205	0.000474999
3	rs111759177	60608536	T,NA	C,NA	0.969185,NA	-0.0234324,NA	0.0114407,NA	1.39206,NA	0.000391749	0.000492346
3	rs11992705	61045116	C,C	T,T	0.930418,0.865079	0.0207677,-0.0194514	0.00777053,0.0125123	2.12342,0.920659	0.000390086	0.000531427
3	rs111426598	60981980	G,NA	T,NA	0.963221,NA	0.0135643,NA	0.0105045,NA	0.706409,NA	0.000389665	0.000538331
3	rs6471874	61295833	T,NA	C,NA	0.12326,NA	0.00336091,NA	0.00601441,NA	0.239358,NA	0.000389232	0.000462402
3	rs143187646	60744881	G,NA	C,NA	0.976143,NA	-0.00261825,NA	0.0129561,NA	0.0757985,NA	0.000389003	0.000517551
3	rs11992804	61045361	C,C	T,T	0.930418,0.865079	0.0207234,-0.0194514	0.00777053,0.0125123	2.11605,0.920659	0.000387278	0.000527388
3	rs17251327	60470205	C,NA	T,NA	0.980119,NA	0.00264656,NA	0.0141639,NA	0.0696743,NA	0.000386675	0.00049045
3	rs141930989	60747664	T,NA	C,NA	0.973161,NA	0.0252149,NA	0.0122339,NA	1.40565,NA	0.000383571	0.000467348
3	rs72655557	60473183	C,NA	T,NA	0.985089,NA	0.0363078,NA	0.0163138,NA	1.58433,NA	0.000383029	0.000500754
3	rs16926096	61288497	A,A	C,C	0.852883,0.733135	0.0108522,-0.0155211	0.00558166,0.00966419	1.28513,0.965516	0.000378312	0.000691403
3	rs72655598	60647157	T,NA	C,NA	0.987078,NA	0.0409731,NA	0.0175062,NA	1.71539,NA	0.000376864	0.000494685
3	rs62510026	60807316	A,NA	C,NA	0.979125,NA	-0.0250746,NA	0.0138296,NA	1.15606,NA	0.000374954	0.000485809
3	rs117644056	60389355	C,NA	T,NA	0.963221,NA	0.00672173,NA	0.0105045,NA	0.282127,NA	0.000373971	0.000455454
3	rs76359130	60650603	A,NA	G,NA	0.985089,NA	-0.0138589,NA	0.0163138,NA	0.402753,NA	0.000372834	0.000496839
3	rs7463394	61194244	T,T	C,C	0.875746,0.789683	0.0142287,-0.0133681	0.0059937,0.0104891	1.7545,0.693583	0.000371729	0.000888169
3	rs72663287	61106978	A,NA	C,NA	0.989066,NA	0.0299995,NA	0.0190121,NA	0.940874,NA	0.000370156	0.00048379
3	rs117077168	61047437	C,NA	T,NA	0.974155,NA	-0.00838576,NA	0.0124606,NA	0.300199,NA	0.000369774	0.00043985
3	rs72657901	60750998	T,NA	C,NA	0.949304,NA	0.0273257,NA	0.00901262,NA	2.61442,NA	0.000366685	0.000496374
3	rs77706618	60616821	G,NA	A,NA	0.969185,NA	-0.0226968,NA	0.0114407,NA	1.3254,NA	0.000365413	0.00045961
3	rs78738059	60977275	A,NA	C,NA	0.94334,NA	0.0163317,NA	0.00855199,NA	1.25047,NA	0.000365366	0.000455474
3	rs62504663	60403259	C,NA	T,NA	0.952286,NA	-0.0104366,NA	0.00927543,NA	0.584179,NA	0.000365183	0.000466246
3	rs11774859	61054041	T,NA	A,NA	0.947316,NA	0.00326918,NA	0.0088502,NA	0.14762,NA	0.000363122	0.000446198
3	rs11997938	61046648	G,G	A,A	0.846918,0.863095	0.0196444,-0.0182396	0.00549107,0.0124355	3.45984,0.846343	0.000362363	0.000559389
3	rs116988691	60569262	C,NA	A,NA	0.986084,NA	0.00405473,NA	0.0168779,NA	0.0914375,NA	0.000361731	0.000432049
3	rs72657864	60720257	T,NA	A,NA	0.950298,NA	0.028119,NA	0.00909753,NA	2.69985,NA	0.000361678	0.000494982
3	rs11993797	61046337	C,C	T,T	0.929423,0.864087	0.0207577,-0.0187839	0.00771974,0.0124737	2.14457,0.879111	0.000360654	0.0004947
3	rs17319082	60569511	C,NA	T,NA	0.971173,NA	0.0239619,NA	0.0118166,NA	1.37081,NA	0.000358116	0.000434422
3	rs61057972	61193929	T,T	C,C	0.875746,0.789683	0.0140918,-0.0133681	0.0059937,0.0104891	1.72775,0.693583	0.00035797	0.000847435
3	rs117670645	60840037	C,NA	A,NA	0.980119,NA	0.00671628,NA	0.0141639,NA	0.196973,NA	0.000357289	0.000474195
3	rs117012423	60750055	T,NA	C,NA	0.973161,NA	-0.0230854,NA	0.0122339,NA	1.22797,NA	0.000356387	0.000471665
3	rs181590910	61127901	T,NA	C,NA	0.979125,NA	0.0252313,NA	0.0138296,NA	1.16695,NA	0.000355054	0.000455689
3	rs150040604	60493786	G,NA	A,NA	0.989066,NA	-0.0120871,NA	0.0190121,NA	0.279895,NA	0.000353851	0.000474857
3	rs185147229	60517083	T,NA	C,NA	0.993042,NA	0.0414573,NA	0.0237851,NA	1.08972,NA	0.000353478	0.000456329
3	rs72663302	61129120	T,NA	C,NA	0.910537,NA	0.0165949,NA	0.00692737,NA	1.78002,NA	0.000353391	0.000560132
3	rs72657861	60718542	T,NA	A,NA	0.950298,NA	0.0278768,NA	0.00909753,NA	2.66106,NA	0.00035191	0.000480764
3	rs112165998	61158370	G,NA	A,NA	0.993042,NA	-0.0427819,NA	0.0237851,NA	1.14225,NA	0.00035171	0.000481629
3	rs72663296	61125719	G,NA	C,NA	0.910537,NA	0.0165434,NA	0.00692737,NA	1.77122,NA	0.000350732	0.000555053
3	rs72655584	60577175	C,NA	T,NA	0.955268,NA	0.0278794,NA	0.00956466,NA	2.4487,NA	0.000348211	0.000475824
3	rs630851	60905841	A,NA	C,NA	0.06163,NA	0.0212793,NA	0.0082216,NA	2.01559,NA	0.000346633	0.000474538
3	rs150440297	60491205	A,NA	C,NA	0.991054,NA	0.0292246,NA	0.0209976,NA	0.785209,NA	0.000346193	0.000442359
3	rs17317493	60514437	T,NA	G,NA	0.973161,NA	0.023495,NA	0.0122339,NA	1.26125,NA	0.000346101	0.000419446
3	rs113229140	60803142	T,NA	C,NA	0.969185,NA	-0.0220198,NA	0.0114407,NA	1.26545,NA	0.000343966	0.00043295
3	rs79913576	61323756	A,NA	T,NA	0.986084,NA	0.0210391,NA	0.0168779,NA	0.672512,NA	0.000343673	0.000452793
3	rs74792169	61193570	T,T	C,C	0.875746,0.789683	0.014074,-0.0134156	0.0059937,0.0104891	1.72429,0.697024	0.00034074	0.000791528
3	rs117974893	61149930	A,NA	G,NA	0.955268,NA	-0.0107914,NA	0.00956466,NA	0.586346,NA	0.000340691	0.000426897
3	rs147260833	61222185	T,NA	C,NA	0.980119,NA	0.020916,NA	0.0141639,NA	0.854634,NA	0.00033937	0.000407852
3	rs12542264	61221842	G,G	T,T	0.352883,0.472222	-0.0190504,0.00628597	0.00413745,0.00856258	5.38331,0.334537	0.000338846	0.00193595
3	rs10957136	61369123	G,G	A,A	0.765408,0.694444	0.0160531,0.00758946	0.00466591,0.00927981	3.23611,0.383582	0.000338843	0.000457181
3	rs2611341	61059123	G,G	C,C	0.293241,0.494048	-0.00388757,0.0211266	0.00434302,0.00854996	0.430957,1.87047	0.000338445	0.000427299
3	rs71523395	61046232	C,NA	T,NA	0.963221,NA	0.00604637,NA	0.0105045,NA	0.248039,NA	0.000337365	0.000453064
3	rs680899	60902182	G,NA	T,NA	0.06163,NA	0.0210372,NA	0.0082216,NA	1.97864,NA	0.000336709	0.00046002
3	rs74985355	60522874	A,NA	G,NA	0.986084,NA	-0.0039526,NA	0.0168779,NA	0.0889282,NA	0.000336568	0.000437087
3	rs143814595	60600731	C,NA	T,NA	0.994036,NA	0.0497858,NA	0.0256781,NA	1.27968,NA	0.000334872	0.000439717
3	rs7839822	61351822	G,G	T,T	0.765408,0.703373	0.0159566,0.007668	0.00466591,0.00935847	3.20298,0.384493	0.000334342	0.000451118
3	rs182806131	60390543	G,NA	A,NA	0.991054,NA	0.0233824,NA	0.0209976,NA	0.575999,NA	0.000333581	0.000439528
3	rs116964611	61045817	A,NA	G,NA	0.963221,NA	0.00590609,NA	0.0105045,NA	0.241126,NA	0.000333034	0.000446939
3	rs16926104	61291806	C,C	T,T	0.852883,0.731151	0.0106298,-0.0149603	0.00558166,0.00964152	1.24522,0.918135	0.000332583	0.00060019
3	rs7017556	61319467	T,T	C,C	0.765408,0.69246	0.0161449,0.0067042	0.00466591,0.00926307	3.26776,0.328627	0.000331472	0.000449445
3	rs11786557	60457078	A,NA	G,NA	0.981113,NA	0.0066241,NA	0.0145245,NA	0.188194,NA	0.000331168	0.000428127
3	rs12549606	61222003	A,A	G,G	0.353877,0.472222	-0.0190382,0.00628597	0.00413481,0.00856258	5.38331,0.334537	0.000330815	0.00190001
3	rs13269146	61225867	T,T	C,C	0.352883,0.472222	-0.0190068,0.00638624	0.00413745,0.00856258	5.36134,0.341255	0.000329348	0.0018892
3	rs11776538	61293449	A,A	T,T	0.55666,0.610119	0.00877255,0.0136268	0.00397994,0.00876455	1.5605,0.920805	0.000329174	0.000388498
3	rs72665109	61146817	C,NA	G,NA	0.910537,NA	0.0160827,NA	0.00692737,NA	1.69349,NA	0.000328604	0.000512955
3	rs2611339	61057832	T,T	G,G	0.275348,0.494048	-0.00447361,0.0209295	0.00442623,0.00854996	0.505627,1.84258	0.000326938	0.000412294
3	rs145330922	61227053	T,NA	C,NA	0.975149,NA	0.0308744,NA	0.0127009,NA	1.82212,NA	0.000326693	0.000445911
3	rs12550773	61220042	C,C	T,T	0.353877,0.472222	-0.0189947,0.0063361	0.00413481,0.00856258	5.36134,0.33789	0.000325842	0.00185547
3	rs183463791	60800477	T,NA	C,NA	0.969185,NA	-0.021348,NA	0.0114407,NA	1.20728,NA	0.000325025	0.000409404
3	rs150984299	61309949	T,NA	C,NA	0.99006,NA	0.0222149,NA	0.01993,NA	0.57675,NA	0.000324337	0.000395661
3	rs71523399	61147473	C,NA	G,NA	0.956262,NA	0.00942015,NA	0.00966771,NA	0.481669,NA	0.000323755	0.000441978
3	rs17740762	61238290	A,NA	G,NA	0.894632,NA	0.01755,NA	0.00643966,NA	2.19217,NA	0.000323626	0.000502448
3	rs76397219	60390318	G,NA	A,NA	0.917495,NA	0.0101979,NA	0.00718617,NA	0.80724,NA	0.000323365	0.000412143
3	rs62509993	60794241	G,NA	A,NA	0.976143,NA	-0.022425,NA	0.0129561,NA	1.07841,NA	0.000322581	0.000418213
3	rs75530396	60879821	C,NA	T,NA	0.976143,NA	0.00153432,NA	0.0129561,NA	0.0430004,NA	0.00032029	0.000406256
3	rs117988423	61344787	A,NA	G,NA	0.979125,NA	-0.0204295,NA	0.0138296,NA	0.855071,NA	0.00032013	0.000401609
3	rs6995397	61298301	G,G	A,A	0.762425,0.699405	0.0159351,0.00729794	0.00464559,0.00932283	3.21953,0.362768	0.000320073	0.00042726
3	rs62510167	61250980	T,NA	C,NA	0.897614,NA	0.0173908,NA	0.0065219,NA	2.11554,NA	0.000319883	0.00049587
3	rs117873659	61207672	C,NA	T,NA	0.980119,NA	0.0200062,NA	0.0141639,NA	0.801863,NA	0.000319309	0.000385332
3	rs2681543	61056493	G,G	T,T	0.275348,0.494048	-0.00442795,0.0208258	0.00442623,0.00854996	0.498773,1.82799	0.000318689	0.000401997
3	rs2681544	61056274	C,C	G,G	0.275348,0.494048	-0.00442795,0.0208258	0.00442623,0.00854996	0.498773,1.82799	0.000318689	0.000401997
3	rs11775891	61225652	T,T	C,C	0.352883,0.472222	-0.0189152,0.00643638	0.00413745,0.00856258	5.31535,0.344632	0.000318096	0.00178959
3	rs74891458	60713451	C,NA	G,NA	0.975149,NA	0.00203449,NA	0.0127009,NA	0.0591176,NA	0.000317823	0.000404708
3	rs76766181	60843896	A,NA	G,NA	0.977137,NA	-0.0220452,NA	0.0132281,NA	1.01952,NA	0.000317665	0.000411347
3	rs72659714	60762539	C,NA	T,NA	0.99006,NA	0.0355337,NA	0.01993,NA	1.12727,NA	0.000317157	0.000420381
3	rs112995937	61355270	T,NA	C,NA	0.9334,NA	-0.00361289,NA	0.00792989,NA	0.187973,NA	0.000316968	0.000393001
3	rs117417969	61019128	G,NA	A,NA	0.968191,NA	-0.0169166,NA	0.0112664,NA	0.875423,NA	0.000316515	0.000397174
3	rs142330382	61149091	T,NA	C,NA	0.993042,NA	0.0466644,NA	0.0237851,NA	1.30301,NA	0.000316461	0.000412688
3	rs34704157	60964905	C,NA	A,NA	0.969185,NA	0.00416863,NA	0.0114407,NA	0.145339,NA	0.000315992	0.000415904
3	rs28405386	61325642	T,T	C,C	0.765408,0.693452	0.0160048,0.00685715	0.00466591,0.00927141	3.21953,0.337675	0.000315469	0.000427411
3	rs10098647	61105199	C,C	T,T	0.602386,0.52381	0.0169413,0.0112626	0.00403991,0.00855906	4.56113,0.725335	0.000314803	0.000447259
3	rs948420	61338777	G,G	C,C	0.765408,0.693452	0.0159566,0.00700411	0.00466591,0.00927141	3.20298,0.346809	0.000312133	0.000422728
3	rs147643742	60674875	A,A	G,G	0.941352,0.998016	-0.00055145,0.00933101	0.00841466,0.0960615	0.0233069,0.0349778	0.000311942	0.000421617
3	rs36079479	61046886	A,NA	G,NA	0.977137,NA	-0.0223014,NA	0.0132281,NA	1.0371,NA	0.000309685	0.000417369
3	rs2326556	61335494	T,T	C,C	0.765408,0.69246	0.0159566,0.00666017	0.00466591,0.00926307	3.20298,0.32593	0.000308492	0.000417685
3	rs6998294	61375686	T,T	G,G	0.766402,0.694444	0.0159801,0.00739311	0.00467279,0.00927981	3.20298,0.370965	0.000308212	0.000416511
3	rs149060712	60906565	G,NA	A,NA	0.981113,NA	0.00240588,NA	0.0145245,NA	0.061261,NA	0.000307969	0.00039197
3	rs72663298	61125930	A,NA	G,NA	0.910537,NA	0.015536,NA	0.00692737,NA	1.60352,NA	0.000305863	0.000469953
3	rs78519440	61368680	C,NA	T,NA	0.94831,NA	-0.0165551,NA	0.00893021,NA	1.19542,NA	0.000304283	0.000443739
3	rs7826226	61322563	C,C	A,A	0.765408,0.69246	0.0159131,0.0067042	0.00466591,0.00926307	3.18813,0.328627	0.000304223	0.000411784
3	rs78878799	60959360	A,NA	T,NA	0.981113,NA	-0.029673,NA	0.0145245,NA	1.38662,NA	0.000304043	0.000428064
3	rs11989599	61221583	G,G	A,A	0.833996,0.69246	0.0135001,-0.00921156	0.00531372,0.00926307	1.95601,0.494838	0.00030336	0.000607425
3	rs142276129	61020015	G,NA	C,NA	0.975149,NA	-0.0199485,NA	0.0127009,NA	0.934551,NA	0.000302508	0.000381195
3	rs147063847	61196744	A,NA	G,NA	0.993042,NA	0.0405018,NA	0.0237851,NA	1.05256,NA	0.000301984	0.000405699
3	rs1824998	61212751	A,A	G,G	0.833996,0.69246	0.0131543,-0.00921156	0.00531372,0.00926307	1.87603,0.494838	0.000300899	0.000602807
3	rs142936325	60595165	A,NA	G,NA	0.985089,NA	-0.00164404,NA	0.0163138,NA	0.0363404,NA	0.000300065	0.000364643
3	rs117833892	60967278	T,NA	C,NA	0.973161,NA	0.00380429,NA	0.0122339,NA	0.121577,NA	0.000299966	0.000397174
3	rs62510166	61223793	T,NA	C,NA	0.987078,NA	-0.0127943,NA	0.0175062,NA	0.332664,NA	0.000299708	0.000372014
3	rs7818620	61220926	A,A	C,C	0.833996,0.69246	0.0134596,-0.00921156	0.00531372,0.00926307	1.94657,0.494838	0.000299661	0.000598662
3	rs142398134	60856487	C,NA	T,NA	0.988072,NA	0.000800296,NA	0.0182119,NA	0.0154955,NA	0.000299276	0.000366702
3	rs2326557	61337304	C,C	A,A	0.763419,0.69246	0.0158667,0.0067042	0.0046523,0.00926307	3.18813,0.328627	0.000299064	0.000407409
3	rs10504301	60747088	T,NA	C,NA	0.987078,NA	0.0105886,NA	0.0175062,NA	0.263383,NA	0.000298362	0.000385138
3	rs11775407	61331055	T,T	C,C	0.765408,0.69246	0.0158648,0.00666017	0.00466591,0.00926307	3.17168,0.32593	0.00029834	0.000403664
3	rs7832664	61373199	A,A	T,T	0.766402,0.694444	0.0158882,0.00739311	0.00467279,0.00927981	3.17168,0.370965	0.00029816	0.000402663
3	rs146190573	60728351	C,NA	T,NA	0.969185,NA	0.0218008,NA	0.0114407,NA	1.24634,NA	0.000297357	0.000365261
3	rs116956693	61266750	A,NA	T,NA	0.980119,NA	0.0189745,NA	0.0141639,NA	0.743848,NA	0.000297173	0.000361892
3	rs144366399	60824328	G,NA	A,NA	0.986084,NA	0.00929488,NA	0.0168779,NA	0.235204,NA	0.000296772	0.00039493
3	rs150308753	60745780	T,NA	C,NA	0.988072,NA	0.0263962,NA	0.0182119,NA	0.832015,NA	0.00029608	0.000377786
3	rs142474519	61262524	T,NA	C,NA	0.981113,NA	-0.018413,NA	0.0145245,NA	0.688461,NA	0.000295615	0.000367236
3	rs143507190	61353162	C,NA	T,NA	0.99006,NA	0.0201017,NA	0.01993,NA	0.504233,NA	0.000295378	0.000362225
3	rs77792336	60770294	T,NA	G,NA	0.968191,NA	-0.0192403,NA	0.0112664,NA	1.0571,NA	0.000295149	0.000389472
3	rs117180694	61313042	G,NA	C,NA	0.951292,NA	0.00468435,NA	0.00918509,NA	0.214631,NA	0.000295031	0.000389289
3	rs145191966	60757100	C,NA	A,NA	0.988072,NA	0.0262939,NA	0.0182119,NA	0.827394,NA	0.000294702	0.000376024
3	rs184989940	61281751	G,NA	A,NA	0.981113,NA	-0.004336,NA	0.0145245,NA	0.116169,NA	0.000294592	0.000358548
3	rs7460905	61176982	C,C	T,T	0.937376,0.934524	-0.0151869,0.0150232	0.0081604,0.0172809	1.20247,0.414928	0.000294211	0.000656976
3	rs56310147	60793963	C,NA	G,NA	0.93837,NA	-0.0140542,NA	0.00822159,NA	1.05862,NA	0.000293976	0.000363221
3	rs1989748	61298857	A,A	G,G	0.851889,0.732143	0.00930518,-0.0149361	0.00556614,0.00965281	1.02423,0.91441	0.000293432	0.000493754
3	rs75853539	60839662	T,NA	C,NA	0.989066,NA	-0.00820906,NA	0.0190121,NA	0.176591,NA	0.000293412	0.000390048
3	rs7827970	61213516	A,A	T,T	0.83499,0.69246	0.013231,-0.00921156	0.00532652,0.00926307	1.88632,0.494838	0.00029165	0.000582998
3	rs1480338	61213274	T,T	C,C	0.83499,0.69246	0.013231,-0.00921156	0.00532652,0.00926307	1.88632,0.494838	0.00029165	0.000582998
3	rs1814967	61064473	C,C	T,T	0.681909,0.630952	0.0112294,0.0212394	0.00424522,0.00885857	2.08805,1.78245	0.000290645	0.000377528
3	rs117379296	60730641	A,NA	G,NA	0.981113,NA	0.00399522,NA	0.0145245,NA	0.106091,NA	0.000289845	0.000379636
3	rs7001220	61353708	G,G	A,A	0.766402,0.694444	0.0158399,0.00715269	0.00467279,0.00927981	3.15527,0.355721	0.000289625	0.00039093
3	rs66490505	61211683	A,A	G,G	0.83499,0.69246	0.013186,-0.00926504	0.00532652,0.00926307	1.87603,0.498657	0.000288865	0.000576235
3	rs72663232	60979423	A,NA	C,NA	0.987078,NA	0.0284463,NA	0.0175062,NA	0.982228,NA	0.000288168	0.000373961
3	rs7814807	61214529	A,A	G,G	0.83499,0.69246	0.013186,-0.00921156	0.00532652,0.00926307	1.87603,0.494838	0.000287764	0.000573777
3	rs7840783	61213407	A,A	G,G	0.83499,0.69246	0.013186,-0.00921156	0.00532652,0.00926307	1.87603,0.494838	0.000287764	0.000573777
3	rs1464326	61058205	T,T	C,C	0.697813,0.630952	0.011204,0.0219711	0.00430558,0.00885857	2.03326,1.88171	0.000286882	0.000377283
3	rs6471865	61217375	C,C	A,A	0.83499,0.69246	0.013186,-0.00916294	0.00532652,0.00926307	1.87603,0.491376	0.000286773	0.000571565
3	rs150016077	61347235	A,NA	C,NA	0.99006,NA	0.0193687,NA	0.01993,NA	0.48,NA	0.000286684	0.000352212
3	rs78495713	60418589	A,NA	G,NA	0.976143,NA	0.00447272,NA	0.0129561,NA	0.136719,NA	0.000286082	0.000353844
3	rs2460265	60431304	A,NA	C,NA	0.965209,NA	0.00418848,NA	0.0107893,NA	0.15623,NA	0.000285437	0.000352175
3	rs6983084	61299297	C,C	T,T	0.851889,0.732143	0.00917334,-0.0149125	0.00556614,0.00965281	1.00287,0.912311	0.000284855	0.000476988
3	rs193003284	61257912	T,NA	G,NA	0.997018,NA	-0.0291009,NA	0.0362599,NA	0.374456,NA	0.000284131	0.000356799
3	rs2681534	61083801	A,A	T,T	0.683897,0.627976	0.011342,0.0210251	0.00425236,0.00884395	2.11644,1.75851	0.000283767	0.000368445
3	rs13267828	61375131	C,C	T,T	0.766402,0.694444	0.0157481,0.00739311	0.00467279,0.00927981	3.12421,0.370965	0.000283657	0.000382692
3	rs2611342	61059774	A,A	C,C	0.28827,0.493056	-0.00390723,0.0204792	0.00436498,0.00855018	0.430957,1.77957	0.000282856	0.000358302
3	rs79564996	60734128	A,NA	T,NA	0.987078,NA	0.00942484,NA	0.0175062,NA	0.228913,NA	0.000282728	0.000364603
3	rs67583169	61212179	G,G	C,C	0.833996,0.69246	0.0131543,-0.00926504	0.00531372,0.00926307	1.87603,0.498657	0.000282713	0.000566522
3	rs73247797	61227781	A,A	T,T	0.955268,0.880952	0.0216605,0.007276	0.00956466,0.0131998	1.62829,0.235464	0.000282631	0.000375228
3	rs147628842	61219873	T,NA	G,NA	0.983101,NA	-0.00252875,NA	0.0153396,NA	0.0609496,NA	0.000282129	0.000344244
3	rs62509969	60771164	G,NA	C,NA	0.968191,NA	-0.0185443,NA	0.0112664,NA	1.00102,NA	0.00028093	0.000369809
3	rs150432054	61125356	A,NA	G,NA	0.985089,NA	-0.00144439,NA	0.0163138,NA	0.0317744,NA	0.000280885	0.000343062
3	rs2681546	61052356	G,G	C,C	0.697813,0.630952	0.0110665,0.0219434	0.00430558,0.00885857	1.99301,1.87791	0.000280365	0.000368474
3	rs141960806	61345775	A,NA	G,NA	0.985089,NA	-0.00148857,NA	0.0163138,NA	0.0327812,NA	0.000280338	0.000342412
3	rs78561734	60644654	G,NA	C,NA	0.982107,NA	0.0215848,NA	0.014915,NA	0.830195,NA	0.000280296	0.000342939
3	rs1912658	60680218	A,NA	T,NA	0.973161,NA	-0.0229488,NA	0.0122339,NA	1.21697,NA	0.000280185	0.000392895
3	rs139224479	61284770	G,NA	A,NA	0.980119,NA	-0.016256,NA	0.0141639,NA	0.600167,NA	0.000280183	0.000347947
3	rs2681542	61059766	A,A	G,G	0.695825,0.630952	0.0116475,0.0212919	0.00429762,0.00885857	2.17237,1.78949	0.000280082	0.000369168
3	rs10092773	61331387	A,A	G,G	0.451292,0.344246	0.00917976,-0.00040194	0.0039732,0.00899701	1.68059,0.0157579	0.000279473	0.000337523
3	rs9643521	61223807	C,C	T,T	0.833996,0.69246	0.0131992,-0.00931366	0.00531372,0.00926307	1.88632,0.502138	0.000279302	0.000550456
3	rs1480342	61366641	G,G	A,A	0.766402,0.694444	0.0156997,0.00739311	0.00467279,0.00927981	3.10793,0.370965	0.000278878	0.000376116
3	rs77005946	61352024	A,A	G,G	0.766402,0.702381	0.0156562,0.00742074	0.00467279,0.00934946	3.09332,0.369201	0.000278778	0.000375997
3	rs72663223	60950748	C,C	T,T	0.926441,0.958333	0.0284766,0.0230257	0.0075738,0.0213919	3.76957,0.55012	0.000278677	0.000379553
3	rs2611343	61059901	T,T	C,C	0.695825,0.630952	0.0116001,0.0212919	0.00429762,0.00885857	2.15796,1.78949	0.000277878	0.000366183
3	rs146151404	61218738	T,NA	G,NA	0.960239,NA	-0.0172314,NA	0.0101186,NA	1.05267,NA	0.000277759	0.000403982
3	rs117096890	60742984	T,NA	A,NA	0.981113,NA	0.0031821,NA	0.0145245,NA	0.0827128,NA	0.000277453	0.000362758
3	rs146619144	61220791	G,NA	A,NA	0.975149,NA	0.0146848,NA	0.0127009,NA	0.606257,NA	0.000277324	0.000336793
3	rs67179986	61280526	G,NA	A,NA	0.974155,NA	-0.00308512,NA	0.0124606,NA	0.0945004,NA	0.000276746	0.000335925
3	rs1973209	61224644	G,G	A,A	0.833996,0.69246	0.0131543,-0.00926504	0.00531372,0.00926307	1.87603,0.498657	0.000274689	0.000539809
3	rs17739367	61088750	A,NA	G,NA	0.916501,NA	0.0151894,NA	0.00714714,NA	1.4741,NA	0.00027467	0.000391867
3	rs2681545	61053966	G,G	A,A	0.697813,0.630952	0.0110665,0.0218194	0.00430558,0.00885857	1.99301,1.86092	0.000274325	0.000360475
3	rs34607844	61173684	A,NA	G,NA	0.920477,NA	-0.0188247,NA	0.0073078,NA	2.00018,NA	0.000273504	0.00046912
3	rs11543863	61215406	C,C	T,T	0.83499,0.69246	0.0130105,-0.00921156	0.00532652,0.00926307	1.83618,0.494838	0.000273279	0.000539584
3	rs1989747	61298931	G,G	T,T	0.851889,0.731151	0.00895066,-0.0148721	0.00556614,0.00964152	0.967287,0.910269	0.000273167	0.000453155
3	rs117860719	60801704	C,NA	T,NA	0.980119,NA	-0.00453053,NA	0.0141639,NA	0.125477,NA	0.000272894	0.000337761
3	rs184330050	61365092	G,NA	A,NA	0.99006,NA	0.0210789,NA	0.01993,NA	0.537276,NA	0.000272861	0.000352194
3	rs147119267	60605866	G,NA	A,NA	0.975149,NA	0.00314066,NA	0.0127009,NA	0.0943703,NA	0.000272848	0.00035817
3	rs477302	60863668	G,NA	T,NA	0.05169,NA	0.019827,NA	0.0089302,NA	1.57833,NA	0.000272661	0.00036752
3	rs72665115	61172837	T,NA	C,NA	0.985089,NA	0.0242514,NA	0.0163138,NA	0.862863,NA	0.000272028	0.000362688
3	rs141694803	60775056	T,NA	C,NA	0.994036,NA	0.0471749,NA	0.0256781,NA	1.17924,NA	0.000271898	0.000354523
3	rs2102927	61066300	G,G	A,A	0.683897,0.627976	0.011342,0.0207723	0.00425236,0.00884395	2.11644,1.72501	0.000271405	0.000353279
3	rs13256564	61347974	G,G	A,A	0.766402,0.694444	0.0156562,0.00710364	0.00467279,0.00927981	3.09332,0.352639	0.000270834	0.000365075
3	rs2611370	61050211	G,G	T,T	0.697813,0.630952	0.0108816,0.0218717	0.00430558,0.00885857	1.93954,1.86808	0.000270622	0.000355342
3	rs117355571	61314979	T,NA	A,NA	0.956262,NA	4.76266e-05,NA	0.00966771,NA	0.00171042,NA	0.000269874	0.000355789
3	rs568465719	60687524	A,NA	G,NA	0.99503,NA	0.0472836,NA	0.0281148,NA	1.03336,NA	0.000269837	0.000349565
3	rs118167609	60845059	A,NA	C,NA	0.913519,NA	0.0139809,NA	0.00703429,NA	1.32916,NA	0.00026946	0.0003444
3	rs28368823	61156579	A,NA	G,NA	0.987078,NA	-0.0045665,NA	0.0175062,NA	0.100066,NA	0.000268638	0.000327872
3	rs62509905	61034411	A,A	C,C	0.939364,0.864087	0.0207625,-0.0168752	0.00828432,0.0124737	1.91356,0.754243	0.000268554	0.000378517
3	rs139166799	60509293	A,NA	G,NA	0.992048,NA	0.0350851,NA	0.0222601,NA	0.93933,NA	0.000268317	0.000346967
3	rs137865488	60775054	T,NA	A,NA	0.994036,NA	0.0466719,NA	0.0256781,NA	1.16034,NA	0.000268106	0.000349379
3	rs77786030	60709263	G,NA	T,NA	0.968191,NA	-0.0185778,NA	0.0112664,NA	1.00368,NA	0.000268053	0.000337836
3	rs59700121	61200722	A,A	G,G	0.890656,0.790675	0.014311,-0.0128061	0.00633559,0.0105074	1.62172,0.651832	0.000266725	0.000549303
3	rs187379762	60492931	C,NA	G,NA	0.992048,NA	0.0347604,NA	0.0222601,NA	0.926676,NA	0.000265586	0.000343338
3	rs117493207	60596629	C,NA	G,NA	0.988072,NA	-0.00486067,NA	0.0182119,NA	0.102621,NA	0.000265467	0.000347759
3	rs17740087	61201264	A,NA	G,NA	0.985089,NA	0.0236578,NA	0.0163138,NA	0.832649,NA	0.000265095	0.000352722
3	rs28663360	60953064	C,NA	T,NA	0.970179,NA	-0.0179668,NA	0.0116239,NA	0.912994,NA	0.000264964	0.00034718
3	rs16926111	61300734	C,C	T,T	0.851889,0.731151	0.00908243,-0.0145116	0.00556614,0.00964152	0.988274,0.87846	0.000264683	0.000440089
3	rs147908722	60503635	A,NA	G,NA	0.992048,NA	0.0345946,NA	0.0222601,NA	0.920243,NA	0.000264223	0.000341526
3	rs17281256	60952675	A,NA	G,NA	0.970179,NA	-0.0179178,NA	0.0116239,NA	0.909377,NA	0.000264196	0.000346119
3	rs117604944	61297329	C,NA	T,NA	0.978131,NA	-0.0209687,NA	0.0135185,NA	0.917661,NA	0.000263367	0.00035769
3	rs75121343	60775915	A,NA	C,NA	0.963221,NA	-0.0147432,NA	0.0105045,NA	0.794624,NA	0.00026328	0.000330403
3	rs9643369	61224140	A,A	G,G	0.955268,0.902778	0.0215501,0.00261198	0.00956466,0.0144288	1.61523,0.0673499	0.000263023	0.000349352
3	rs117755488	60602526	C,NA	T,NA	0.988072,NA	-0.00454154,NA	0.0182119,NA	0.0952451,NA	0.000262299	0.00034339
3	rs75466739	61325294	T,NA	C,NA	0.954274,NA	0.01491,NA	0.00946506,NA	0.938564,NA	0.000261963	0.000357135
3	rs62509862	60951114	T,NA	A,NA	0.970179,NA	-0.0177659,NA	0.0116239,NA	0.898204,NA	0.000261856	0.00034289
3	rs11995335	61208441	G,G	A,A	0.83499,0.69246	0.0128351,-0.00931366	0.00532652,0.00926307	1.79677,0.502138	0.000261713	0.000512197
3	rs59482990	60909845	T,NA	G,NA	0.944334,NA	0.0188234,NA	0.00862346,NA	1.53686,NA	0.000260202	0.000328725
3	rs138206160	61054324	G,NA	A,NA	0.960239,NA	0.00649216,NA	0.0101186,NA	0.283056,NA	0.00026013	0.00034046
3	rs79337544	61329790	A,NA	G,NA	0.94831,NA	0.000509256,NA	0.00893021,NA	0.020213,NA	0.000260095	0.000347763
3	rs187952300	61285379	G,NA	A,NA	0.996024,NA	-0.026434,NA	0.0314177,NA	0.39779,NA	0.00025978	0.000328208
3	rs140596402	61362506	A,NA	G,NA	0.986084,NA	-0.00403511,NA	0.0168779,NA	0.0909545,NA	0.000259476	0.000319169
3	rs113023771	61265914	A,A	G,G	0.928429,0.878968	0.0206506,0.00889763	0.00767004,0.0131059	2.14907,0.30347	0.000258925	0.000356336
3	rs62509907	61037121	C,C	T,T	0.940358,0.866071	0.0208713,-0.0171276	0.00834865,0.0125513	1.90585,0.763522	0.000258479	0.000363203
3	rs142648604	61226276	A,NA	G,NA	0.975149,NA	-0.00184433,NA	0.0127009,NA	0.0532813,NA	0.000258467	0.000317183
3	rs2681547	61050592	T,T	A,A	0.697813,0.631944	0.0108342,0.0216329	0.00430558,0.00886353	1.92595,1.83386	0.000258213	0.000339081
3	rs72663258	61019793	A,NA	C,NA	0.918489,NA	0.0162487,NA	0.00722595,NA	1.61023,NA	0.000258164	0.000355986
3	rs78239643	60465265	T,NA	C,NA	0.989066,NA	-0.0154334,NA	0.0190121,NA	0.379941,NA	0.000258081	0.00032299
3	rs78222650	61263701	T,T	C,C	0.95328,0.877976	0.0210523,0.00768607	0.0093687,0.0130599	1.60846,0.254785	0.000257963	0.000338284
3	rs147336612	60858163	G,NA	A,NA	0.992048,NA	0.00180069,NA	0.0222601,NA	0.0289438,NA	0.000257755	0.000326023
3	rs72648539	61344051	T,NA	C,NA	0.99006,NA	0.0359722,NA	0.01993,NA	1.14821,NA	0.000257642	0.000330597
3	rs10105249	60945261	A,NA	G,NA	0.970179,NA	-0.017462,NA	0.0116239,NA	0.876038,NA	0.000257367	0.000336686
3	rs10504308	61231164	T,T	C,C	0.899602,0.78373	0.0158084,-0.0126545	0.00657888,0.010383	1.78873,0.651832	0.000257246	0.000513218
3	rs72663286	61106074	C,C	T,T	0.692843,0.640873	0.012813,0.0172663	0.0042859,0.00891032	2.55381,1.27861	0.000257084	0.000339019
3	rs10103078	61102575	G,G	A,A	0.67992,0.640873	0.0126235,0.0175652	0.0042382,0.00891032	2.53812,1.3126	0.000256993	0.000332469
3	rs12056460	61202397	T,T	C,C	0.956262,0.902778	0.0214115,0.00221608	0.00966771,0.0144288	1.57222,0.0565376	0.000256646	0.000338616
3	rs183183066	60672789	T,NA	A,NA	0.976143,NA	-0.00122636,NA	0.0129561,NA	0.0340512,NA	0.000256309	0.000337982
3	rs138940553	61038679	G,G	T,T	0.940358,0.866071	0.0207717,-0.0171799	0.00834865,0.0125513	1.89125,0.766826	0.000256207	0.000359548
3	rs59899565	61037963	A,A	G,G	0.940358,0.866071	0.0207717,-0.0171799	0.00834865,0.0125513	1.89125,0.766826	0.000256207	0.000359548
3	rs71521469	60499155	A,NA	G,NA	0.983101,NA	0.00100088,NA	0.0153396,NA	0.0232023,NA	0.000256162	0.000338935
3	rs4424242	61039025	C,C	T,T	0.940358,0.866071	0.0207717,-0.0171601	0.00834865,0.0125513	1.89125,0.765576	0.000255739	0.000358902
3	rs138941971	61039550	A,A	G,G	0.940358,0.866071	0.0207717,-0.0171601	0.00834865,0.0125513	1.89125,0.765576	0.000255739	0.000358902
3	rs7461742	61039370	G,G	A,A	0.940358,0.866071	0.0207717,-0.0171601	0.00834865,0.0125513	1.89125,0.765576	0.000255739	0.000358902
3	rs117879687	60535988	T,NA	C,NA	0.975149,NA	0.026034,NA	0.0127009,NA	1.39377,NA	0.000255261	0.00034127
3	rs62509911	61041678	C,C	T,T	0.940358,0.866071	0.0207193,-0.0172075	0.00834865,0.0125513	1.8836,0.768571	0.000255036	0.000357664
3	rs58638220	61037660	A,A	G,G	0.940358,0.866071	0.0207717,-0.0171276	0.00834865,0.0125513	1.89125,0.763522	0.000254971	0.000357844
3	rs17317662	60526089	A,NA	G,NA	0.90159,NA	-0.00578812,NA	0.00663768,NA	0.416571,NA	0.000254953	0.000320149
3	rs62512128	60936907	G,NA	A,NA	0.970179,NA	-0.0172823,NA	0.0116239,NA	0.863059,NA	0.00025483	0.000333179
3	rs111375135	61070505	C,NA	A,NA	0.913519,NA	0.0142176,NA	0.00703429,NA	1.36391,NA	0.000254638	0.000358598
3	rs72663226	60961769	T,NA	C,NA	0.941352,NA	-0.0193696,NA	0.00841466,NA	1.67077,NA	0.000254626	0.000338951
3	rs7842871	61209459	C,C	T,T	0.83499,0.69246	0.0127497,-0.00926504	0.00532652,0.00926307	1.77774,0.498657	0.000254552	0.000495651
3	rs6471864	61209295	T,T	A,A	0.83499,0.69246	0.0127497,-0.00926504	0.00532652,0.00926307	1.77774,0.498657	0.000254552	0.000495651
3	rs10103558	61102748	A,A	G,G	0.692843,0.640873	0.0127656,0.0174651	0.0042859,0.00891032	2.53812,1.30116	0.000254385	0.000335341
3	rs73682244	60938393	T,NA	C,NA	0.970179,NA	-0.017233,NA	0.0116239,NA	0.859513,NA	0.000254148	0.000332236
3	rs11998573	61035433	A,A	G,G	0.940358,0.866071	0.0207717,-0.0170801	0.00834865,0.0125513	1.89125,0.760524	0.000253857	0.000356307
3	rs62512131	60939355	C,NA	T,NA	0.970179,NA	-0.0172069,NA	0.0116239,NA	0.857632,NA	0.000253789	0.000331739
3	rs17346443	60942738	T,NA	C,NA	0.970179,NA	-0.0172069,NA	0.0116239,NA	0.857632,NA	0.000253789	0.000331739
3	rs6471863	61208967	A,A	G,G	0.83499,0.69246	0.0127497,-0.00921156	0.00532652,0.00926307	1.77774,0.494838	0.000253581	0.000493541
3	rs1825000	61209946	C,C	T,T	0.83499,0.69246	0.0127497,-0.00921156	0.00532652,0.00926307	1.77774,0.494838	0.000253581	0.000493541
3	rs62512129	60937348	G,NA	T,NA	0.970179,NA	-0.0171788,NA	0.0116239,NA	0.85562,NA	0.000253406	0.000331209
3	rs192845717	61339963	T,NA	C,NA	0.99006,NA	-0.01462,NA	0.01993,NA	0.334221,NA	0.000253399	0.000316345
3	rs28654982	60941399	A,NA	G,NA	0.970179,NA	-0.0171578,NA	0.0116239,NA	0.854112,NA	0.00025312	0.000330814
3	rs62512130	60939343	A,NA	G,NA	0.970179,NA	-0.0171578,NA	0.0116239,NA	0.854112,NA	0.00025312	0.000330814
3	rs11990259	60938972	T,NA	A,NA	0.970179,NA	-0.0171578,NA	0.0116239,NA	0.854112,NA	0.00025312	0.000330814
3	rs11997353	60938686	T,NA	C,NA	0.970179,NA	-0.0171578,NA	0.0116239,NA	0.854112,NA	0.00025312	0.000330814
3	rs17279499	60909256	T,NA	C,NA	0.970179,NA	-0.0171555,NA	0.0116239,NA	0.853946,NA	0.000253088	0.00033077
3	rs79621135	60914472	A,NA	G,NA	0.988072,NA	0.00215888,NA	0.0182119,NA	0.0430454,NA	0.000253061	0.000327877
3	rs10113409	60934658	G,NA	A,NA	0.970179,NA	-0.0171295,NA	0.0116239,NA	0.852088,NA	0.000252737	0.000330284
3	rs145582815	60623806	A,NA	C,NA	0.983101,NA	0.000690465,NA	0.0153396,NA	0.0158789,NA	0.000252644	0.000325613
3	rs75671841	60728289	C,NA	G,NA	0.955268,NA	-0.00288402,NA	0.00956466,NA	0.117469,NA	0.000252512	0.000318891
3	rs185623676	61255138	C,NA	A,NA	0.978131,NA	-0.0183499,NA	0.0135185,NA	0.757815,NA	0.000252463	0.000343833
3	rs16925559	60941249	T,NA	C,NA	0.970179,NA	-0.0171038,NA	0.0116239,NA	0.850247,NA	0.000252391	0.000329805
3	rs17280559	60940383	C,NA	T,NA	0.970179,NA	-0.0171038,NA	0.0116239,NA	0.850247,NA	0.000252391	0.000329805
3	rs28626485	60941078	C,NA	G,NA	0.970179,NA	-0.0171038,NA	0.0116239,NA	0.850247,NA	0.000252391	0.000329805
3	rs17346051	60932346	T,NA	C,NA	0.970179,NA	-0.0170802,NA	0.0116239,NA	0.848561,NA	0.000252075	0.000329368
3	rs10092264	60932538	C,NA	T,NA	0.970179,NA	-0.0170802,NA	0.0116239,NA	0.848561,NA	0.000252075	0.000329368
3	rs28429790	60932050	G,NA	C,NA	0.970179,NA	-0.0170802,NA	0.0116239,NA	0.848561,NA	0.000252075	0.000329368
3	rs62512132	60940014	A,NA	T,NA	0.970179,NA	-0.0170547,NA	0.0116239,NA	0.84674,NA	0.000251735	0.000328897
3	rs112201199	60813121	T,NA	C,NA	0.985089,NA	0.00662795,NA	0.0163138,NA	0.164602,NA	0.000251522	0.000317206
3	rs17280265	60931436	C,NA	T,NA	0.970179,NA	-0.017026,NA	0.0116239,NA	0.844689,NA	0.000251354	0.000328369
3	rs117663434	60528011	A,NA	G,NA	0.956262,NA	-0.00329398,NA	0.00966771,NA	0.13471,NA	0.000251338	0.000315548
3	rs72648503	61229869	C,C	G,G	0.899602,0.78373	0.0156713,-0.0127486	0.00657888,0.010383	1.76406,0.658549	0.000251305	0.000498645
3	rs28483493	60941009	G,NA	A,NA	0.969185,NA	-0.0168343,NA	0.0114407,NA	0.850247,NA	0.000251217	0.00032993
3	rs13438909	60924080	C,NA	A,NA	0.970179,NA	-0.0169767,NA	0.0116239,NA	0.841176,NA	0.000250704	0.00032747
3	rs2199930	60929159	A,NA	G,NA	0.970179,NA	-0.0169767,NA	0.0116239,NA	0.841176,NA	0.000250704	0.00032747
3	rs13439465	60924185	A,NA	G,NA	0.970179,NA	-0.0169767,NA	0.0116239,NA	0.841176,NA	0.000250704	0.00032747
3	rs76942130	60461160	T,NA	C,NA	0.973161,NA	0.00201168,NA	0.0122339,NA	0.0607861,NA	0.000250592	0.000327778
3	rs79741966	60905931	G,NA	A,NA	0.982107,NA	-0.0266063,NA	0.014915,NA	1.12816,NA	0.000250452	0.000340751
3	rs1497038	60925367	C,NA	G,NA	0.970179,NA	-0.0169274,NA	0.0116239,NA	0.837669,NA	0.000250061	0.000326579
3	rs13439744	60924270	C,NA	T,NA	0.970179,NA	-0.0169274,NA	0.0116239,NA	0.837669,NA	0.000250061	0.000326579
3	rs7007399	61207177	G,G	A,A	0.955268,0.902778	0.0212584,0.00202516	0.00956466,0.0144288	1.58099,0.0514017	0.000249915	0.000331574
3	rs59580018	61040463	A,A	C,C	0.940358,0.866071	0.0205673,-0.0172075	0.00834865,0.0125513	1.86148,0.768571	0.000249868	0.000349779
3	rs76497213	60485013	A,NA	C,NA	0.984095,NA	-0.0117119,NA	0.0158037,NA	0.338527,NA	0.000249769	0.000320368
3	rs6999822	61336037	G,G	A,A	0.452286,0.344246	0.00885665,-0.000351715	0.00397243,0.00899701	1.58874,0.0137584	0.000249455	0.000301352
3	rs62509914	61045969	T,T	C,C	0.931412,0.866071	0.0202637,-0.0166888	0.00782246,0.0125513	2.0184,0.736043	0.00024935	0.000339422
3	rs62504690	60554935	A,NA	G,NA	0.975149,NA	0.0219852,NA	0.0127009,NA	1.07857,NA	0.000249325	0.000332821
3	rs2681548	61050200	A,A	G,G	0.697813,0.62996	0.0108816,0.0214104	0.00430558,0.00885365	1.93954,1.80701	0.000249198	0.000327311
3	rs143183814	61233097	G,NA	A,NA	0.985089,NA	-0.0163418,NA	0.0163138,NA	0.499651,NA	0.000248949	0.000309912
3	rs145090571	61222703	A,NA	G,NA	0.993042,NA	0.00198936,NA	0.0237851,NA	0.0299585,NA	0.000248516	0.000329021
3	rs7003438	61207464	C,C	T,T	0.955268,0.902778	0.0212228,0.00202516	0.00956466,0.0144288	1.57683,0.0514017	0.000248393	0.000329525
3	rs112802688	61193447	C,NA	A,NA	0.883698,NA	-0.00413637,NA	0.00616728,NA	0.298938,NA	0.000248194	0.000305154
3	rs16925798	61036295	T,T	C,C	0.940358,0.866071	0.0205673,-0.0171276	0.00834865,0.0125513	1.86148,0.763522	0.000248029	0.000347248
3	rs16925801	61036528	T,T	G,G	0.940358,0.866071	0.0205673,-0.0171276	0.00834865,0.0125513	1.86148,0.763522	0.000248029	0.000347248
3	rs59616608	61198959	T,T	C,C	0.89165,0.791667	0.0140947,-0.0129115	0.00636104,0.0105257	1.57339,0.657675	0.000247616	0.000512234
3	rs1965456	61043327	T,T	C,C	0.941352,0.866071	0.0204064,-0.0173857	0.00841466,0.0125513	1.81519,0.779888	0.000247581	0.000344033
3	rs181230941	60946428	C,NA	T,NA	0.99503,NA	0.000210246,NA	0.0281148,NA	0.00259904,NA	0.000247501	0.000316915
3	rs16925975	61200304	C,C	T,T	0.89165,0.791667	0.0142316,-0.0124373	0.00636104,0.0105257	1.59746,0.62459	0.0002471	0.000512492
3	rs7007175	61206826	A,A	G,G	0.956262,0.902778	0.0211877,0.00202516	0.00966771,0.0144288	1.54655,0.0514017	0.00024704	0.000325748
3	rs144281835	60564332	G,NA	A,NA	0.982107,NA	0.020349,NA	0.014915,NA	0.763305,NA	0.00024643	0.000315682
3	rs71513459	60793296	A,NA	C,NA	0.958251,NA	-0.0179315,NA	0.00988495,NA	1.15692,NA	0.000246257	0.000313392
3	rs9693218	61200549	T,T	C,C	0.89165,0.791667	0.0142316,-0.0123848	0.00636104,0.0105257	1.59746,0.620971	0.000246221	0.000510406
3	rs6471877	61327862	G,G	A,A	0.451292,0.344246	0.00885836,-0.00045216	0.0039732,0.00899701	1.58874,0.0177659	0.000244849	0.000296345
3	rs117668407	61022358	T,NA	C,NA	0.991054,NA	-0.00699925,NA	0.0209976,NA	0.131426,NA	0.000244575	0.000302343
3	rs1850970	61086321	T,T	C,C	0.766402,0.62996	0.00709687,0.021532	0.00467279,0.00885365	0.89001,1.82345	0.000244462	0.000311434
3	rs6982032	61337674	C,C	G,G	0.451292,0.343254	0.00885836,-0.000351957	0.0039732,0.00900319	1.58874,0.0137584	0.000244454	0.000295875
3	rs6982404	61338184	G,G	A,A	0.451292,0.344246	0.00885836,-0.000351715	0.0039732,0.00899701	1.58874,0.0137584	0.000244209	0.000295613
3	rs10087760	61329769	G,G	A,A	0.451292,0.344246	0.00885836,-0.000351715	0.0039732,0.00899701	1.58874,0.0137584	0.000244209	0.000295613
3	rs2068587	61329961	C,C	A,A	0.451292,0.344246	0.00885836,-0.000351715	0.0039732,0.00899701	1.58874,0.0137584	0.000244209	0.000295613
3	rs9785091	61330886	A,A	G,G	0.451292,0.344246	0.00885836,-0.000301485	0.0039732,0.00899701	1.58874,0.0117674	0.0002439	0.00029526
3	rs28819229	61334191	G,G	C,C	0.451292,0.344246	0.00885836,-0.000301485	0.0039732,0.00899701	1.58874,0.0117674	0.0002439	0.00029526
3	rs117065418	61057132	G,NA	A,NA	0.973161,NA	0.00483373,NA	0.0122339,NA	0.159416,NA	0.000243706	0.000321724
3	rs78826090	60742245	G,NA	A,NA	0.964215,NA	-0.00411455,NA	0.0106439,NA	0.155474,NA	0.000242855	0.000314875
3	rs11784765	61050114	G,NA	A,NA	0.983101,NA	-0.00448204,NA	0.0153396,NA	0.113428,NA	0.000242678	0.000306092
3	rs75953390	61259086	A,NA	T,NA	0.981113,NA	-0.0066081,NA	0.0145245,NA	0.187664,NA	0.00024236	0.000303179
3	rs72663291	61111851	A,NA	G,NA	0.916501,NA	0.0137403,NA	0.00714714,NA	1.26324,NA	0.00024171	0.000344022
3	rs62511147	60876719	A,NA	G,NA	0.971173,NA	-0.0171961,NA	0.0118166,NA	0.836843,NA	0.000241613	0.000313146
3	rs117671808	61090630	G,NA	A,NA	0.981113,NA	-0.000289439,NA	0.0145245,NA	0.00696026,NA	0.000241031	0.00031167
3	rs16926000	61229204	G,G	A,A	0.899602,0.78373	0.0154572,-0.0127956	0.00657888,0.010383	1.7259,0.661917	0.000240745	0.000473245
3	rs17281361	60953829	C,NA	T,NA	0.972167,NA	-0.0177177,NA	0.0120196,NA	0.852442,NA	0.000240614	0.000311691
3	rs138935399	61013175	A,NA	G,NA	0.987078,NA	0.023727,NA	0.0175062,NA	0.756203,NA	0.000240595	0.000310438
3	rs79588211	61235738	C,NA	T,NA	0.997018,NA	-0.0199712,NA	0.0362599,NA	0.235238,NA	0.000240593	0.000303589
3	rs2681555	61089612	A,A	T,T	0.666004,0.633929	0.0118449,0.0189119	0.00419209,0.00887361	2.32605,1.48059	0.000240233	0.000313584
3	rs72663217	60941835	G,NA	A,NA	0.950298,NA	0.0222027,NA	0.00909753,NA	1.83369,NA	0.000239662	0.000315951
3	rs6994192	61325684	C,C	T,T	0.451292,0.344246	0.0088118,-0.000351715	0.0039732,0.00899701	1.57565,0.0137584	0.000239655	0.000290195
3	rs726581	61087949	C,C	G,G	0.666004,0.633929	0.0118028,0.0189646	0.00419209,0.00887361	2.31246,1.48701	0.000239627	0.0003128
3	rs112315429	61047119	T,NA	A,NA	0.984095,NA	0.00578298,NA	0.0158037,NA	0.146046,NA	0.000239079	0.000307561
3	rs57357443	61057738	T,NA	G,NA	0.981113,NA	-0.0120867,NA	0.0145245,NA	0.392204,NA	0.000238794	0.000302778
3	rs16918847	61261653	T,T	C,C	0.95328,0.877976	0.0206756,0.00705066	0.0093687,0.0130599	1.56349,0.229674	0.000238306	0.00031231
3	rs181498842	61074994	A,NA	G,NA	0.977137,NA	0.0128825,NA	0.0132281,NA	0.481331,NA	0.000237848	0.000296519
3	rs73247780	61215437	C,C	T,T	0.955268,0.902778	0.0209619,0.00261198	0.00956466,0.0144288	1.54655,0.0673499	0.000237746	0.0003153
3	rs76635427	60766420	T,NA	C,NA	0.917495,NA	0.0190653,NA	0.00718617,NA	2.09818,NA	0.000237625	0.00030459
3	rs17318199	60540146	C,NA	A,NA	0.942346,NA	-0.00738352,NA	0.00848241,NA	0.415607,NA	0.000237546	0.000298184
3	rs74621290	60584917	T,NA	C,NA	0.980119,NA	-0.0240418,NA	0.0141639,NA	1.04759,NA	0.000237409	0.00032
3	rs4738802	61203649	T,T	A,A	0.89165,0.791667	0.0141844,-0.0119932	0.00636104,0.0105257	1.58914,0.594262	0.000237353	0.000488935
3	rs10504304	60909708	A,NA	G,NA	0.971173,NA	-0.016677,NA	0.0118166,NA	0.800932,NA	0.00023729	0.000307872
3	rs1858286	60682959	G,NA	C,NA	0.982107,NA	-0.0239068,NA	0.014915,NA	0.962721,NA	0.000237071	0.000318533
3	rs62509998	60796377	A,NA	G,NA	0.969185,NA	-0.0158056,NA	0.0114407,NA	0.776974,NA	0.000236913	0.00030594
3	rs117395378	60862918	A,NA	G,NA	0.955268,NA	-0.00342336,NA	0.00956466,NA	0.142423,NA	0.000236888	0.000301315
3	rs4526349	60673832	A,NA	G,NA	0.944334,NA	-0.0174394,NA	0.00862346,NA	1.36508,NA	0.000236735	0.000314777
3	rs62509861	60946811	G,NA	A,NA	0.972167,NA	-0.0173266,NA	0.0120196,NA	0.825549,NA	0.00023656	0.000306168
3	rs118183096	60867778	T,NA	G,NA	0.980119,NA	-0.00781075,NA	0.0141639,NA	0.235582,NA	0.000236477	0.000295719
3	rs72659708	60758463	C,C	T,T	0.929423,0.954365	0.0280528,-0.00607236	0.00771974,0.0204832	3.55415,0.115272	0.000236327	0.000316909
3	rs2012856	61320911	C,C	T,T	0.451292,0.344246	0.0087699,-0.00045216	0.0039732,0.00899701	1.56391,0.0177659	0.000236274	0.000286143
3	rs78702087	61232787	C,C	T,T	0.955268,0.880952	0.0205315,0.00777611	0.00956466,0.0131998	1.49723,0.255091	0.000236079	0.00031254
3	rs17284150	61014385	C,NA	A,NA	0.987078,NA	0.0230882,NA	0.0175062,NA	0.727661,NA	0.000236073	0.00030437
3	rs60042864	61228981	A,A	G,G	0.899602,0.784722	0.0154144,-0.0126756	0.00657888,0.0104003	1.71831,0.651832	0.000235928	0.000461835
3	rs12676801	61203307	A,A	G,G	0.89165,0.791667	0.0141419,-0.0120458	0.00636104,0.0105257	1.58167,0.597818	0.000235871	0.000485047
3	rs11988798	61330014	A,A	T,T	0.451292,0.325397	0.0088118,0.00040342	0.0039732,0.00912373	1.57565,0.0155934	0.000235756	0.000285757
3	rs17268933	60715532	C,NA	T,NA	0.970179,NA	-0.0168731,NA	0.0116239,NA	0.833819,NA	0.000235734	0.000305417
3	rs62512485	60712223	A,NA	G,NA	0.970179,NA	-0.0168731,NA	0.0116239,NA	0.833819,NA	0.000235734	0.000305417
3	rs17321736	60712845	T,NA	G,NA	0.970179,NA	-0.0168731,NA	0.0116239,NA	0.833819,NA	0.000235734	0.000305417
3	rs10102941	60822507	G,G	T,T	0.927435,0.84127	0.0290534,0.00880855	0.00762141,0.0116978	3.86073,0.345394	0.000235288	0.000318502
3	rs10088189	60822640	G,G	C,C	0.927435,0.84127	0.0290534,0.00880855	0.00762141,0.0116978	3.86073,0.345394	0.000235288	0.000318502
3	rs62512483	60709688	T,NA	C,NA	0.970179,NA	-0.0168238,NA	0.0116239,NA	0.830325,NA	0.000235237	0.000304735
3	rs62512484	60710863	T,NA	C,NA	0.970179,NA	-0.0168238,NA	0.0116239,NA	0.830325,NA	0.000235237	0.000304735
3	rs6996580	60761377	T,T	C,C	0.929423,0.954365	0.0280528,-0.0059382	0.00771974,0.0204832	3.55415,0.112446	0.0002352	0.000315416
3	rs149987674	60499658	C,NA	G,NA	0.991054,NA	0.0183387,NA	0.0209976,NA	0.417415,NA	0.000235068	0.000299969
3	rs75677659	60754297	T,NA	G,NA	0.970179,NA	-0.0167939,NA	0.0116239,NA	0.828208,NA	0.000234938	0.000304324
3	rs17322678	60755439	C,NA	T,NA	0.970179,NA	-0.0167939,NA	0.0116239,NA	0.828208,NA	0.000234938	0.000304324
3	rs62512516	60753153	T,NA	C,NA	0.970179,NA	-0.0167939,NA	0.0116239,NA	0.828208,NA	0.000234938	0.000304324
3	rs77957830	60754052	C,NA	T,NA	0.970179,NA	-0.0167939,NA	0.0116239,NA	0.828208,NA	0.000234938	0.000304324
3	rs117870553	60416253	A,NA	G,NA	0.971173,NA	0.0142335,NA	0.0118166,NA	0.641339,NA	0.000234861	0.000293858
3	rs113309310	60709655	A,NA	T,NA	0.970179,NA	-0.0167745,NA	0.0116239,NA	0.826838,NA	0.000234746	0.00030406
3	rs62512482	60709677	G,NA	A,NA	0.970179,NA	-0.0167745,NA	0.0116239,NA	0.826838,NA	0.000234746	0.00030406
3	rs17269617	60752382	C,NA	T,NA	0.970179,NA	-0.0167443,NA	0.0116239,NA	0.824708,NA	0.000234447	0.00030365
3	rs148581338	60977974	C,NA	G,NA	0.978131,NA	0.00598818,NA	0.0135185,NA	0.18191,NA	0.000234324	0.000301919
3	rs1965457	61043241	G,G	C,C	0.941352,0.866071	0.0201546,-0.0171405	0.00841466,0.0125513	1.77957,0.764337	0.000234312	0.000324799
3	rs117577075	61056421	A,NA	G,NA	0.984095,NA	0.00514794,NA	0.0158037,NA	0.128066,NA	0.000234261	0.000301164
3	rs79911924	61153994	T,NA	C,NA	0.980119,NA	0.0110423,NA	0.0141639,NA	0.360889,NA	0.000234244	0.000292755
3	rs7845929	60825263	T,T	C,C	0.927435,0.84127	0.0290534,0.00896058	0.00762141,0.0116978	3.86073,0.352935	0.000234235	0.000317076
3	rs7000937	60761680	T,T	C,C	0.929423,0.954365	0.0280051,-0.00602765	0.00771974,0.0204832	3.54374,0.114328	0.000233891	0.000313569
3	rs147876527	61301000	A,NA	G,NA	0.997018,NA	0.0343071,NA	0.0362599,NA	0.463348,NA	0.000233621	0.000301332
3	rs117729195	61235476	A,NA	G,NA	0.987078,NA	0.0286453,NA	0.0175062,NA	0.992349,NA	0.000233592	0.000303856
3	rs72659711	60760459	C,C	T,T	0.929423,0.954365	0.0280051,-0.00598293	0.00771974,0.0204832	3.54374,0.113386	0.000233518	0.000313076
3	rs28785033	60762855	A,A	G,G	0.929423,0.954365	0.0280051,-0.00598293	0.00771974,0.0204832	3.54374,0.113386	0.000233518	0.000313076
3	rs111639954	60959914	A,NA	G,NA	0.983101,NA	-0.00482133,NA	0.0153396,NA	0.123038,NA	0.000233309	0.000291215
3	rs139523388	60402471	G,NA	A,NA	0.985089,NA	0.0215196,NA	0.0163138,NA	0.727848,NA	0.000233267	0.000298454
3	rs73247767	61211486	T,T	C,C	0.955268,0.902778	0.0208473,0.00262092	0.00956466,0.0144288	1.53334,0.0675967	0.000233217	0.000309204
3	rs1351380	61210964	C,C	A,A	0.955268,0.902778	0.0208473,0.00262092	0.00956466,0.0144288	1.53334,0.0675967	0.000233217	0.000309204
3	rs62509877	60968685	G,NA	T,NA	0.950298,NA	0.0207129,NA	0.00909753,NA	1.64206,NA	0.000233181	0.000312724
3	rs142640110	60830226	A,NA	G,NA	0.989066,NA	0.0208727,NA	0.0190121,NA	0.565011,NA	0.000232872	0.000297344
3	rs117866213	60753513	A,NA	G,NA	0.992048,NA	-0.0268275,NA	0.0222601,NA	0.641813,NA	0.000232737	0.000302203
3	rs62512520	60760001	G,NA	A,NA	0.970179,NA	-0.0165672,NA	0.0116239,NA	0.812259,NA	0.000232735	0.000301299
3	rs62512512	60741249	C,NA	A,NA	0.970179,NA	-0.0165672,NA	0.0116239,NA	0.812259,NA	0.000232735	0.000301299
3	rs72655568	60537698	T,NA	C,NA	0.987078,NA	0.0300969,NA	0.0175062,NA	1.06766,NA	0.000232674	0.000300528
3	rs28817672	60822326	A,A	T,T	0.927435,0.84127	0.0290055,0.00885922	0.00762141,0.0116978	3.84971,0.347901	0.00023264	0.000314839
3	rs144275056	61071922	C,NA	T,NA	0.984095,NA	0.00491418,NA	0.0158037,NA	0.121571,NA	0.000232605	0.000298961
3	rs74411900	61305855	T,NA	C,NA	0.997018,NA	-0.0175377,NA	0.0362599,NA	0.20161,NA	0.000232575	0.000293853
3	rs111398080	60605138	G,NA	C,NA	0.958251,NA	-0.0168537,NA	0.00988495,NA	1.05455,NA	0.000232551	0.000296027
3	rs55827533	60811580	A,A	G,G	0.927435,0.84127	0.0289625,0.00861099	0.00762141,0.0116978	3.8398,0.335679	0.000232356	0.000314386
3	rs62512517	60758335	G,NA	A,NA	0.970179,NA	-0.0165179,NA	0.0116239,NA	0.808804,NA	0.00023227	0.000300658
3	rs79120531	60762930	G,NA	T,NA	0.970179,NA	-0.0165179,NA	0.0116239,NA	0.808804,NA	0.00023227	0.000300658
3	rs111745964	60735958	A,NA	T,NA	0.970179,NA	-0.0165179,NA	0.0116239,NA	0.808804,NA	0.00023227	0.000300658
3	rs62512518	60758431	G,NA	A,NA	0.970179,NA	-0.0165179,NA	0.0116239,NA	0.808804,NA	0.00023227	0.000300658
3	rs62512504	60723312	C,NA	T,NA	0.970179,NA	-0.0165179,NA	0.0116239,NA	0.808804,NA	0.00023227	0.000300658
3	rs1318227	61328508	C,C	A,A	0.451292,0.325397	0.0087699,0.000352975	0.0039732,0.00912373	1.56391,0.0136137	0.00023202	0.000281288
3	rs7841648	61326183	G,G	A,A	0.451292,0.325397	0.0087699,0.000352975	0.0039732,0.00912373	1.56391,0.0136137	0.00023202	0.000281288
3	rs28474860	60826319	A,A	G,G	0.927435,0.84127	0.0290055,0.00896058	0.00762141,0.0116978	3.84971,0.352935	0.00023195	0.000313904
3	rs16925420	60830046	A,A	G,G	0.927435,0.84127	0.0290055,0.00896058	0.00762141,0.0116978	3.84971,0.352935	0.00023195	0.000313904
3	rs7824671	61334730	T,T	C,C	0.451292,0.325397	0.0087699,0.00040342	0.0039732,0.00912373	1.56391,0.0155934	0.000231823	0.000281072
3	rs62512523	60764397	A,NA	T,NA	0.970179,NA	-0.0164685,NA	0.0116239,NA	0.805355,NA	0.000231809	0.000300025
3	rs62512524	60764695	T,NA	G,NA	0.970179,NA	-0.0164685,NA	0.0116239,NA	0.805355,NA	0.000231809	0.000300025
3	rs62512507	60727674	C,NA	T,NA	0.970179,NA	-0.0164685,NA	0.0116239,NA	0.805355,NA	0.000231809	0.000300025
3	rs62512506	60726833	A,NA	G,NA	0.970179,NA	-0.0164685,NA	0.0116239,NA	0.805355,NA	0.000231809	0.000300025
3	rs138474595	60917358	G,NA	T,NA	0.947316,NA	-0.0176227,NA	0.0088502,NA	1.33295,NA	0.000231682	0.000302017
3	rs117540071	60867773	T,NA	A,NA	0.980119,NA	-0.00841049,NA	0.0141639,NA	0.257551,NA	0.000231672	0.000290269
3	rs6999384	60817757	G,G	T,T	0.927435,0.84127	0.0289625,0.0087123	0.00762141,0.0116978	3.8398,0.340649	0.000231628	0.0003134
3	rs10481229	60818648	G,G	T,T	0.927435,0.84127	0.0289625,0.0087123	0.00762141,0.0116978	3.8398,0.340649	0.000231628	0.0003134
3	rs62512519	60759571	A,NA	T,NA	0.970179,NA	-0.0164369,NA	0.0116239,NA	0.803153,NA	0.000231517	0.000299623
3	rs75523802	60658261	A,NA	C,NA	0.976143,NA	-0.0152932,NA	0.0129561,NA	0.623697,NA	0.000231422	0.000296959
3	rs76398537	60766657	T,NA	G,NA	0.970179,NA	-0.0164142,NA	0.0116239,NA	0.801569,NA	0.000231308	0.000299335
3	rs74765040	60723734	A,NA	G,NA	0.970179,NA	-0.0164142,NA	0.0116239,NA	0.801569,NA	0.000231308	0.000299335
3	rs117075557	60508230	G,NA	A,NA	0.956262,NA	-0.0047938,NA	0.00966771,NA	0.207612,NA	0.000231274	0.000291538
3	rs7820639	61209152	G,G	A,A	0.895626,0.790675	0.0146745,-0.0127655	0.00646666,0.0105074	1.63352,0.648976	0.00023094	0.000459956
3	rs62512488	60719673	G,NA	A,NA	0.970179,NA	-0.0163648,NA	0.0116239,NA	0.798134,NA	0.000230858	0.000298716
3	rs62509967	60767338	A,NA	C,NA	0.970179,NA	-0.0163648,NA	0.0116239,NA	0.798134,NA	0.000230858	0.000298716
3	rs62512487	60719172	A,NA	C,NA	0.970179,NA	-0.0163648,NA	0.0116239,NA	0.798134,NA	0.000230858	0.000298716
3	rs113966042	60768209	A,NA	G,NA	0.970179,NA	-0.0163648,NA	0.0116239,NA	0.798134,NA	0.000230858	0.000298716
3	rs140151484	60796200	A,A	C,C	0.927435,0.84127	0.0289147,0.00850971	0.00762141,0.0116978	3.82881,0.330735	0.000230845	0.000312265
3	rs144938765	60691840	A,NA	C,NA	0.973161,NA	0.00589444,NA	0.0122339,NA	0.200701,NA	0.000230687	0.000301203
3	rs12155692	60736841	T,T	G,G	0.929423,0.954365	0.0279334,-0.0060011	0.00771974,0.0204832	3.52815,0.113769	0.000230635	0.000309091
3	rs72657882	60739157	A,A	G,G	0.929423,0.954365	0.0279762,-0.00577398	0.00771974,0.0204832	3.53745,0.109004	0.000230579	0.000309117
3	rs10104937	60759875	C,C	A,A	0.929423,0.954365	0.0279621,-0.00584427	0.00771974,0.0204832	3.53438,0.110475	0.000230555	0.000309053
3	rs28705143	60801218	C,C	T,T	0.927435,0.84127	0.0289147,0.00856035	0.00762141,0.0116978	3.82881,0.333203	0.000230474	0.000311762
3	rs10110776	60803520	A,A	C,C	0.927435,0.84127	0.0289147,0.00856035	0.00762141,0.0116978	3.82881,0.333203	0.000230474	0.000311762
3	rs10957115	60799247	C,C	T,T	0.927435,0.84127	0.0289147,0.00856035	0.00762141,0.0116978	3.82881,0.333203	0.000230474	0.000311762
3	rs17322364	60747757	A,NA	C,NA	0.970179,NA	-0.0163155,NA	0.0116239,NA	0.794705,NA	0.000230412	0.000298102
3	rs72657883	60739857	G,G	A,A	0.929423,0.954365	0.0279334,-0.00595657	0.00771974,0.0204832	3.52815,0.112832	0.00023027	0.000308608
3	rs16926006	61236991	A,A	G,G	0.899602,0.758929	0.0153499,-0.0122496	0.00657888,0.00999379	1.70692,0.65698	0.000230222	0.000451756
3	rs7839481	61212708	A,A	C,C	0.895626,0.790675	0.0147218,-0.0125693	0.00646666,0.0105074	1.64185,0.635255	0.000230152	0.000458582
3	rs17269256	60747385	C,NA	A,NA	0.970179,NA	-0.0162612,NA	0.0116239,NA	0.79094,NA	0.000229928	0.000297435
3	rs62509968	60770373	G,NA	A,NA	0.970179,NA	-0.0162612,NA	0.0116239,NA	0.79094,NA	0.000229928	0.000297435
3	rs62512514	60747627	G,NA	A,NA	0.970179,NA	-0.0162612,NA	0.0116239,NA	0.79094,NA	0.000229928	0.000297435
3	rs10104460	60826732	A,A	G,G	0.927435,0.84127	0.0289625,0.00896058	0.00762141,0.0116978	3.8398,0.352935	0.00022992	0.000311088
3	rs72657887	60740083	C,C	T,T	0.929423,0.954365	0.0279334,-0.00591204	0.00771974,0.0204832	3.52815,0.111896	0.000229906	0.000308127
3	rs1845957	60815440	A,A	G,G	0.927435,0.84127	0.0289147,0.00866164	0.00762141,0.0116978	3.82881,0.33816	0.000229744	0.000310774
3	rs10102069	60814020	T,T	C,C	0.927435,0.84127	0.0289147,0.00866164	0.00762141,0.0116978	3.82881,0.33816	0.000229744	0.000310774
3	rs28810717	60816774	T,T	C,C	0.927435,0.84127	0.0289147,0.00866164	0.00762141,0.0116978	3.82881,0.33816	0.000229744	0.000310774
3	rs59103400	61043814	A,A	G,G	0.941352,0.866071	0.0199553,-0.0171924	0.00841466,0.0125513	1.75163,0.767616	0.000229645	0.000317598
3	rs1842388	61336917	A,A	G,G	0.451292,0.326389	0.0087699,0.00115979	0.0039732,0.00911656	1.56391,0.0463525	0.000229497	0.000278627
3	rs62512508	60733546	A,NA	C,NA	0.970179,NA	-0.0162118,NA	0.0116239,NA	0.787524,NA	0.000229493	0.000296835
3	rs62512489	60722843	G,NA	A,NA	0.970179,NA	-0.0162118,NA	0.0116239,NA	0.787524,NA	0.000229493	0.000296835
3	rs8180957	60817006	A,A	G,G	0.927435,0.84127	0.0289147,0.0087123	0.00762141,0.0116978	3.82881,0.340649	0.000229386	0.000310289
3	rs118078293	60393858	C,NA	T,NA	0.976143,NA	0.0074874,NA	0.0129561,NA	0.249238,NA	0.000229144	0.000291815
3	rs78820636	60770113	A,NA	C,NA	0.970179,NA	-0.0161624,NA	0.0116239,NA	0.784114,NA	0.000229062	0.000296242
3	rs75267322	60773646	C,NA	T,NA	0.970179,NA	-0.0161624,NA	0.0116239,NA	0.784114,NA	0.000229062	0.000296242
3	rs76549009	60814789	T,NA	A,NA	0.970179,NA	-0.0161624,NA	0.0116239,NA	0.784114,NA	0.000229062	0.000296242
3	rs62509970	60774062	T,NA	C,NA	0.970179,NA	-0.0161624,NA	0.0116239,NA	0.784114,NA	0.000229062	0.000296242
3	rs72659752	60794133	A,A	G,G	0.927435,0.84127	0.0288716,0.00850971	0.00762141,0.0116978	3.81894,0.330735	0.00022884	0.000309484
3	rs72657870	60725539	A,A	G,G	0.929423,0.954365	0.0278907,-0.00598791	0.00771974,0.0204832	3.51887,0.113491	0.000228744	0.00030649
3	rs79748204	60775209	G,NA	T,NA	0.970179,NA	-0.0161081,NA	0.0116239,NA	0.780371,NA	0.000228594	0.000295596
3	rs62509972	60775126	G,NA	T,NA	0.970179,NA	-0.0161081,NA	0.0116239,NA	0.780371,NA	0.000228594	0.000295596
3	rs62509971	60774740	C,NA	T,NA	0.970179,NA	-0.0161081,NA	0.0116239,NA	0.780371,NA	0.000228594	0.000295596
3	rs17342102	60806334	A,NA	G,NA	0.970179,NA	-0.0161081,NA	0.0116239,NA	0.780371,NA	0.000228594	0.000295596
3	rs72665137	61211743	T,T	C,C	0.895626,0.790675	0.0146745,-0.0126172	0.00646666,0.0105074	1.63352,0.638591	0.000228556	0.00045457
3	rs7005221	60613335	C,NA	T,NA	0.055666,NA	0.0167906,NA	0.00862346,NA	1.28799,NA	0.000228495	0.000302268
3	rs78848802	60739461	T,NA	C,NA	0.970179,NA	-0.0160798,NA	0.0116239,NA	0.778426,NA	0.000228353	0.000295264
3	rs62509975	60776045	T,NA	G,NA	0.970179,NA	-0.0160587,NA	0.0116239,NA	0.776974,NA	0.000228174	0.000295016
3	rs112736684	60804861	C,NA	T,NA	0.970179,NA	-0.0160587,NA	0.0116239,NA	0.776974,NA	0.000228174	0.000295016
3	rs62509992	60792997	G,NA	T,NA	0.970179,NA	-0.0160587,NA	0.0116239,NA	0.776974,NA	0.000228174	0.000295016
3	rs75271775	60775740	G,NA	C,NA	0.970179,NA	-0.0160587,NA	0.0116239,NA	0.776974,NA	0.000228174	0.000295016
3	rs62509989	60789563	A,NA	G,NA	0.970179,NA	-0.0160587,NA	0.0116239,NA	0.776974,NA	0.000228174	0.000295016
3	rs62509977	60780172	G,NA	A,NA	0.970179,NA	-0.0160587,NA	0.0116239,NA	0.776974,NA	0.000228174	0.000295016
3	rs62509991	60789797	G,NA	A,NA	0.970179,NA	-0.0160587,NA	0.0116239,NA	0.776974,NA	0.000228174	0.000295016
3	rs62509997	60795514	T,NA	C,NA	0.970179,NA	-0.0160587,NA	0.0116239,NA	0.776974,NA	0.000228174	0.000295016
3	rs62509976	60776679	C,NA	T,NA	0.970179,NA	-0.0160587,NA	0.0116239,NA	0.776974,NA	0.000228174	0.000295016
3	rs62509990	60789626	C,NA	A,NA	0.970179,NA	-0.0160587,NA	0.0116239,NA	0.776974,NA	0.000228174	0.000295016
3	rs113144453	60801214	G,NA	A,NA	0.970179,NA	-0.0160587,NA	0.0116239,NA	0.776974,NA	0.000228174	0.000295016
3	rs62509973	60775627	G,NA	A,NA	0.970179,NA	-0.0160587,NA	0.0116239,NA	0.776974,NA	0.000228174	0.000295016
3	rs7831106	61364209	A,A	G,G	0.455268,0.345238	0.00848894,0.0004548	0.00397022,0.00899088	1.48806,0.0178842	0.000228159	0.000275768
3	rs17281312	60953206	G,NA	T,NA	0.972167,NA	-0.0163896,NA	0.0120196,NA	0.762707,NA	0.000228083	0.00029457
3	rs7838979	60740826	A,NA	G,NA	0.969185,NA	-0.013599,NA	0.0114407,NA	0.629713,NA	0.000228053	0.000288367
3	rs116863894	60537025	G,NA	A,NA	0.959245,NA	-0.00486674,NA	0.00999958,NA	0.203096,NA	0.000227854	0.000287289
3	rs72657895	60747542	C,C	T,T	0.929423,0.954365	0.0278907,-0.005876	0.00771974,0.0204832	3.51887,0.11114	0.000227838	0.000305291
3	rs11787444	61294126	T,T	C,C	0.855865,0.888889	0.0205158,-0.000888128	0.00562927,0.0136019	3.57197,0.0232193	0.000227828	0.000351328
3	rs62510028	60808562	T,NA	C,NA	0.970179,NA	-0.0160093,NA	0.0116239,NA	0.773584,NA	0.000227758	0.000294442
3	rs62510029	60810516	T,NA	G,NA	0.970179,NA	-0.0160093,NA	0.0116239,NA	0.773584,NA	0.000227758	0.000294442
3	rs80137150	60797567	T,NA	G,NA	0.970179,NA	-0.0160093,NA	0.0116239,NA	0.773584,NA	0.000227758	0.000294442
3	rs17342137	60810044	T,NA	C,NA	0.970179,NA	-0.0160093,NA	0.0116239,NA	0.773584,NA	0.000227758	0.000294442
3	rs74464493	60557635	G,NA	A,NA	0.980119,NA	0.0162013,NA	0.0141639,NA	0.597412,NA	0.000227557	0.00028455
3	rs117731568	60723301	G,NA	A,NA	0.978131,NA	0.0251251,NA	0.0135185,NA	1.20006,NA	0.000227426	0.00029737
3	rs62511145	60871861	C,NA	A,NA	0.971173,NA	-0.0156882,NA	0.0118166,NA	0.734487,NA	0.000227166	0.000293382
3	rs540380731	60430200	C,NA	T,NA	0.99503,NA	0.0295181,NA	0.0281148,NA	0.532009,NA	0.000227135	0.000292511
3	rs28559577	60762988	A,A	G,G	0.929423,0.955357	0.0278713,-0.00613627	0.00771974,0.0206987	3.51466,0.115272	0.000227125	0.000304765
3	rs62504742	60641734	G,NA	A,NA	0.977137,NA	-0.0157601,NA	0.0132281,NA	0.631727,NA	0.000226943	0.000291787
3	rs116947603	60930418	A,NA	G,NA	0.972167,NA	-0.00028681,NA	0.0120196,NA	0.00834749,NA	0.000226875	0.000295344
3	rs72659748	60793120	A,A	G,G	0.927435,0.84127	0.0288286,0.00850971	0.00762141,0.0116978	3.80908,0.330735	0.00022686	0.000306737
3	rs10112731	60791837	A,A	G,G	0.927435,0.84127	0.0288286,0.00850971	0.00762141,0.0116978	3.80908,0.330735	0.00022686	0.000306737
3	rs146352386	60502077	C,NA	T,NA	0.965209,NA	0.0196066,NA	0.0107893,NA	1.16,NA	0.000226672	0.000296845
3	rs146440533	60728909	G,G	T,T	0.929423,0.954365	0.0278907,-0.00572944	0.00771974,0.0204832	3.51887,0.108074	0.000226665	0.00030374
3	rs145102184	61022446	C,NA	A,NA	0.989066,NA	-0.0249721,NA	0.0190121,NA	0.723493,NA	0.000226573	0.000297617
3	rs149077375	60662273	C,NA	T,NA	0.985089,NA	-0.00890504,NA	0.0163138,NA	0.232723,NA	0.000226538	0.000283576
3	rs142670204	60717327	T,NA	C,NA	0.99006,NA	-0.000106567,NA	0.01993,NA	0.0018568,NA	0.000226462	0.000297202
3	rs117762804	60827596	A,NA	G,NA	0.966203,NA	-0.00335377,NA	0.0109412,NA	0.119642,NA	0.000225956	0.000287099
3	rs17344773	60878631	G,NA	A,NA	0.971173,NA	-0.015533,NA	0.0118166,NA	0.724289,NA	0.000225933	0.000291684
3	rs28551787	60744352	G,G	A,A	0.928429,0.953373	0.0272461,-0.00828993	0.00767004,0.0202746	3.41803,0.165817	0.000225695	0.000300194
3	rs62510030	60814435	G,NA	C,NA	0.970179,NA	-0.0157523,NA	0.0116239,NA	0.756055,NA	0.000225673	0.000291559
3	rs78676749	60954184	T,NA	C,NA	0.972167,NA	-0.0160769,NA	0.0120196,NA	0.742228,NA	0.000225619	0.000291183
3	rs17280993	60945242	T,NA	A,NA	0.972167,NA	-0.0160769,NA	0.0120196,NA	0.742228,NA	0.000225619	0.000291183
3	rs117257020	60854914	A,NA	G,NA	0.955268,NA	-0.00434201,NA	0.00956466,NA	0.187184,NA	0.000225593	0.000286143
3	rs142114675	61213348	C,NA	A,NA	0.980119,NA	0.00678702,NA	0.0141639,NA	0.199411,NA	0.000225573	0.000297028
3	rs74881760	60742092	G,NA	A,NA	0.982107,NA	-0.0248331,NA	0.014915,NA	1.0181,NA	0.000225522	0.000301277
3	rs62512087	60905089	A,NA	T,NA	0.972167,NA	-0.0160596,NA	0.0120196,NA	0.741098,NA	0.000225487	0.000291002
3	rs113560488	61288715	A,NA	C,NA	0.957256,NA	0.0139953,NA	0.00977441,NA	0.817606,NA	0.000225444	0.000301957
3	rs10094749	60782220	T,T	G,G	0.927435,0.84127	0.0287808,0.00841351	0.00762141,0.0116978	3.79814,0.326062	0.000225388	0.000304672
3	rs62512091	60918917	A,NA	C,NA	0.972167,NA	-0.0160455,NA	0.0120196,NA	0.740182,NA	0.000225381	0.000290855
3	rs62510031	60815651	C,NA	G,NA	0.970179,NA	-0.0157028,NA	0.0116239,NA	0.752704,NA	0.000225286	0.000291023
3	rs62511153	60897000	C,NA	T,NA	0.972167,NA	-0.0160087,NA	0.0120196,NA	0.737789,NA	0.000225104	0.000290474
3	rs17344931	60885281	C,NA	T,NA	0.972167,NA	-0.0160087,NA	0.0120196,NA	0.737789,NA	0.000225104	0.000290474
3	rs117436943	60835012	G,NA	C,NA	0.954274,NA	-0.00454384,NA	0.00946506,NA	0.199846,NA	0.000224936	0.000285667
3	rs1552070	61367094	G,G	C,C	0.456262,0.345238	0.00853393,0.000505358	0.00396952,0.00899088	1.50078,0.0199165	0.000224907	0.000272046
3	rs62510032	60817781	A,NA	C,NA	0.970179,NA	-0.0156534,NA	0.0116239,NA	0.749359,NA	0.000224904	0.000290494
3	rs62511156	60902613	T,NA	G,NA	0.972167,NA	-0.0159577,NA	0.0120196,NA	0.734487,NA	0.000224726	0.000289953
3	rs56897781	61040461	T,T	A,A	0.854871,0.866071	0.0176226,-0.0175433	0.00561322,0.0125513	2.77147,0.789962	0.000224671	0.00033196
3	rs79973923	61045292	G,NA	A,NA	0.988072,NA	-0.0226343,NA	0.0182119,NA	0.669732,NA	0.000224589	0.000294704
3	rs10087623	60775038	T,T	G,G	0.927435,0.84127	0.0287378,0.00826165	0.00762141,0.0116978	3.78831,0.318731	0.000224579	0.000303513
3	rs62510033	60818418	T,NA	C,NA	0.970179,NA	-0.015599,NA	0.0116239,NA	0.745686,NA	0.000224489	0.000289918
3	rs62510034	60819426	A,NA	G,NA	0.970179,NA	-0.015599,NA	0.0116239,NA	0.745686,NA	0.000224489	0.000289918
3	rs10106759	60808361	G,G	A,A	0.929423,0.954365	0.0276947,-0.0064344	0.00771974,0.0204832	3.47645,0.122962	0.000224418	0.000300324
3	rs113959135	60498701	G,NA	A,NA	0.985089,NA	-0.00399115,NA	0.0163138,NA	0.0932726,NA	0.000224413	0.000282834
3	rs4282558	60542864	T,NA	C,NA	0.017893,NA	0.0220671,NA	0.0149148,NA	0.856996,NA	0.000224267	0.000298295
3	rs79055730	61087636	T,NA	A,NA	0.983101,NA	0.00556596,NA	0.0153396,NA	0.144651,NA	0.000224259	0.000288536
3	rs62510036	60820730	A,NA	G,NA	0.970179,NA	-0.0155496,NA	0.0116239,NA	0.742354,NA	0.000224116	0.000289401
3	rs74806067	60821761	T,NA	G,NA	0.970179,NA	-0.0155496,NA	0.0116239,NA	0.742354,NA	0.000224116	0.000289401
3	rs7833654	61254292	T,NA	C,NA	0.916501,NA	-0.0151067,NA	0.00714714,NA	1.46164,NA	0.000224058	0.000337408
3	rs72659710	60759037	T,T	C,C	0.929423,0.954365	0.0278432,-0.00564033	0.00771974,0.0204832	3.50856,0.106218	0.000224029	0.000300144
3	rs62510037	60824490	T,NA	G,NA	0.970179,NA	-0.0155001,NA	0.0116239,NA	0.739028,NA	0.000223748	0.00028889
3	rs72657888	60740901	A,A	G,G	0.928429,0.954365	0.0273788,-0.00706838	0.00767004,0.0204832	3.44666,0.136658	0.000223742	0.000297688
3	rs6471847	61039988	A,A	G,G	0.854871,0.866071	0.0176226,-0.0174908	0.00561322,0.0125513	2.77147,0.786603	0.00022356	0.000330349
3	rs60690040	61218490	C,C	A,A	0.895626,0.790675	0.0145845,-0.0125693	0.00646666,0.0105074	1.61777,0.635255	0.000223433	0.000442264
3	rs7461568	60772757	C,C	A,A	0.927435,0.84127	0.0286948,0.0081655	0.00762141,0.0116978	3.77849,0.314119	0.000223386	0.000301834
3	rs62510040	60839842	C,NA	T,NA	0.970179,NA	-0.0154457,NA	0.0116239,NA	0.735377,NA	0.000223349	0.000288335
3	rs13439600	60871299	T,NA	C,NA	0.971173,NA	-0.0151836,NA	0.0118166,NA	0.701555,NA	0.000223318	0.000288074
3	rs76687996	60889501	T,T	C,C	0.99006,0.731151	0.0207602,0.00380053	0.01993,0.00964152	0.526408,0.158988	0.000223263	0.000280543
3	rs28810080	60824261	G,G	A,A	0.929423,0.954365	0.0277376,-0.00607236	0.00771974,0.0204832	3.48572,0.115272	0.000223202	0.000298812
3	rs62511151	60895499	T,NA	C,NA	0.972167,NA	-0.0157439,NA	0.0120196,NA	0.720684,NA	0.000223186	0.000287827
3	rs62511149	60893085	C,NA	G,NA	0.972167,NA	-0.0157439,NA	0.0120196,NA	0.720684,NA	0.000223186	0.000287827
3	rs62511152	60895676	T,NA	C,NA	0.972167,NA	-0.0157439,NA	0.0120196,NA	0.720684,NA	0.000223186	0.000287827
3	rs62511150	60894924	A,NA	G,NA	0.972167,NA	-0.0157439,NA	0.0120196,NA	0.720684,NA	0.000223186	0.000287827
3	rs72657891	60742211	G,G	T,T	0.929423,0.954365	0.0279762,-0.00481806	0.00771974,0.0204832	3.53745,0.0893554	0.000223184	0.000299331
3	rs17346175	60936125	A,NA	C,NA	0.972167,NA	-0.0157312,NA	0.0120196,NA	0.71987,NA	0.000223097	0.000287705
3	rs16925552	60936068	G,NA	A,NA	0.972167,NA	-0.0157312,NA	0.0120196,NA	0.71987,NA	0.000223097	0.000287705
3	rs2326389	60772808	G,G	T,T	0.927435,0.84127	0.0286948,0.00821104	0.00762141,0.0116978	3.77849,0.316301	0.000223039	0.000301365
3	rs72661427	60849347	A,A	G,G	0.928429,0.954365	0.0275318,-0.000980686	0.00767004,0.0204832	3.47981,0.016909	0.000223031	0.000301912
3	rs7009310	61343016	C,C	G,G	0.456262,0.345238	0.00848744,-0	0.00396952,0.00899088	1.48806,-0	0.000223021	0.000269661
3	rs17342347	60831563	A,NA	T,NA	0.970179,NA	-0.0153962,NA	0.0116239,NA	0.732064,NA	0.00022299	0.000287837
3	rs62511155	60902453	A,NA	G,NA	0.972167,NA	-0.0156929,NA	0.0120196,NA	0.717414,NA	0.000222831	0.000287337
3	rs7834032	60774565	A,A	G,G	0.927435,0.840278	0.0286948,0.00824082	0.00762141,0.0116683	3.77849,0.318731	0.000222807	0.000301086
3	rs17279957	60924333	G,NA	A,NA	0.972167,NA	-0.0156754,NA	0.0120196,NA	0.716291,NA	0.00022271	0.000287169
3	rs146087872	61040237	C,NA	A,NA	0.914513,NA	0.0135604,NA	0.00707122,NA	1.25846,NA	0.000222706	0.000296234
3	rs17270443	60833695	G,NA	A,NA	0.970179,NA	-0.0153468,NA	0.0116239,NA	0.728758,NA	0.000222636	0.000287345
3	rs17270329	60833138	C,NA	T,NA	0.970179,NA	-0.0153468,NA	0.0116239,NA	0.728758,NA	0.000222636	0.000287345
3	rs62511143	60868985	T,NA	A,NA	0.971173,NA	-0.0150829,NA	0.0118166,NA	0.695064,NA	0.000222605	0.000287088
3	rs75519373	60893969	T,NA	C,NA	0.972167,NA	-0.015642,NA	0.0120196,NA	0.71415,NA	0.00022248	0.000286852
3	rs76576612	60894410	C,NA	T,NA	0.972167,NA	-0.015642,NA	0.0120196,NA	0.71415,NA	0.00022248	0.000286852
3	rs12056459	61202387	T,T	C,C	0.956262,0.902778	0.0205542,0.00191937	0.00966771,0.0144288	1.47499,0.0485775	0.000222402	0.000292843
3	rs111457589	60845229	T,NA	C,NA	0.992048,NA	-0.0176791,NA	0.0222601,NA	0.369494,NA	0.000222366	0.000286311
3	rs62512096	60927672	G,NA	A,NA	0.972167,NA	-0.0156247,NA	0.0120196,NA	0.713044,NA	0.000222362	0.000286689
3	rs10104844	60945142	G,NA	C,NA	0.972167,NA	-0.0156247,NA	0.0120196,NA	0.713044,NA	0.000222362	0.000286689
3	rs28769949	60820384	C,C	G,G	0.929423,0.954365	0.0276947,-0.00616178	0.00771974,0.0204832	3.47645,0.117162	0.00022221	0.000297406
3	rs28883601	60821732	G,G	A,A	0.929423,0.954365	0.0276947,-0.00616178	0.00771974,0.0204832	3.47645,0.117162	0.00022221	0.000297406
3	rs141836911	60993914	C,NA	T,NA	0.981113,NA	0.00487849,NA	0.0145245,NA	0.132555,NA	0.000222193	0.000287188
3	rs62512093	60925915	T,NA	G,NA	0.972167,NA	-0.015574,NA	0.0120196,NA	0.709803,NA	0.000222019	0.000286214
3	rs62512095	60926941	T,NA	G,NA	0.972167,NA	-0.015574,NA	0.0120196,NA	0.709803,NA	0.000222019	0.000286214
3	rs77503364	60836560	G,NA	A,NA	0.970179,NA	-0.0152429,NA	0.0116239,NA	0.721834,NA	0.000221907	0.00028633
3	rs141858881	61352433	G,NA	T,NA	0.985089,NA	-0.00453544,NA	0.0163138,NA	0.107347,NA	0.000221865	0.000278859
3	rs60737756	61009069	T,NA	C,NA	0.916501,NA	0.0134794,NA	0.00714714,NA	1.22697,NA	0.000221802	0.000295379
3	rs79218330	60713369	A,NA	G,NA	0.966203,NA	-0.00482354,NA	0.0109412,NA	0.180908,NA	0.000221776	0.00028142
3	rs62511154	60900031	A,NA	G,NA	0.972167,NA	-0.015535,NA	0.0120196,NA	0.707316,NA	0.000221758	0.000285852
3	rs17346637	60944090	G,NA	T,NA	0.972167,NA	-0.0155232,NA	0.0120196,NA	0.706568,NA	0.00022168	0.000285744
3	rs117151399	61213416	G,NA	A,NA	0.980119,NA	0.00612518,NA	0.0141639,NA	0.176907,NA	0.000221587	0.000290927
3	rs7819947	61361493	G,G	A,A	0.456262,0.34623	0.00848744,0.000353458	0.00396952,0.0089848	1.48806,0.0138467	0.000221586	0.000268055
3	rs144046310	61325874	C,NA	G,NA	0.980119,NA	0.000207339,NA	0.0141639,NA	0.00510217,NA	0.000221401	0.00027956
3	rs72663235	60982031	T,NA	G,NA	0.952286,NA	0.013271,NA	0.00927543,NA	0.816744,NA	0.000221357	0.000278741
3	rs75737336	61151445	T,NA	A,NA	0.980119,NA	-0.00337768,NA	0.0141639,NA	0.0907026,NA	0.000221344	0.000278274
3	rs17280832	60943687	T,NA	G,NA	0.972167,NA	-0.0154674,NA	0.0120196,NA	0.703016,NA	0.000221313	0.000285235
3	rs61743130	61178567	A,NA	G,NA	0.988072,NA	-0.0106828,NA	0.0182119,NA	0.253768,NA	0.000221311	0.000279564
3	rs142976132	60808580	C,NA	T,NA	0.991054,NA	0.000391049,NA	0.0209976,NA	0.00650142,NA	0.000221259	0.000290388
3	rs62511144	60869550	A,NA	C,NA	0.971173,NA	-0.0148765,NA	0.0118166,NA	0.681836,NA	0.0002212	0.000285139
3	rs16925802	61036877	T,T	C,C	0.854871,0.866071	0.017572,-0.0174642	0.00561322,0.0125513	2.75812,0.7849	0.00022103	0.000326147
3	rs7824474	61366312	C,C	T,T	0.456262,0.345238	0.00848744,0.0004548	0.00396952,0.00899088	1.48806,0.0178842	0.000221011	0.000267406
3	rs1402028	61001507	T,NA	G,NA	0.952286,NA	0.0133217,NA	0.00927543,NA	0.821211,NA	0.000220931	0.000278276
3	rs72663254	61014232	T,NA	C,NA	0.915507,NA	0.0136326,NA	0.00710883,NA	1.25846,NA	0.000220903	0.000293738
3	rs143351438	61028524	A,NA	G,NA	0.989066,NA	0.0105793,NA	0.0190121,NA	0.238146,NA	0.000220833	0.000278436
3	rs6998307	61368722	G,G	A,A	0.456262,0.345238	0.00848744,0.000505358	0.00396952,0.00899088	1.48806,0.0199165	0.00022082	0.000267195
3	rs112519086	60902175	G,NA	T,NA	0.983101,NA	0.0116112,NA	0.0153396,NA	0.347673,NA	0.000220759	0.000279576
3	rs145734145	61171394	A,NA	G,NA	0.976143,NA	0.000872048,NA	0.0129561,NA	0.0239543,NA	0.000220734	0.000277726
3	rs62512088	60912499	C,NA	A,NA	0.972167,NA	-0.015377,NA	0.0120196,NA	0.697277,NA	0.000220728	0.000284423
3	rs62512090	60916041	T,NA	C,NA	0.972167,NA	-0.015377,NA	0.0120196,NA	0.697277,NA	0.000220728	0.000284423
3	rs140351316	61207590	A,NA	G,NA	0.971173,NA	0.00205345,NA	0.0118166,NA	0.0644723,NA	0.000220723	0.000277865
3	rs11986881	60938694	C,NA	T,NA	0.972167,NA	-0.015366,NA	0.0120196,NA	0.696578,NA	0.000220658	0.000284326
3	rs141426469	60475713	A,NA	G,NA	0.984095,NA	-0.0027187,NA	0.0158037,NA	0.0637806,NA	0.00022061	0.000285802
3	rs72655571	60546223	A,NA	G,NA	0.992048,NA	0.028753,NA	0.0222601,NA	0.706712,NA	0.000220514	0.000285619
3	rs6471880	61373340	T,T	C,C	0.456262,0.345238	0.00848744,0.000606491	0.00396952,0.00899088	1.48806,0.0240086	0.000220459	0.000266797
3	rs16925761	61023237	T,NA	G,NA	0.915507,NA	0.0135825,NA	0.00710883,NA	1.25143,NA	0.000220364	0.000292846
3	rs72663261	61026086	T,NA	C,NA	0.915507,NA	0.0135825,NA	0.00710883,NA	1.25143,NA	0.000220364	0.000292846
3	rs111460673	61023561	A,NA	G,NA	0.915507,NA	0.0135825,NA	0.00710883,NA	1.25143,NA	0.000220364	0.000292846
3	rs28668089	60811022	C,C	A,A	0.929423,0.954365	0.0276469,-0.00616178	0.00771974,0.0204832	3.46616,0.117162	0.000220334	0.000294821
3	rs62512092	60922145	T,NA	C,NA	0.972167,NA	-0.0153101,NA	0.0120196,NA	0.693047,NA	0.000220304	0.000283835
3	rs10091574	60768857	T,T	C,C	0.929423,0.954365	0.0275133,-0.00679615	0.00771974,0.0204832	3.43744,0.130741	0.000220272	0.000294451
3	rs17343412	60845551	T,NA	C,NA	0.970179,NA	-0.0149905,NA	0.0116239,NA	0.705135,NA	0.000220217	0.000283971
3	rs7812852	60988721	T,NA	A,NA	0.952286,NA	0.013418,NA	0.00927543,NA	0.82973,NA	0.00022014	0.000277417
3	rs7813224	60988887	G,NA	C,NA	0.952286,NA	0.013418,NA	0.00927543,NA	0.82973,NA	0.00022014	0.000277417
3	rs78634630	60651215	C,NA	A,NA	0.969185,NA	-0.0100617,NA	0.0114407,NA	0.421189,NA	0.000220122	0.000277228
3	rs75667806	61273430	T,NA	C,NA	0.976143,NA	-0.00208979,NA	0.0129561,NA	0.0595535,NA	0.000220057	0.000278559
3	rs17346319	60940610	C,NA	T,NA	0.972167,NA	-0.0152594,NA	0.0120196,NA	0.689844,NA	0.000219988	0.000283395
3	rs28750781	60797253	T,T	C,C	0.929423,0.954365	0.0276469,-0.00611708	0.00771974,0.0204832	3.46616,0.116216	0.00021998	0.000294354
3	rs12548711	61376960	C,C	T,T	0.456262,0.345238	0.00848744,0.000753991	0.00396952,0.00899088	1.48806,0.0300409	0.000219977	0.000266271
3	rs72663237	60982429	T,NA	C,NA	0.952286,NA	0.0134479,NA	0.00927543,NA	0.83238,NA	0.000219899	0.000277157
3	rs72663257	61019020	C,NA	T,NA	0.915507,NA	0.0135374,NA	0.00710883,NA	1.24512,NA	0.000219889	0.000292058
3	rs16925736	61016046	G,NA	A,NA	0.915507,NA	0.0135374,NA	0.00710883,NA	1.24512,NA	0.000219889	0.000292058
3	rs72663255	61015550	G,NA	C,NA	0.915507,NA	0.0135374,NA	0.00710883,NA	1.24512,NA	0.000219889	0.000292058
3	rs115864187	61274283	G,NA	C,NA	0.976143,NA	-0.00204899,NA	0.0129561,NA	0.0583197,NA	0.000219823	0.000278283
3	rs115599470	61201377	A,NA	G,NA	0.988072,NA	-0.0103137,NA	0.0182119,NA	0.243229,NA	0.000219767	0.000277783
3	rs10102150	60813906	A,A	G,G	0.929423,0.954365	0.027604,-0.00630035	0.00771974,0.0204832	3.45692,0.120103	0.000219763	0.000293974
3	rs72663239	60988226	T,NA	A,NA	0.952286,NA	0.0134687,NA	0.00927543,NA	0.83423,NA	0.000219734	0.000276977
```
