## Supplementary material for "Characterization of shared and ancestry-specific signals driving complex traits using multi-ancestry fine-mapping": susiex_nc3.cs80.snp

```
BP	SNP	PIP(CS1)	LogBF(CS1,Pop1)	LogBF(CS1,Pop2)	PIP(CS2)	LogBF(CS2,Pop1)	LogBF(CS2,Pop2)	PIP(CS3)	LogBF(CS3,Pop1)	LogBF(CS3,Pop2)
60377198	rs377523704	2.57683e-09	-1.54511e-10	-0.677717	0.00020864	-1.54511e-10	-0.552413	0.000791036	-1.54511e-10	-0.512593
60377632	rs548931429	1.53642e-09	-1.54511e-10	-1.19483	0.000110857	-1.54511e-10	-1.18478	0.00040255	-1.54511e-10	-1.18812
60378060	rs77351804	1.5853e-09	-1.54511e-10	-1.1635	0.000120539	-1.54511e-10	-1.10105	0.000437999	-1.54511e-10	-1.10372
60378700	rs148068508	1.86439e-09	-1.54511e-10	-1.00135	0.000140001	-1.54511e-10	-0.951372	0.000530138	-1.54511e-10	-0.9128
60378876	rs7004505	1.59553e-09	-1.54511e-10	-1.15707	0.000121665	-1.54511e-10	-1.09175	0.000442418	-1.54511e-10	-1.09368
60379000	rs7004697	1.60106e-09	-1.54511e-10	-1.15361	0.000122341	-1.54511e-10	-1.08621	0.000444853	-1.54511e-10	-1.08819
60379036	rs141087357	1.88024e-09	-0.992878	-1.82197e-10	0.000111435	-1.17958	-1.82197e-10	0.000422699	-1.13928	-1.82197e-10
60381595	rs12386882	8.87814e-10	-1.74327	-1.82197e-10	0.000107922	-1.21162	-1.82197e-10	0.000456394	-1.06258	-1.82197e-10
60381644	rs62506255	4.03298e-10	-1.3832	-1.14916	2.54707e-05	-1.53053	-1.12496	8.23939e-05	-1.63019	-1.14424
60382282	rs4738776	3.98483e-10	-1.5679	-0.976469	2.17557e-05	-1.84749	-0.965654	7.95103e-05	-1.84756	-0.962489
60382384	rs4738777	3.98483e-10	-1.5679	-0.976469	2.17557e-05	-1.84749	-0.965654	7.95103e-05	-1.84756	-0.962489
60382865	rs7008127	1.58467e-09	-1.54511e-10	-1.1639	0.000120307	-1.54511e-10	-1.10298	0.000437523	-1.54511e-10	-1.10481
60382895	rs77184461	1.5744e-09	-1.54511e-10	-1.1704	0.000118976	-1.54511e-10	-1.1141	0.000432732	-1.54511e-10	-1.11582
60383238	rs74639359	1.5744e-09	-1.54511e-10	-1.1704	0.000118976	-1.54511e-10	-1.1141	0.000432732	-1.54511e-10	-1.11582
60383278	rs6988456	1.58467e-09	-1.54511e-10	-1.1639	0.000120307	-1.54511e-10	-1.10298	0.000437523	-1.54511e-10	-1.10481
60383409	rs12677067	2.95175e-10	-1.8478	-0.99666	2.33281e-05	-1.71596	-1.02741	7.83398e-05	-1.78372	-1.04117
60383613	rs117546001	2.98013e-09	-1.54511e-10	-0.532312	0.000269128	-1.54511e-10	-0.297837	0.000989219	-1.54511e-10	-0.289021
60384092	rs80325520	1.57572e-09	-1.54511e-10	-1.16956	0.000119151	-1.54511e-10	-1.11263	0.00043336	-1.54511e-10	-1.11437
60384683	rs6998679	6.20407e-10	-0.98573	-1.11593	2.07769e-05	-1.71071	-1.14847	7.62045e-05	-1.70635	-1.14617
60385675	rs16924915	1.54706e-09	-1.54511e-10	-1.18792	0.000115	-1.54511e-10	-1.14809	0.000418436	-1.54511e-10	-1.14941
60387178	rs17250042	4.05888e-10	-1.37227	-1.15369	2.55596e-05	-1.52147	-1.13054	8.26223e-05	-1.62266	-1.149
60388601	rs17250119	4.00598e-10	-1.3832	-1.15587	2.52606e-05	-1.53053	-1.13324	8.1814e-05	-1.63019	-1.1513
60388773	rs7822263	1.5788e-09	-1.54511e-10	-1.16761	0.000119553	-1.54511e-10	-1.10927	0.000434807	-1.54511e-10	-1.11103
60389355	rs117644056	1.1763e-09	-1.46191	-1.82197e-10	8.15132e-05	-1.49226	-1.82197e-10	0.000373971	-1.26176	-1.82197e-10
60389579	rs7016782	3.84026e-10	-1.5679	-1.01342	2.08005e-05	-1.84749	-1.01055	7.62199e-05	-1.84756	-1.00475
60390081	rs16918793	2.92179e-10	-1.83099	-1.02368	2.3255e-05	-1.70048	-1.04602	7.76534e-05	-1.77402	-1.05966
60390318	rs76397219	2.06219e-09	-0.900509	-1.82197e-10	8.8805e-05	-1.40658	-1.82197e-10	0.000323365	-1.40715	-1.82197e-10
60390543	rs182806131	1.25577e-09	-1.39653	-1.82197e-10	0.000105981	-1.22976	-1.82197e-10	0.000333581	-1.37605	-1.82197e-10
60390554	rs1519072	1.68674e-09	-1.10148	-1.82197e-10	0.000342436	-0.056938	-1.82197e-10	0.00101806	-0.260284	-1.82197e-10
60393083	rs2139237	3.81271e-10	-1.56514	-1.02338	2.07423e-05	-1.84708	-1.01377	7.57561e-05	-1.84747	-1.01095
60393131	rs192739800	9.96753e-10	-1.62753	-1.82197e-10	5.71638e-05	-1.8471	-1.82197e-10	0.000210848	-1.8348	-1.82197e-10
60393858	rs118078293	9.54265e-10	-1.67109	-1.82197e-10	6.26843e-05	-1.75491	-1.82197e-10	0.000229144	-1.75159	-1.82197e-10
60394077	rs146294705	2.18555e-09	-1.54511e-10	-0.84241	0.000136433	-1.54511e-10	-0.977192	0.000494276	-1.54511e-10	-0.982843
60394513	rs28887297	1.57055e-09	-1.54511e-10	-1.17285	0.000118462	-1.54511e-10	-1.11843	0.000430883	-1.54511e-10	-1.1201
60395374	rs117779574	1.59909e-09	-1.54511e-10	-1.15485	0.000120814	-1.54511e-10	-1.09877	0.00044186	-1.54511e-10	-1.09494
60395964	rs117998997	4.21337e-09	-0.186016	-1.82197e-10	0.000152727	-0.864371	-1.82197e-10	0.000613102	-0.767406	-1.82197e-10
60395966	rs117764247	4.09183e-09	-0.215285	-1.82197e-10	0.000141008	-0.944209	-1.82197e-10	0.000551772	-0.872801	-1.82197e-10
60396668	rs28742919	1.57982e-09	-1.54511e-10	-1.16697	0.000119685	-1.54511e-10	-1.10816	0.000435285	-1.54511e-10	-1.10993
60397140	rs28756730	1.5731e-09	-1.54511e-10	-1.17123	0.000118803	-1.54511e-10	-1.11556	0.000432109	-1.54511e-10	-1.11726
60397243	rs71521461	2.70575e-10	-1.80823	-1.12325	4.27226e-05	-1.06605	-1.07225	0.000141658	-1.17423	-1.05828
60397274	rs184315133	1.0156e-09	-1.6088	-1.82197e-10	5.73253e-05	-1.84428	-1.82197e-10	0.000211974	-1.82947	-1.82197e-10
60397379	rs117447472	1.58136e-09	-1.54511e-10	-1.16599	0.000118732	-1.54511e-10	-1.11615	0.000434095	-1.54511e-10	-1.11267
60397675	rs11996987	3.79169e-10	-1.55251	-1.04155	2.03196e-05	-1.849	-1.03244	7.42266e-05	-1.84905	-1.02977
60397892	rs77007513	1.55675e-09	-1.54511e-10	-1.18168	0.000116519	-1.54511e-10	-1.13496	0.000423895	-1.54511e-10	-1.13645
60398118	rs28631716	1.91918e-09	-1.54511e-10	-0.972382	0.00014458	-1.54511e-10	-0.919189	0.000548506	-1.54511e-10	-0.878738
60398159	rs75374393	1.55775e-09	-1.54511e-10	-1.18103	0.000116667	-1.54511e-10	-1.1337	0.000424427	-1.54511e-10	-1.1352
60398540	rs145016098	1.55775e-09	-1.54511e-10	-1.18103	0.000116667	-1.54511e-10	-1.1337	0.000424427	-1.54511e-10	-1.1352
60398832	rs7829285	7.64091e-10	-0.761433	-1.13191	2.26868e-05	-1.61267	-1.15857	8.33409e-05	-1.60699	-1.156
60399031	rs7845818	1.57844e-09	-1.54511e-10	-1.16784	0.000119505	-1.54511e-10	-1.10966	0.000434637	-1.54511e-10	-1.11142
60399853	rs12334319	3.72556e-10	-1.55125	-1.0604	2.00852e-05	-1.84541	-1.04763	7.33843e-05	-1.84611	-1.04411
60400159	rs28472609	1.5731e-09	-1.54511e-10	-1.17123	0.000118803	-1.54511e-10	-1.11556	0.000432109	-1.54511e-10	-1.11726
60400515	rs79278868	1.55878e-09	-1.54511e-10	-1.18038	0.000116817	-1.54511e-10	-1.13241	0.000424965	-1.54511e-10	-1.13393
60400733	rs141253773	1.99115e-09	-1.54511e-10	-0.935566	0.000165869	-1.54511e-10	-0.781827	0.000607961	-1.54511e-10	-0.775826
60401407	rs78477889	1.55481e-09	-1.54511e-10	-1.18293	0.000116229	-1.54511e-10	-1.13746	0.000422849	-1.54511e-10	-1.13892
60401714	rs28800229	1.55803e-09	-1.54511e-10	-1.18086	0.000116915	-1.54511e-10	-1.13158	0.000425002	-1.54511e-10	-1.13384
60401756	rs147442379	1.64753e-09	-1.54511e-10	-1.125	0.000123418	-1.54511e-10	-1.07744	0.000441739	-1.54511e-10	-1.09522
60402251	rs140383948	3.70868e-10	-1.54885	-1.06734	1.99171e-05	-1.84655	-1.05489	7.27931e-05	-1.84686	-1.05146
60402471	rs139523388	1.7776e-09	-1.04901	-1.82197e-10	6.51996e-05	-1.71557	-1.82197e-10	0.000233267	-1.73375	-1.82197e-10
60402497	rs147972263	7.13577e-10	-0.822127	-1.13962	2.14529e-05	-1.66272	-1.16445	7.88523e-05	-1.65628	-1.16208
60403259	rs62504663	1.40657e-09	-1.28313	-1.82197e-10	0.000101098	-1.27693	-1.82197e-10	0.000365183	-1.28554	-1.82197e-10
60403269	rs143245915	1.73374e-09	-1.54511e-10	-1.074	0.000145828	-1.54511e-10	-0.910598	0.000517056	-1.54511e-10	-0.937785
60405403	rs117723820	1.62692e-09	-1.54511e-10	-1.13759	0.000128551	-1.54511e-10	-1.0367	0.000456915	-1.54511e-10	-1.06144
60405648	rs28818779	1.56343e-09	-1.54511e-10	-1.1774	0.000117482	-1.54511e-10	-1.12674	0.000427356	-1.54511e-10	-1.12832
60406388	rs7845786	1.56318e-09	-1.54511e-10	-1.17755	0.000117448	-1.54511e-10	-1.12703	0.000427233	-1.54511e-10	-1.12861
60406974	rs28762435	1.5669e-09	-1.54511e-10	-1.17518	0.000117964	-1.54511e-10	-1.12264	0.000429091	-1.54511e-10	-1.12427
60407558	rs4738778	3.95038e-10	-1.46739	-1.08566	1.94503e-05	-1.85105	-1.07411	7.10913e-05	-1.85106	-1.07091
60407932	rs10111067	3.60804e-10	-1.56053	-1.08317	1.97072e-05	-1.84056	-1.07148	7.19587e-05	-1.84159	-1.06825
60408976	rs184452392	1.88382e-09	-1.54511e-10	-0.990977	0.000133225	-1.54511e-10	-1.00098	0.000485559	-1.54511e-10	-1.00064
60409285	rs2139229	5.98288e-10	-0.981331	-1.15663	2.02931e-05	-1.70705	-1.17569	7.40671e-05	-1.70664	-1.17432
60409468	rs4738779	2.75804e-10	-1.8421	-1.07024	2.12182e-05	-1.74232	-1.09585	7.22065e-05	-1.79964	-1.10677
60409695	rs16924927	1.56208e-09	-1.54511e-10	-1.17826	0.000117291	-1.54511e-10	-1.12836	0.00042667	-1.54511e-10	-1.12992
60410095	rs79517610	1.5537e-09	-1.54511e-10	-1.18364	0.00011606	-1.54511e-10	-1.13892	0.000422243	-1.54511e-10	-1.14036
60411723	rs16924929	1.55016e-09	-1.54511e-10	-1.18592	0.000115507	-1.54511e-10	-1.14369	0.000420258	-1.54511e-10	-1.14507
60412332	rs75802642	1.54933e-09	-1.54511e-10	-1.18646	0.000115373	-1.54511e-10	-1.14485	0.000419777	-1.54511e-10	-1.14621
60412539	rs76730482	1.55878e-09	-1.54511e-10	-1.18038	0.000116817	-1.54511e-10	-1.13241	0.000424965	-1.54511e-10	-1.13393
60413073	rs10103231	6.04015e-10	-0.968425	-1.16001	1.99172e-05	-1.7221	-1.17934	7.30835e-05	-1.71676	-1.17757
60414060	rs2176641	5.87789e-10	-0.996727	-1.15894	1.97205e-05	-1.73278	-1.17859	7.23479e-05	-1.72766	-1.17679
60415083	rs74796657	1.54772e-09	-1.54511e-10	-1.1875	0.00011511	-1.54511e-10	-1.14714	0.000418831	-1.54511e-10	-1.14847
60415946	rs78303054	1.54694e-09	-1.54511e-10	-1.188	0.000114981	-1.54511e-10	-1.14826	0.000418367	-1.54511e-10	-1.14958
60416252	rs9692739	1.55387e-09	-1.54511e-10	-1.18353	0.000116086	-1.54511e-10	-1.1387	0.000422335	-1.54511e-10	-1.14014
60416253	rs117870553	2.09362e-09	-0.885386	-1.82197e-10	5.90088e-05	-1.81534	-1.82197e-10	0.000234861	-1.72694	-1.82197e-10
60416468	rs1607475	6.02944e-10	-0.969357	-1.16085	1.98705e-05	-1.72605	-1.17774	7.32999e-05	-1.71522	-1.17616
60416557	rs9693005	1.54946e-09	-1.54511e-10	-1.18637	0.000115395	-1.54511e-10	-1.14466	0.000419855	-1.54511e-10	-1.14603
60417087	rs79817700	1.54363e-09	-1.54511e-10	-1.19014	0.000114819	-1.54511e-10	-1.14966	0.000417918	-1.54511e-10	-1.15065
60417223	rs2460263	6.03939e-10	-0.968425	-1.16013	1.99029e-05	-1.7221	-1.18006	7.30481e-05	-1.71676	-1.17806
60418589	rs78495713	9.49887e-10	-1.67569	-1.82197e-10	6.77806e-05	-1.67675	-1.82197e-10	0.000286082	-1.52966	-1.82197e-10
60420013	rs7017277	1.54619e-09	-1.54511e-10	-1.18848	0.000114853	-1.54511e-10	-1.14937	0.000417908	-1.54511e-10	-1.15067
60420224	rs112647088	1.06831e-09	-1.5582	-1.82197e-10	0.000159469	-0.821176	-1.82197e-10	0.000498786	-0.973759	-1.82197e-10
60420930	rs55873506	3.96095e-10	-1.4143	-1.13608	2.46015e-05	-1.57773	-1.11249	8.00454e-05	-1.66796	-1.13538
60421154	rs75690428	1.54139e-09	-1.54511e-10	-1.19159	0.000113989	-1.54511e-10	-1.15692	0.000414809	-1.54511e-10	-1.15812
60421885	rs2467605	3.44944e-10	-1.5766	-1.11205	1.90769e-05	-1.84129	-1.10326	6.96748e-05	-1.84222	-1.09987
60421902	rs7007665	1.54405e-09	-1.54511e-10	-1.18987	0.000114479	-1.54511e-10	-1.15263	0.000416567	-1.54511e-10	-1.15389
60422477	rs80009683	2.15816e-09	-1.54511e-10	-0.855022	0.000144076	-1.54511e-10	-0.922683	0.000547082	-1.54511e-10	-0.881339
60422658	rs56239360	3.97028e-10	-1.4127	-1.13533	2.45292e-05	-1.58156	-1.1116	7.99469e-05	-1.66995	-1.13462
60423655	rs16924940	1.54011e-09	-1.54511e-10	-1.19243	0.000113737	-1.54511e-10	-1.15913	0.000413908	-1.54511e-10	-1.16029
60423888	rs10504292	1.53902e-09	-1.54511e-10	-1.19313	0.000113487	-1.54511e-10	-1.16134	0.000413398	-1.54511e-10	-1.16153
60424392	rs140066404	3.94751e-09	-0.251193	-1.82197e-10	0.000393865	0.0829866	-1.82197e-10	0.000938599	-0.341548	-1.82197e-10
60424393	rs117734970	3.55426e-09	-0.356133	-1.82197e-10	0.000350883	-0.032571	-1.82197e-10	0.000847682	-0.443431	-1.82197e-10
60424884	rs1401422	3.68571e-10	-1.60603	-1.01637	2.22626e-05	-1.83475	-0.955367	8.05664e-05	-1.83596	-0.960897
60425781	rs10504293	1.54518e-09	-1.54511e-10	-1.18914	0.000114862	-1.54511e-10	-1.14929	0.000417717	-1.54511e-10	-1.15113
60426581	rs79443512	1.53755e-09	-1.54511e-10	-1.19409	0.000113347	-1.54511e-10	-1.16257	0.000412322	-1.54511e-10	-1.16413
60426678	rs80116858	1.55913e-09	-1.54511e-10	-1.18015	0.000117088	-1.54511e-10	-1.13009	0.00042567	-1.54511e-10	-1.13227
60426790	rs2956129	5.91887e-10	-0.971518	-1.1772	1.96486e-05	-1.72328	-1.19174	7.20095e-05	-1.71797	-1.19117
60427700	rs62504669	4.12284e-10	-1.39945	-1.11088	2.56872e-05	-1.57325	-1.07378	8.37108e-05	-1.66154	-1.09703
60427705	rs28622490	1.5551e-09	-1.54511e-10	-1.18274	0.000116482	-1.54511e-10	-1.13528	0.000423503	-1.54511e-10	-1.13738
60427973	rs141749763	9.46452e-10	-1.67931	-1.82197e-10	0.000133244	-1.00084	-1.82197e-10	0.000410577	-1.16837	-1.82197e-10
60429078	rs10111426	5.82784e-10	-0.980615	-1.1836	1.95319e-05	-1.72673	-1.19424	7.15533e-05	-1.72149	-1.194
60429920	rs78105106	1.54818e-09	-1.54511e-10	-1.1872	0.000115377	-1.54511e-10	-1.14482	0.000419555	-1.54511e-10	-1.14674
60430042	rs183092312	2.79847e-09	-1.54511e-10	-0.595205	0.000212916	-1.54511e-10	-0.532125	0.000804484	-1.54511e-10	-0.495736
60430200	rs540380731	1.16283e-09	-1.47342	-1.82197e-10	6.539e-05	-1.71265	-1.82197e-10	0.000227135	-1.76039	-1.82197e-10
60430255	rs2056264	6.58599e-10	-0.857179	-1.18474	2.02805e-05	-1.68857	-1.19479	7.40978e-05	-1.68598	-1.19457
60430666	rs11985703	1.55048e-09	-1.54511e-10	-1.18571	0.000115756	-1.54511e-10	-1.14154	0.000420909	-1.54511e-10	-1.14352
60431304	rs2460265	9.6877e-10	-1.65601	-1.82197e-10	6.67564e-05	-1.69197	-1.82197e-10	0.000285437	-1.53192	-1.82197e-10
60432560	rs74690536	1.5362e-09	-1.54511e-10	-1.19497	0.00011302	-1.54511e-10	-1.16546	0.000411157	-1.54511e-10	-1.16696
60433088	rs76362388	1.53283e-09	-1.54511e-10	-1.19716	0.00011192	-1.54511e-10	-1.17523	0.000407261	-1.54511e-10	-1.17648
60433748	rs28620992	1.5366e-09	-1.54511e-10	-1.19471	0.000113121	-1.54511e-10	-1.16457	0.000411516	-1.54511e-10	-1.16609
60435234	rs2467607	3.37183e-10	-1.57525	-1.13615	1.85723e-05	-1.84154	-1.12981	6.75516e-05	-1.84246	-1.13058
60435256	rs79676335	1.53216e-09	-1.54511e-10	-1.1976	0.000111447	-1.54511e-10	-1.17948	0.000405589	-1.54511e-10	-1.1806
60436142	rs57795921	1.5345e-09	-1.54511e-10	-1.19607	0.000112517	-1.54511e-10	-1.16992	0.000409678	-1.54511e-10	-1.17056
60437335	rs2460266	7.30404e-10	-0.773928	-1.16451	2.15134e-05	-1.64117	-1.18318	7.81726e-05	-1.64439	-1.18262
60438309	rs74197325	2.30324e-09	-1.54511e-10	-0.789962	0.000153028	-1.54511e-10	-0.862403	0.000528135	-1.54511e-10	-0.916584
60438997	rs118136118	1.65709e-09	-1.11922	-1.82197e-10	0.000412054	0.128131	-1.82197e-10	0.0012384	-0.0643585	-1.82197e-10
60439384	rs2460267	2.74362e-10	-1.83715	-1.08043	2.13943e-05	-1.73058	-1.09931	7.24694e-05	-1.79178	-1.111
60439744	rs76312247	1.53313e-09	-1.54511e-10	-1.19697	0.000112143	-1.54511e-10	-1.17325	0.00040799	-1.54511e-10	-1.1747
60442762	rs111651604	1.08039e-09	-1.54696	-1.82197e-10	0.000260046	-0.332165	-1.82197e-10	0.000854915	-0.434935	-1.82197e-10
60443509	rs1519066	2.74519e-10	-1.83658	-1.08043	2.14975e-05	-1.72577	-1.09931	7.28169e-05	-1.78699	-1.111
60444689	rs117052068	4.48483e-09	-1.54511e-10	-0.123578	0.000370801	-1.54511e-10	0.0226422	0.00156331	-1.54511e-10	0.168623
60445734	rs2139231	7.48913e-10	-0.792841	-1.12057	2.05091e-05	-1.71113	-1.16103	7.32656e-05	-1.73333	-1.15852
60446268	rs62504670	5.83544e-08	2.44226	-1.82197e-10	0.00206316	1.73897	-1.82197e-10	0.00637498	1.5742	-1.82197e-10
60446701	rs2460268	8.06107e-10	-1.83982	-1.82197e-10	5.75839e-05	-1.83978	-1.82197e-10	0.000208132	-1.84776	-1.82197e-10
60447227	rs187347886	2.04602e-09	-0.908383	-1.82197e-10	0.000577831	0.466258	-1.82197e-10	0.00170873	0.25757	-1.82197e-10
60447727	rs187853071	4.74062e-09	-1.54511e-10	-0.0681115	0.000425277	-1.54511e-10	0.159718	0.00151578	-1.54511e-10	0.137746
60449043	rs369875714	1.8443e-09	-1.54511e-10	-1.01218	0.000129391	-1.54511e-10	-1.03018	0.000453897	-1.54511e-10	-1.06807
60451208	rs200845345	1.57086e-09	-1.54511e-10	-1.17266	0.000110481	-1.54511e-10	-1.18818	0.000406271	-1.54511e-10	-1.17892
60452509	rs72655554	3.2541e-08	1.85822	-1.82197e-10	0.00168987	1.53938	-1.82197e-10	0.00666634	1.61889	-1.82197e-10
60457004	rs141591778	1.53949e-09	-1.54511e-10	-1.19283	0.000109442	-1.54511e-10	-1.19763	0.000399091	-1.54511e-10	-1.19675
60457078	rs11786557	8.59829e-10	-1.7753	-1.82197e-10	9.69907e-05	-1.31841	-1.82197e-10	0.000331168	-1.38331	-1.82197e-10
60457149	rs117835864	2.77277e-09	-1.54511e-10	-0.604432	0.000214654	-1.54511e-10	-0.523997	0.000776403	-1.54511e-10	-0.531265
60457741	rs139727441	1.56981e-09	-1.54511e-10	-1.17333	0.000110141	-1.54511e-10	-1.19126	0.000400404	-1.54511e-10	-1.19346
60458038	rs2467610	7.99384e-10	-0.697805	-1.15039	2.08622e-05	-1.67527	-1.17982	7.42455e-05	-1.70026	-1.17829
60458178	rs2056265	3.4588e-10	-1.50138	-1.18456	1.76363e-05	-1.83671	-1.18636	6.4376e-05	-1.8351	-1.1861
60458200	rs118150148	2.08432e-09	-1.54511e-10	-0.889834	0.000135254	-1.54511e-10	-0.985869	0.00050399	-1.54511e-10	-0.96338
60460074	rs7357459	9.98196e-10	-0.462753	-1.16333	2.2625e-05	-1.58682	-1.18715	8.09828e-05	-1.60616	-1.18554
60460240	rs2460270	2.94759e-10	-1.78099	-1.06488	2.27398e-05	-1.68783	-1.08107	7.53041e-05	-1.76865	-1.09575
60460651	rs113978901	1.34218e-09	-1.32999	-1.82197e-10	0.000308822	-0.160259	-1.82197e-10	0.000981216	-0.297144	-1.82197e-10
60460884	rs2467606	7.12493e-10	-0.808378	-1.15489	2.00497e-05	-1.71254	-1.18227	7.14668e-05	-1.73637	-1.18034
60461160	rs76942130	7.97668e-10	-1.85034	-1.82197e-10	7.72047e-05	-1.54656	-1.82197e-10	0.000250592	-1.66211	-1.82197e-10
60461459	rs62504673	4.97569e-10	-1.20907	-1.11323	2.61071e-05	-1.57949	-1.05133	8.30544e-05	-1.68605	-1.08039
60462354	rs4487752	3.02e-10	-1.76921	-1.05239	2.34059e-05	-1.67109	-1.06894	7.76377e-05	-1.75169	-1.08219
60465265	rs78239643	1.24413e-09	-1.40584	-1.82197e-10	6.49239e-05	-1.71981	-1.82197e-10	0.000258081	-1.63266	-1.82197e-10
60465955	rs13259348	8.90185e-10	-0.572611	-1.16799	2.1061e-05	-1.65595	-1.18965	7.60928e-05	-1.66574	-1.18824
60467072	rs66506970	8.47073e-10	-0.656799	-1.13345	2.13552e-05	-1.66353	-1.16819	7.61897e-05	-1.68798	-1.16473
60467611	rs7009456	3.94205e-10	-1.65793	-0.897236	2.82012e-05	-1.6382	-0.915459	9.26274e-05	-1.72081	-0.936544
60468372	rs4463409	8.01125e-10	-0.726055	-1.11996	2.06272e-05	-1.70443	-1.16198	7.37863e-05	-1.7242	-1.16056
60469380	rs10957100	1.08791e-09	-0.466001	-1.07401	2.23016e-05	-1.7994	-0.988964	8.54867e-05	-1.75341	-0.984167
60469516	rs11998654	1.55579e-09	-1.54511e-10	-1.18229	0.000109447	-1.54511e-10	-1.19758	0.000398733	-1.54511e-10	-1.19764
60469791	rs6471793	2.44392e-10	-1.84182	-1.19145	1.95565e-05	-1.83406	-1.08566	8.62144e-05	-1.64584	-1.08326
60470205	rs17251327	8.12164e-10	-1.83233	-1.82197e-10	0.000103814	-1.25042	-1.82197e-10	0.000386675	-1.22835	-1.82197e-10
60470686	rs4607594	2.70561e-10	-1.74333	-1.1882	2.23348e-05	-1.84975	-0.937129	9.31185e-05	-1.72703	-0.925037
60470787	rs16924985	6.14963e-10	-1.60326	-0.507212	4.82384e-05	-1.84162	-0.175245	0.000182088	-1.8361	-0.145348
60471826	rs10107230	2.68779e-09	-1.54511e-10	-0.635558	0.00014046	-1.54511e-10	-0.948099	0.000509934	-1.54511e-10	-0.951656
60472466	rs73681887	2.99315e-09	-1.54511e-10	-0.527952	0.000151138	-1.54511e-10	-0.874829	0.000548431	-1.54511e-10	-0.878876
60473183	rs72655557	5.68455e-09	0.113473	-1.82197e-10	0.000117765	-1.12434	-1.82197e-10	0.000383029	-1.23783	-1.82197e-10
60473372	rs75811052	2.45673e-09	-1.54511e-10	-0.725449	0.000120026	-1.54511e-10	-1.10531	0.000438109	-1.54511e-10	-1.10347
60474058	rs12056330	2.20826e-09	-1.54511e-10	-0.832073	0.000206708	-1.54511e-10	-0.561715	0.000783738	-1.54511e-10	-0.521862
60474811	rs4376488	3.01211e-10	-1.71545	-1.10877	1.73211e-05	-1.85074	-1.19036	7.00981e-05	-1.74985	-1.18619
60475080	rs78150391	7.89959e-09	1.60988	-1.16735	1.91027e-05	-1.792	-1.15119	6.58144e-05	-1.84269	-1.15641
60475713	rs141426469	8.4792e-10	-1.78925	-1.82197e-10	6.52055e-05	-1.71548	-1.82197e-10	0.00022061	-1.78954	-1.82197e-10
60476101	rs11993956	3.8777e-10	-1.59676	-0.974858	0.000102159	-0.0976466	-1.16885	0.000602274	0.383309	-1.16853
60476396	rs12542736	1.1819e-06	6.28467	-0.834074	2.17644e-05	-1.63791	-1.17484	6.7833e-05	-1.7952	-1.17369
60476673	rs6982160	4.3445e-09	-1.54511e-10	-0.155367	0.000189153	-1.54511e-10	-0.650467	0.00069865	-1.54511e-10	-0.636787
60476691	rs7002385	5.42555e-08	3.55859	-1.18916	2.30211e-05	-1.70652	-1.05009	0.000112353	-1.41742	-1.04687
60477969	rs12056448	4.0121e-07	5.22187	-0.851664	1.89232e-05	-1.78248	-1.17016	6.4549e-05	-1.84962	-1.1689
60478117	rs7827918	2.72237e-08	2.8659	-1.18609	2.62596e-05	-1.56439	-1.0606	0.000139179	-1.19248	-1.0577
60478238	rs7828101	5.42403e-10	-1.70398	-0.532047	0.000113065	-0.253247	-0.91181	0.000693442	0.25763	-0.901899
60479595	rs6989690	3.92968e-10	-1.61897	-0.939339	9.77103e-05	-0.156772	-1.15424	0.000571438	0.316499	-1.15428
60479727	rs74941756	4.03333e-09	-1.54511e-10	-0.229687	0.000179304	-1.54511e-10	-0.703938	0.000661823	-1.54511e-10	-0.690939
60480106	rs77039103	3.25117e-09	-1.54511e-10	-0.445264	0.000133904	-1.54511e-10	-0.995897	0.000490075	-1.54511e-10	-0.991378
60480754	rs12679673	3.39708e-09	-1.54511e-10	-0.401363	0.000136801	-1.54511e-10	-0.974498	0.00050014	-1.54511e-10	-0.971049
60480848	rs7013275	5.43577e-10	-1.73574	-0.498127	0.000190357	0.225329	-0.869449	0.00113539	0.728677	-0.879884
60480877	rs12679692	3.34027e-09	-1.54511e-10	-0.418226	0.000135591	-1.54511e-10	-0.983382	0.000495682	-1.54511e-10	-0.980002
60481467	rs79132259	1.98621e-08	1.36454	-1.82197e-10	0.000235529	-0.431189	-1.82197e-10	0.000666021	-0.684616	-1.82197e-10
60482040	rs75811352	9.34594e-10	-1.69192	-1.82197e-10	0.000300038	-0.189114	-1.82197e-10	0.00177811	0.297371	-1.82197e-10
60482112	rs113057806	3.32228e-09	-1.54511e-10	-0.423628	0.000135208	-1.54511e-10	-0.98621	0.000494271	-1.54511e-10	-0.982853
60482306	rs7813510	5.78701e-10	-1.65741	-0.513839	0.000134668	-0.0903717	-0.899836	0.000826567	0.421065	-0.889721
60482414	rs80062377	9.43875e-10	-1.68204	-1.82197e-10	0.00030967	-0.157516	-1.82197e-10	0.00184312	0.333278	-1.82197e-10
60482794	rs72655561	5.97056e-10	-0.944893	-1.19513	3.13197e-05	-1.28098	-1.1678	0.000102685	-1.39272	-1.16155
60482795	rs62504676	1.54207e-05	8.62004	-0.600854	2.40826e-05	-1.51908	-1.19246	7.4424e-05	-1.68362	-1.19254
60483166	rs76395680	4.11715e-09	-1.54511e-10	-0.209118	0.000181963	-1.54511e-10	-0.689217	0.000671766	-1.54511e-10	-0.676027
60483306	rs76672959	3.9219e-09	-1.54511e-10	-0.257703	0.000179403	-1.54511e-10	-0.703389	0.000664903	-1.54511e-10	-0.686296
60484219	rs182568448	8.53588e-10	-1.78258	-1.82197e-10	5.82016e-05	-1.82911	-1.82197e-10	0.000208901	-1.84408	-1.82197e-10
60484424	rs10093244	1.57332e-05	8.75854	-0.71929	2.55418e-05	-1.50287	-1.14983	7.83286e-05	-1.66867	-1.15635
60485013	rs76497213	1.00184e-09	-1.62244	-1.82197e-10	7.06159e-05	-1.63577	-1.82197e-10	0.000249769	-1.6654	-1.82197e-10
60485588	rs4265173	4.33611e-07	5.59063	-1.14276	2.02143e-05	-1.78815	-1.09848	8.65869e-05	-1.62578	-1.09901
60486037	rs7832257	3.91439e-10	-1.53093	-1.03127	0.000129277	0.162754	-1.19382	0.00077188	0.654538	-1.19165
60486992	rs142000453	8.74568e-10	-1.7583	-1.82197e-10	6.20563e-05	-1.76498	-1.82197e-10	0.000211532	-1.83156	-1.82197e-10
60488768	rs79895102	6.48685e-10	-1.64096	-0.416131	0.000161006	0.0226625	-0.834245	0.00101514	0.559926	-0.823081
60488903	rs77724712	2.58744e-09	-1.54511e-10	-0.673609	0.000117036	-1.54511e-10	-1.13054	0.000430943	-1.54511e-10	-1.11996
60489356	rs79154825	2.65125e-09	-1.54511e-10	-0.649248	0.000118082	-1.54511e-10	-1.12164	0.000435079	-1.54511e-10	-1.11041
60490156	rs78016080	9.50273e-10	-1.67528	-1.82197e-10	0.000336838	-0.0734216	-1.82197e-10	0.00204883	0.439088	-1.82197e-10
60490813	rs140510615	9.19123e-10	-1.70861	-1.82197e-10	5.82983e-05	-1.82745	-1.82197e-10	0.000207838	-1.84918	-1.82197e-10
60491205	rs150440297	1.9254e-09	-0.969145	-1.82197e-10	9.6197e-05	-1.32662	-1.82197e-10	0.000346193	-1.33894	-1.82197e-10
60491337	rs148884190	9.53427e-10	-1.67197	-1.82197e-10	0.000340395	-0.062917	-1.82197e-10	0.0020734	0.451009	-1.82197e-10
60491374	rs143536276	3.75379e-09	-1.54511e-10	-0.301514	0.000170406	-1.54511e-10	-0.754839	0.000628548	-1.54511e-10	-0.742524
60492377	rs76426830	2.67045e-09	-1.54511e-10	-0.642032	0.000118058	-1.54511e-10	-1.12185	0.000435241	-1.54511e-10	-1.11004
60492931	rs187379762	2.0159e-09	-0.923211	-1.82197e-10	7.77707e-05	-1.53926	-1.82197e-10	0.000265586	-1.604	-1.82197e-10
60493786	rs150040604	8.60909e-10	-1.77405	-1.82197e-10	0.000121048	-1.09684	-1.82197e-10	0.000353851	-1.31706	-1.82197e-10
60493943	rs188956204	1.54754e-09	-1.54511e-10	-1.18761	0.000112803	-1.54511e-10	-1.16738	0.000409806	-1.54511e-10	-1.17025
60494113	rs7845843	6.4682e-10	-1.64822	-0.41174	0.000158001	0.000827149	-0.831249	0.000993314	0.535149	-0.820039
60494513	rs75805211	2.44275e-09	-1.54511e-10	-0.731154	0.000128614	-1.54511e-10	-1.03621	0.000472104	-1.54511e-10	-1.02874
60494663	rs77049449	9.83999e-10	-1.64041	-1.82197e-10	0.000375054	0.0340482	-1.82197e-10	0.00231414	0.560857	-1.82197e-10
60494693	rs28457151	2.21305e-05	9.05912	-0.678688	2.66752e-05	-1.4467	-1.16259	8.0678e-05	-1.62744	-1.16803
60494752	rs12674637	2.67788e-09	-1.54511e-10	-0.639252	0.000118526	-1.54511e-10	-1.11789	0.000436828	-1.54511e-10	-1.1064
60496742	rs9298016	4.11728e-10	-1.48467	-1.027	0.000140419	0.24476	-1.19315	0.000874446	0.778466	-1.19081
60497078	rs77635330	3.74369e-09	-1.54511e-10	-0.304208	0.000170084	-1.54511e-10	-0.756733	0.000627343	-1.54511e-10	-0.744444
60497232	rs4466389	4.76563e-07	5.66252	-1.1202	1.94857e-05	-1.7959	-1.12745	8.25839e-05	-1.64511	-1.12701
60497667	rs76170191	1.5762e-09	-1.54511e-10	-1.16926	0.000109776	-1.54511e-10	-1.19458	0.000399235	-1.54511e-10	-1.19639
60498431	rs4266639	2.83765e-09	-1.54511e-10	-0.581302	0.000124602	-1.54511e-10	-1.0679	0.000457319	-1.54511e-10	-1.06056
60498503	rs4278140	4.50725e-06	7.31517	-0.526005	1.77011e-05	-1.85068	-1.16871	6.7481e-05	-1.79917	-1.17492
60498631	rs78169108	3.44644e-09	-1.54511e-10	-0.386938	0.000157627	-1.54511e-10	-0.832794	0.000588592	-1.54511e-10	-0.808203
60498701	rs113959135	7.97989e-10	-1.84994	-1.82197e-10	5.84334e-05	-1.82514	-1.82197e-10	0.000224413	-1.77245	-1.82197e-10
60499155	rs71521469	8.11856e-10	-1.83271	-1.82197e-10	8.27931e-05	-1.47668	-1.82197e-10	0.000256162	-1.64013	-1.82197e-10
60499342	rs7828435	4.96645e-06	8.00386	-1.11768	1.93285e-05	-1.8469	-1.08455	7.48757e-05	-1.78073	-1.08937
60499658	rs149987674	1.11202e-09	-1.5181	-1.82197e-10	6.49152e-05	-1.71994	-1.82197e-10	0.000235068	-1.72606	-1.82197e-10
60499774	rs144762215	7.97955e-10	-1.84998	-1.82197e-10	7.90734e-05	-1.52265	-1.82197e-10	0.000403774	-1.18508	-1.82197e-10
60499937	rs79106610	2.37141e-09	-1.54511e-10	-0.760796	0.00011282	-1.54511e-10	-1.16723	0.000412387	-1.54511e-10	-1.16397
60501183	rs11988922	4.39423e-09	-1.54511e-10	-0.143987	0.00020751	-1.54511e-10	-0.557843	0.000796133	-1.54511e-10	-0.50617
60502035	rs6993845	4.15159e-09	-1.54511e-10	-0.200788	0.00019856	-1.54511e-10	-0.601931	0.000760443	-1.54511e-10	-0.552035
60502077	rs146352386	2.40034e-09	-0.748669	-1.82197e-10	7.01868e-05	-1.64186	-1.82197e-10	0.000226672	-1.76243	-1.82197e-10
60502242	rs75755415	4.37317e-09	-1.54511e-10	-0.148791	0.000206735	-1.54511e-10	-0.561585	0.000793042	-1.54511e-10	-0.510061
60503222	rs78069328	4.19656e-09	-1.54511e-10	-0.190013	0.000200222	-1.54511e-10	-0.593594	0.00076707	-1.54511e-10	-0.543358
60503635	rs147908722	1.99585e-09	-0.933209	-1.82197e-10	7.73221e-05	-1.54504	-1.82197e-10	0.000264223	-1.60914	-1.82197e-10
60505005	rs4588843	1.78497e-09	0.0298699	-1.07475	2.07101e-05	-1.66811	-1.19429	6.48933e-05	-1.82064	-1.19256
60506715	rs75381576	4.02965e-09	-1.54511e-10	-0.230598	0.000194047	-1.54511e-10	-0.624924	0.00074245	-1.54511e-10	-0.575982
60506811	rs11991543	4.14142e-09	-1.54511e-10	-0.203239	0.000198184	-1.54511e-10	-0.603825	0.000758945	-1.54511e-10	-0.554008
60506928	rs117347707	2.28241e-09	-1.54511e-10	-0.799047	0.000149201	-1.54511e-10	-0.887727	0.000549631	-1.54511e-10	-0.876689
60506977	rs72655566	7.26827e-10	-0.759178	-1.18417	3.53512e-05	-1.14034	-1.18735	0.000116558	-1.24734	-1.18021
60508174	rs192405706	8.47298e-10	-1.78998	-1.82197e-10	6.03994e-05	-1.79204	-1.82197e-10	0.000213006	-1.82462	-1.82197e-10
60508230	rs117075557	8.47891e-10	-1.78928	-1.82197e-10	6.02764e-05	-1.79408	-1.82197e-10	0.000231274	-1.74233	-1.82197e-10
60509293	rs139166799	2.05607e-09	-0.90348	-1.82197e-10	7.86687e-05	-1.52778	-1.82197e-10	0.000268317	-1.59377	-1.82197e-10
60509643	rs79511273	2.42487e-09	-1.54511e-10	-0.7385	0.000113328	-1.54511e-10	-1.16274	0.000414299	-1.54511e-10	-1.15935
60510012	rs117838679	8.26344e-10	-1.81502	-1.82197e-10	0.00019391	-0.625628	-1.82197e-10	0.00110893	-0.174789	-1.82197e-10
60510524	rs6471794	2.37877e-09	0.299071	-1.05676	2.26252e-05	-1.57741	-1.19655	6.76256e-05	-1.77647	-1.19548
60510634	rs117504601	9.14486e-10	-1.71367	-1.82197e-10	0.00015282	-0.863764	-1.82197e-10	0.000885168	-0.400159	-1.82197e-10
60510787	rs11986421	3.92924e-09	-1.54511e-10	-0.255832	0.000190322	-1.54511e-10	-0.644304	0.000727604	-1.54511e-10	-0.59618
60511106	rs16925000	2.43545e-09	-1.54511e-10	-0.734145	0.000113465	-1.54511e-10	-1.16153	0.000414824	-1.54511e-10	-1.15808
60511777	rs75314100	2.42465e-09	-1.54511e-10	-0.738591	0.000113325	-1.54511e-10	-1.16277	0.000414289	-1.54511e-10	-1.15937
60512621	rs143265625	1.12788e-08	-1.54511e-10	0.798647	0.000433879	-1.54511e-10	0.179744	0.00185575	-1.54511e-10	0.340107
60513088	rs6986251	0.000466005	11.9222	-0.494517	3.75575e-05	-1.10132	-1.16583	0.000110299	-1.31482	-1.16792
60513279	rs138338388	8.83869e-10	-1.74773	-1.82197e-10	6.02778e-05	-1.79406	-1.82197e-10	0.000210887	-1.83461	-1.82197e-10
60513733	rs80159675	3.82295e-09	-1.54511e-10	-0.283256	0.000186834	-1.54511e-10	-0.662804	0.000712876	-1.54511e-10	-0.616629
60514437	rs17317493	8.50233e-09	0.516062	-1.82197e-10	7.33624e-05	-1.59761	-1.82197e-10	0.000346101	-1.33921	-1.82197e-10
60514487	rs12547681	4.47148e-05	9.6586	-0.574814	1.87586e-05	-1.81647	-1.1449	6.59109e-05	-1.84908	-1.14855
60516262	rs77867026	2.3932e-09	-1.54511e-10	-0.751647	0.000112925	-1.54511e-10	-1.1663	0.000412757	-1.54511e-10	-1.16308
60516403	rs76615912	8.42602e-10	-1.79554	-1.82197e-10	0.000204379	-0.573047	-1.82197e-10	0.00115489	-0.134177	-1.82197e-10
60516598	rs11992478	3.61562e-09	-1.54511e-10	-0.339015	0.000178646	-1.54511e-10	-0.707616	0.000681072	-1.54511e-10	-0.662269
60517083	rs185147229	2.79305e-09	-0.597144	-1.82197e-10	0.000102884	-1.25942	-1.82197e-10	0.000353478	-1.31811	-1.82197e-10
60518266	rs72655567	1.31345e-08	0.950964	-1.82197e-10	0.000204006	-0.574876	-1.82197e-10	0.000625516	-0.74736	-1.82197e-10
60518273	rs117996647	1.27947e-09	-1.37783	-1.82197e-10	5.71333e-05	-1.84764	-1.82197e-10	0.000212574	-1.82665	-1.82197e-10
60518326	rs77352119	3.88339e-09	-1.54511e-10	-0.267569	0.000188619	-1.54511e-10	-0.653293	0.000720816	-1.54511e-10	-0.605553
60518334	rs4738780	2.33043e-09	-1.54511e-10	-0.778224	0.000112166	-1.54511e-10	-1.17304	0.000409835	-1.54511e-10	-1.17018
60519015	rs11778476	8.45726e-10	-1.79184	-1.82197e-10	0.000207993	-0.555517	-1.82197e-10	0.00117858	-0.113869	-1.82197e-10
60519283	rs6990717	1.31379e-05	8.79342	-0.934444	1.75459e-05	-1.84232	-1.18588	6.42898e-05	-1.83403	-1.18851
60519383	rs79757597	1.65877e-09	-1.54511e-10	-1.1182	0.000169577	-1.54511e-10	-0.759717	0.000612531	-1.54511e-10	-0.768337
60520375	rs74464673	2.32064e-09	-1.54511e-10	-0.782436	0.000112053	-1.54511e-10	-1.17406	0.000409397	-1.54511e-10	-1.17125
60520492	rs10957101	1.20144e-05	8.68424	-0.914654	1.74304e-05	-1.84518	-1.18963	6.43797e-05	-1.82937	-1.19177
60520876	rs79046393	3.94742e-09	-1.54511e-10	-0.251217	0.000190997	-1.54511e-10	-0.640766	0.000730293	-1.54511e-10	-0.592491
60521559	rs76420090	3.76833e-09	-1.54511e-10	-0.297647	0.000184339	-1.54511e-10	-0.676245	0.000703759	-1.54511e-10	-0.629501
60521742	rs77823707	2.29179e-09	-1.54511e-10	-0.794946	0.000111727	-1.54511e-10	-1.17696	0.000408136	-1.54511e-10	-1.17434
60522874	rs74985355	8.04049e-10	-1.84237	-1.82197e-10	0.000100552	-1.28235	-1.82197e-10	0.000336568	-1.36714	-1.82197e-10
60522878	rs4738781	1.47417e-05	9.1231	-1.14895	1.93114e-05	-1.83257	-1.09975	6.95176e-05	-1.84366	-1.1007
60522992	rs76507481	4.31212e-09	-1.54511e-10	-0.162848	0.000204486	-1.54511e-10	-0.572521	0.000784074	-1.54511e-10	-0.521434
60523075	rs57023171	0.000527197	11.9742	-0.423142	3.74433e-05	-1.09343	-1.17677	0.000108552	-1.31926	-1.17945
60523142	rs10092481	1.0117e-05	8.55492	-0.957229	1.75393e-05	-1.84912	-1.17946	6.52059e-05	-1.82551	-1.18288
60523380	rs11986217	4.43177e-09	-1.54511e-10	-0.135479	0.000208891	-1.54511e-10	-0.551209	0.000801642	-1.54511e-10	-0.499275
60523446	rs12547196	2.24453e-09	-1.54511e-10	-0.815782	0.000111224	-1.54511e-10	-1.18147	0.000406181	-1.54511e-10	-1.17914
60523685	rs78835291	8.7475e-10	-0.659612	-1.09848	4.35771e-05	-1.25596	-0.86253	0.000116588	-1.57156	-0.855727
60523774	rs16925035	8.71183e-10	-0.659612	-1.10257	4.32495e-05	-1.25596	-0.870076	0.000115703	-1.57156	-0.86335
60524049	rs28690501	1.56886e-05	9.17879	-1.14238	1.91521e-05	-1.83022	-1.11039	6.87005e-05	-1.84503	-1.11115
60524457	rs10099680	1.49482e-05	9.1231	-1.13503	1.89414e-05	-1.83257	-1.1191	6.8201e-05	-1.84366	-1.11982
60524823	rs74518918	4.44219e-09	-1.54511e-10	-0.133132	0.000209274	-1.54511e-10	-0.549377	0.000803169	-1.54511e-10	-0.497371
60525083	rs4406382	1.21953e-05	8.73065	-0.94612	1.75466e-05	-1.84581	-1.18236	6.44319e-05	-1.83485	-1.18548
60525449	rs77568858	8.50623e-10	-1.78606	-1.82197e-10	0.000213581	-0.529005	-1.82197e-10	0.0012153	-0.0831904	-1.82197e-10
60525796	rs7838646	5.18157e-05	9.69835	-0.467183	1.83354e-05	-1.81646	-1.16773	6.44008e-05	-1.84948	-1.17133
60526089	rs17317662	1.00722e-09	-1.61708	-1.82197e-10	6.52115e-05	-1.71539	-1.82197e-10	0.000254953	-1.64486	-1.82197e-10
60526498	rs11986660	4.42349e-09	-1.54511e-10	-0.137349	0.000208587	-1.54511e-10	-0.552667	0.000800428	-1.54511e-10	-0.50079
60526565	rs10107875	1.48093e-05	8.84274	-0.864007	1.73996e-05	-1.84085	-1.19572	6.36441e-05	-1.83594	-1.19669
60527036	rs76739536	2.09572e-09	-1.54511e-10	-0.884382	0.000109923	-1.54511e-10	-1.19324	0.000401069	-1.54511e-10	-1.1918
60527353	rs12549965	1.49433e-05	8.84274	-0.855004	1.73888e-05	-1.84085	-1.19634	6.36173e-05	-1.83594	-1.19711
60528011	rs117663434	8.12918e-10	-1.8314	-1.82197e-10	6.42258e-05	-1.73062	-1.82197e-10	0.000251338	-1.65914	-1.82197e-10
60528137	rs117394921	1.56925e-09	-1.54511e-10	-1.17368	0.000126613	-1.54511e-10	-1.05189	0.000488511	-1.54511e-10	-0.994575
60528672	rs28679689	1.37374e-05	9.01874	-1.11514	1.84888e-05	-1.83738	-1.13848	6.70293e-05	-1.84171	-1.1391
60528690	rs117209120	9.39364e-10	-1.68683	-1.82197e-10	0.000161559	-0.808155	-1.82197e-10	0.000489713	-0.992117	-1.82197e-10
60529172	rs117224839	2.16289e-09	-1.54511e-10	-0.852831	0.0001191	-1.54511e-10	-1.11306	0.000439189	-1.54511e-10	-1.10101
60529277	rs75229539	1.56641e-09	-1.54511e-10	-1.17549	0.000109817	-1.54511e-10	-1.19421	0.000399599	-1.54511e-10	-1.19548
60529672	rs17252026	7.53203e-08	2.69747	-1.82197e-10	0.000420471	0.148353	-1.82197e-10	0.000879712	-0.406343	-1.82197e-10
60529722	rs6982265	1.41704e-05	8.75764	-0.823007	1.71997e-05	-1.85057	-1.19756	6.46916e-05	-1.81867	-1.19764
60529779	rs17317794	1.1075e-09	-1.52218	-1.82197e-10	5.78695e-05	-1.83483	-1.82197e-10	0.000208556	-1.84573	-1.82197e-10
60530323	rs115164289	3.92403e-09	-1.54511e-10	-0.25716	0.000190129	-1.54511e-10	-0.645323	0.000726832	-1.54511e-10	-0.597242
60530854	rs7008068	1.91026e-05	9.10742	-0.874117	1.75073e-05	-1.83613	-1.19428	6.32286e-05	-1.84361	-1.19557
60531443	rs17317857	1.05908e-09	-1.56687	-1.82197e-10	5.81485e-05	-1.83002	-1.82197e-10	0.000208287	-1.84702	-1.82197e-10
60533207	rs4131318	7.65243e-06	7.84004	-0.521535	4.60232e-05	-1.23012	-0.83376	0.000156636	-1.29591	-0.836104
60533280	rs12234974	2.98161e-08	1.71522	0.0555532	1.89307e-05	-1.75483	-1.19741	6.57926e-05	-1.80453	-1.1949
60533735	rs73680605	5.90617e-10	-1.38738	-0.763485	1.74129e-05	-1.84578	-1.19003	6.5465e-05	-1.81895	-1.18547
60534026	rs62504688	3.10623e-08	1.7591	0.0526146	1.90685e-05	-1.74751	-1.19748	6.61048e-05	-1.7994	-1.1953
60534863	rs16925042	3.15775e-08	1.7591	0.0690646	1.90733e-05	-1.74751	-1.19723	6.61554e-05	-1.7994	-1.19453
60535550	rs7014422	2.9014e-05	9.17329	-0.522038	1.73633e-05	-1.85049	-1.18817	6.51511e-05	-1.82216	-1.18707
60535824	rs6996733	2.75662e-09	0.300516	-0.910787	1.8333e-05	-1.78851	-1.19581	6.39841e-05	-1.83046	-1.19684
60535988	rs117879687	3.27968e-09	-0.436534	-1.82197e-10	8.60276e-05	-1.43835	-1.82197e-10	0.000255261	-1.64365	-1.82197e-10
60536387	rs3857968	3.31799e-08	1.84139	0.0362754	1.9386e-05	-1.73086	-1.19762	6.71756e-05	-1.78267	-1.19595
60536667	rs75182895	8.44004e-10	-1.79388	-1.82197e-10	0.000238482	-0.418728	-1.82197e-10	0.00132159	0.000651179	-1.82197e-10
60536988	rs73680606	5.7745e-10	-1.3819	-0.79151	1.7348e-05	-1.84629	-1.19325	6.48382e-05	-1.82483	-1.18921
60537025	rs116863894	8.42425e-10	-1.79575	-1.82197e-10	5.94475e-05	-1.80793	-1.82197e-10	0.000227854	-1.75723	-1.82197e-10
60537698	rs72655568	2.39546e-09	-0.750703	-1.82197e-10	6.7868e-05	-1.67546	-1.82197e-10	0.000232674	-1.7363	-1.82197e-10
60537777	rs143115051	2.88249e-09	-1.54511e-10	-0.565623	0.000161455	-1.54511e-10	-0.808795	0.000562852	-1.54511e-10	-0.852921
60538321	rs7828085	2.89888e-05	9.10581	-0.455428	1.75124e-05	-1.85097	-1.17915	6.6171e-05	-1.8165	-1.17719
60538407	rs73680620	5.39275e-10	-1.42523	-0.81658	1.72488e-05	-1.84972	-1.19556	6.39909e-05	-1.83427	-1.19292
60538823	rs72655569	3.41913e-08	1.86369	0.0440012	1.94657e-05	-1.7268	-1.19756	6.74018e-05	-1.77961	-1.19566
60539305	rs7003175	3.49726e-08	1.86369	0.0665967	1.94714e-05	-1.7268	-1.19727	6.74695e-05	-1.77961	-1.19465
60540030	rs4321990	3.87851e-08	1.87432	0.159439	1.98283e-05	-1.71176	-1.19416	6.83779e-05	-1.77188	-1.18901
60540056	rs4460359	3.60617e-08	1.91695	0.0440012	1.99264e-05	-1.70341	-1.19756	6.83555e-05	-1.76556	-1.19566
60540146	rs17318199	9.8274e-10	-1.64169	-1.82197e-10	6.06512e-05	-1.78788	-1.82197e-10	0.000237546	-1.71557	-1.82197e-10
60540391	rs4518650	3.1963e-08	1.73712	0.103177	1.9019e-05	-1.7512	-1.19638	6.61097e-05	-1.802	-1.19262
60540964	rs7842002	3.52797e-08	1.86369	0.0753375	1.94746e-05	-1.7268	-1.19711	6.74992e-05	-1.77961	-1.19421
60540985	rs73245952	2.31189e-09	-1.54511e-10	-0.786213	0.000128261	-1.54511e-10	-1.03896	0.000457564	-1.54511e-10	-1.06002
60541264	rs11775893	8.49213e-10	-1.78772	-1.82197e-10	0.000245785	-0.388565	-1.82197e-10	0.00136767	0.0349252	-1.82197e-10
60541534	rs142259393	1.85733e-09	-1.54511e-10	-1.00514	0.000114546	-1.54511e-10	-1.15204	0.000423269	-1.54511e-10	-1.13793
60541623	rs140478662	1.02597e-09	-1.59864	-1.82197e-10	5.76883e-05	-1.83797	-1.82197e-10	0.000207453	-1.85103	-1.82197e-10
60542077	rs73245958	2.3295e-09	-1.54511e-10	-0.778624	0.000128868	-1.54511e-10	-1.03423	0.000459583	-1.54511e-10	-1.05562
60542139	rs17252576	8.17377e-06	7.94486	-0.560452	4.76244e-05	-1.13737	-0.892305	0.000156739	-1.23895	-0.892406
60542774	rs12543836	5.67534e-10	-1.42548	-0.765257	1.73339e-05	-1.84973	-1.19063	6.43829e-05	-1.83432	-1.18677
60542864	rs4282558	1.40415e-09	-1.28484	-1.82197e-10	7.4043e-05	-1.58838	-1.82197e-10	0.000224267	-1.7731	-1.82197e-10
60543209	rs16925057	5.24671e-10	-1.4191	-0.850164	1.72241e-05	-1.84935	-1.19736	6.3864e-05	-1.83304	-1.19614
60543515	rs75564267	8.84509e-10	-1.747	-1.82197e-10	0.00035758	-0.0136626	-1.82197e-10	0.00227362	0.543191	-1.82197e-10
60543992	rs9643511	4.48961e-08	1.90625	0.273819	1.98449e-05	-1.71892	-1.18616	6.90329e-05	-1.7736	-1.17775
60544006	rs10957102	0.000410969	11.7976	-0.495564	3.5701e-05	-1.15783	-1.16002	0.000109664	-1.33413	-1.15438
60544178	rs149775208	1.90672e-09	-1.54511e-10	-0.978893	0.000174072	-1.54511e-10	-0.733552	0.00062767	-1.54511e-10	-0.743922
60544364	rs16925062	4.28059e-08	1.93949	0.192908	2.01224e-05	-1.69893	-1.19227	6.9245e-05	-1.76214	-1.18615
60545488	rs72655570	5.85981e-08	2.1392	0.307223	2.12348e-05	-1.65457	-1.18281	7.31051e-05	-1.72108	-1.17296
60545664	rs4737547	4.01367e-05	9.26753	-0.29176	1.81212e-05	-1.8499	-1.14604	6.78624e-05	-1.82496	-1.1435
60546185	rs76164742	8.37163e-10	-1.80202	-1.82197e-10	0.000224464	-0.479308	-1.82197e-10	0.00121181	-0.0860651	-1.82197e-10
60546223	rs72655571	1.32615e-09	-1.342	-1.82197e-10	6.5118e-05	-1.71682	-1.82197e-10	0.000220514	-1.78998	-1.82197e-10
60547153	rs71521470	8.38806e-10	-1.80005	-1.82197e-10	0.000159688	-0.819799	-1.82197e-10	0.000450873	-1.07475	-1.82197e-10
60549035	rs75922814	1.33317e-08	-1.54511e-10	0.965863	0.000413745	-1.54511e-10	0.132226	0.00156909	-1.54511e-10	0.172316
60549318	rs6990562	5.04154e-08	1.91372	0.382297	1.97817e-05	-1.74367	-1.1646	6.99188e-05	-1.78636	-1.15225
60549508	rs4612329	9.5441e-10	-1.04273	-0.628213	2.45602e-05	-1.59635	-1.09555	7.60296e-05	-1.74961	-1.1052
60549575	rs73245966	2.17502e-09	-1.54511e-10	-0.847241	0.000124883	-1.54511e-10	-1.06565	0.000447288	-1.54511e-10	-1.08273
60549888	rs117054395	1.53214e-09	-1.54511e-10	-1.19761	0.000115621	-1.54511e-10	-1.14271	0.000414345	-1.54511e-10	-1.15924
60550114	rs16925069	5.38877e-08	1.97973	0.382893	1.99898e-05	-1.73228	-1.16552	7.04818e-05	-1.77745	-1.15313
60550777	rs17318561	5.13203e-06	7.95126	-1.03229	3.27735e-05	-1.21563	-1.18777	0.00011159	-1.28475	-1.18636
60551616	rs147627371	1.53686e-09	-1.54511e-10	-1.19454	0.000127108	-1.54511e-10	-1.04798	0.000459487	-1.54511e-10	-1.05583
60551655	rs4342576	5.09394e-05	9.49176	-0.277643	1.82058e-05	-1.84865	-1.14263	6.76316e-05	-1.83186	-1.14
60551712	rs62504689	5.8559e-08	2.00034	0.445419	2.02462e-05	-1.72863	-1.15643	7.13895e-05	-1.77457	-1.14321
60552380	rs57760637	5.20693e-10	-1.37093	-0.905945	1.73064e-05	-1.84513	-1.19682	6.44659e-05	-1.82219	-1.19762
60552475	rs80136023	2.78378e-09	-1.54511e-10	-0.600467	0.000246041	-1.54511e-10	-0.387526	0.00083268	-1.54511e-10	-0.461288
60552681	rs59144101	5.24109e-10	-1.36439	-0.905945	1.73194e-05	-1.84438	-1.19682	6.45704e-05	-1.82057	-1.19762
60553075	rs9792187	5.4352e-08	1.96965	0.401553	2.02612e-05	-1.7215	-1.16281	7.10463e-05	-1.77265	-1.14995
60553239	rs12675414	5.2529e-10	-1.35497	-0.913108	1.73466e-05	-1.84324	-1.19639	6.47331e-05	-1.81817	-1.19749
60553526	rs12675873	5.28914e-10	-1.3515	-0.909708	1.73505e-05	-1.84279	-1.19661	6.47867e-05	-1.81728	-1.19756
60553794	rs4737548	5.30592e-10	-1.34833	-0.909708	1.73577e-05	-1.84238	-1.19661	6.48404e-05	-1.81645	-1.19756
60553849	rs4737549	5.30592e-10	-1.34833	-0.909708	1.73577e-05	-1.84238	-1.19661	6.48404e-05	-1.81645	-1.19756
60554196	rs16925082	2.90202e-10	-1.7439	-1.11755	8.80812e-05	-0.220069	-1.19469	0.000490623	0.206488	-1.19675
60554402	rs10111592	7.14327e-06	8.31563	-1.06599	3.48301e-05	-1.14798	-1.19456	0.000119137	-1.21191	-1.19375
60554538	rs6983204	5.18595e-05	9.51636	-0.284344	1.81501e-05	-1.85009	-1.14426	6.77878e-05	-1.82788	-1.14167
60554852	rs11784285	8.41355e-10	-1.79702	-1.82197e-10	0.000234719	-0.434634	-1.82197e-10	0.00129789	-0.0174398	-1.82197e-10
60554935	rs62504690	2.1407e-09	-0.863144	-1.82197e-10	8.35143e-05	-1.46801	-1.82197e-10	0.000249325	-1.66718	-1.82197e-10
60555094	rs77285254	8.302e-10	-1.81037	-1.82197e-10	0.000218365	-0.506856	-1.82197e-10	0.00119535	-0.099743	-1.82197e-10
60555241	rs73680623	5.33981e-10	-1.34197	-0.909708	1.73725e-05	-1.84153	-1.19661	6.49497e-05	-1.81476	-1.19756
60555353	rs72655574	1.01903e-05	8.70459	-1.09968	3.92085e-05	-1.02653	-1.1976	0.000130557	-1.1165	-1.19763
60555506	rs12541727	5.33981e-10	-1.34197	-0.909708	1.73725e-05	-1.84153	-1.19661	6.49497e-05	-1.81476	-1.19756
60556037	rs57310682	4.49708e-08	1.75531	0.426427	1.96176e-05	-1.75845	-1.15814	6.95035e-05	-1.80071	-1.14385
60556068	rs73680624	1.95738e-09	-1.54511e-10	-0.952671	0.00011004	-1.54511e-10	-1.19218	0.000399777	-1.54511e-10	-1.19503
60556509	rs72655575	1.61817e-06	6.95976	-1.19498	3.39356e-05	-1.21117	-1.15739	0.000109618	-1.32651	-1.16242
60556826	rs72655576	9.43869e-06	8.62683	-1.09853	3.80401e-05	-1.05677	-1.19761	0.000127418	-1.14081	-1.19765
60557060	rs73245972	2.15705e-09	-1.54511e-10	-0.855538	0.000124251	-1.54511e-10	-1.07072	0.000445177	-1.54511e-10	-1.08746
60557136	rs28537162	1.01791e-05	8.70459	-1.10078	3.92096e-05	-1.02653	-1.19758	0.000130559	-1.1165	-1.19761
60557635	rs74464493	2.44418e-09	-0.730569	-1.82197e-10	5.70035e-05	-1.84991	-1.82197e-10	0.000227557	-1.75853	-1.82197e-10
60559138	rs147488666	1.00406e-07	-1.54511e-10	2.98495	0.00595312	-1.54511e-10	2.79865	0.0233402	-1.54511e-10	2.872
60560480	rs60064130	4.91019e-08	1.8483	0.421317	1.96622e-05	-1.75448	-1.15984	6.97393e-05	-1.79468	-1.14649
60560511	rs79814986	8.22747e-10	-1.81938	-1.82197e-10	0.000206781	-0.561363	-1.82197e-10	0.00112316	-0.162039	-1.82197e-10
60561809	rs62504693	1.01511e-08	1.22978	-0.536478	1.93076e-05	-1.80887	-1.12365	6.94136e-05	-1.82849	-1.11737
60562161	rs79765273	6.36949e-08	2.52983	-1.82197e-10	0.000518848	0.358589	-1.82197e-10	0.00139817	0.0569841	-1.82197e-10
60562380	rs76685682	8.22747e-10	-1.81938	-1.82197e-10	0.000206781	-0.561363	-1.82197e-10	0.00112316	-0.162039	-1.82197e-10
60562925	rs72655578	4.84442e-08	1.82588	0.430252	1.96187e-05	-1.75808	-1.15847	6.96599e-05	-1.79742	-1.14489
60563295	rs150392334	4.09361e-09	-1.54511e-10	-0.21485	0.000192482	-1.54511e-10	-0.633019	0.000732773	-1.54511e-10	-0.589101
60563726	rs111384228	1.65342e-09	-1.12143	-1.82197e-10	5.70829e-05	-1.84852	-1.82197e-10	0.000213276	-1.82335	-1.82197e-10
60563750	rs72655579	1.05974e-05	8.70459	-1.0605	3.93629e-05	-1.02653	-1.19367	0.000131194	-1.1165	-1.19276
60564082	rs193150876	3.32158e-09	-1.54511e-10	-0.423837	0.000148995	-1.54511e-10	-0.889113	0.000556832	-1.54511e-10	-0.863674
60564143	rs6471795	0.00026939	11.1204	-0.240718	1.85951e-05	-1.8368	-1.13333	6.70602e-05	-1.84986	-1.13049
60564206	rs4272364	2.48956e-09	-0.712173	-1.82197e-10	6.65763e-05	-1.69467	-1.82197e-10	0.00021717	-1.80526	-1.82197e-10
60564332	rs144281835	1.92493e-09	-0.969391	-1.82197e-10	6.92673e-05	-1.65505	-1.82197e-10	0.00024643	-1.67886	-1.82197e-10
60564353	rs73680627	1.96358e-09	-1.54511e-10	-0.949511	0.00010999	-1.54511e-10	-1.19264	0.000399651	-1.54511e-10	-1.19535
60564806	rs12543325	1.96358e-09	-1.54511e-10	-0.949511	0.00010999	-1.54511e-10	-1.19264	0.000399651	-1.54511e-10	-1.19535
60564848	rs7814268	9.87233e-09	1.19049	-0.525032	1.92447e-05	-1.81336	-1.12243	6.92633e-05	-1.83173	-1.11629
60565984	rs16925086	1.96358e-09	-1.54511e-10	-0.949511	0.00010999	-1.54511e-10	-1.19264	0.000399651	-1.54511e-10	-1.19535
60566365	rs56188656	4.30733e-08	1.64004	0.498581	1.92668e-05	-1.78737	-1.14727	6.88341e-05	-1.82222	-1.13201
60566602	rs16925089	5.05993e-08	1.85945	0.440209	1.99849e-05	-1.74114	-1.15691	7.0464e-05	-1.78775	-1.14309
60567376	rs12549759	2.04331e-09	-1.54511e-10	-0.909708	0.000109554	-1.54511e-10	-1.19661	0.000398766	-1.54511e-10	-1.19756
60567509	rs16925094	5.33544e-08	1.90232	0.450361	2.02279e-05	-1.73366	-1.1523	7.1123e-05	-1.78204	-1.13948
60567960	rs16925098	8.93231e-10	-0.674835	-1.06235	4.58433e-05	-1.26671	-0.801088	0.000123395	-1.57891	-0.79164
60567995	rs113916608	7.45824e-09	0.385041	-1.82197e-10	0.000109232	-1.19955	-1.82197e-10	0.000427145	-1.12881	-1.82197e-10
60568207	rs73680628	2.04869e-09	-1.54511e-10	-0.907078	0.000120509	-1.54511e-10	-1.10129	0.000432738	-1.54511e-10	-1.11581
60568606	rs4501567	9.67517e-09	1.23347	-0.588183	1.90003e-05	-1.81373	-1.13484	6.86538e-05	-1.82858	-1.12828
60569262	rs116988691	1.00017e-09	-1.62411	-1.82197e-10	7.03426e-05	-1.63965	-1.82197e-10	0.000361731	-1.29504	-1.82197e-10
60569511	rs17319082	1.02612e-08	0.704093	-1.82197e-10	7.6323e-05	-1.55805	-1.82197e-10	0.000358116	-1.30508	-1.82197e-10
60570797	rs57039053	1.88072e-09	-1.54511e-10	-0.992624	0.000111951	-1.54511e-10	-1.17496	0.00040562	-1.54511e-10	-1.18052
60571034	rs73680629	1.89724e-09	-1.54511e-10	-0.98388	0.00011164	-1.54511e-10	-1.17775	0.000404644	-1.54511e-10	-1.18293
60571129	rs11774669	4.03864e-07	5.57421	-1.19741	1.90544e-05	-1.85009	-1.09564	7.12807e-05	-1.82012	-1.09919
60571945	rs62504698	9.38091e-10	-1.68819	-1.82197e-10	5.69433e-05	-1.85097	-1.82197e-10	0.000208294	-1.84699	-1.82197e-10
60572067	rs62504699	9.38091e-10	-1.68819	-1.82197e-10	5.69433e-05	-1.85097	-1.82197e-10	0.000208294	-1.84699	-1.82197e-10
60572137	rs149459855	1.53471e-09	-1.54511e-10	-1.19594	0.000124525	-1.54511e-10	-1.06852	0.000453233	-1.54511e-10	-1.06953
60572959	rs7017533	1.93622e-09	-1.54511e-10	-0.963539	0.000111016	-1.54511e-10	-1.18335	0.000402724	-1.54511e-10	-1.18768
60573264	rs62504700	9.39845e-10	-1.68632	-1.82197e-10	5.69461e-05	-1.85092	-1.82197e-10	0.000208233	-1.84728	-1.82197e-10
60573540	rs62504701	3.23253e-10	-1.61125	-1.14235	1.73492e-05	-1.84187	-1.19761	6.26796e-05	-1.85057	-1.19734
60574575	rs73680641	1.86415e-09	-1.54511e-10	-1.00147	0.000112296	-1.54511e-10	-1.17189	0.00040671	-1.54511e-10	-1.17784
60574673	rs7007604	3.86541e-10	-1.56457	-1.01023	1.83382e-05	-1.79084	-1.19319	6.35651e-05	-1.83776	-1.19612
60575539	rs61052039	1.91117e-09	-1.54511e-10	-0.976564	0.000111489	-1.54511e-10	-1.1791	0.000404078	-1.54511e-10	-1.18433
60576080	rs140490641	3.59084e-09	-1.54511e-10	-0.345893	0.000169955	-1.54511e-10	-0.757492	0.000596963	-1.54511e-10	-0.794081
60577175	rs72655584	1.79438e-08	1.26296	-1.82197e-10	0.00012764	-1.04381	-1.82197e-10	0.000348211	-1.33313	-1.82197e-10
60577652	rs79631466	9.32962e-10	-1.69367	-1.82197e-10	5.69383e-05	-1.85105	-1.82197e-10	0.000208486	-1.84607	-1.82197e-10
60577844	rs62504702	3.18976e-10	-1.62332	-1.1436	1.731e-05	-1.8441	-1.19764	6.26609e-05	-1.85097	-1.19723
60579164	rs62504703	1.16352e-07	2.32597	0.806373	2.10372e-05	-1.72253	-1.1242	7.5182e-05	-1.75862	-1.1074
60579723	rs79878755	2.00423e-09	-1.54511e-10	-0.929018	0.000119018	-1.54511e-10	-1.11375	0.000427814	-1.54511e-10	-1.12725
60580017	rs28709348	3.50621e-10	-1.48887	-1.18346	1.91374e-05	-1.75572	-1.18566	6.66409e-05	-1.80687	-1.17974
60580091	rs72655585	4.52041e-07	5.60008	-1.11058	1.74047e-05	-1.85001	-1.18628	6.44598e-05	-1.83246	-1.18744
60580660	rs10504295	6.02604e-05	9.94206	-0.559904	1.74709e-05	-1.85103	-1.18145	6.47861e-05	-1.83269	-1.18216
60580715	rs16925101	1.1075e-07	2.3674	0.715592	2.07167e-05	-1.7175	-1.14458	7.40546e-05	-1.75204	-1.1291
60580861	rs16925104	2.4787e-09	-1.54511e-10	-0.716545	0.000109525	-1.54511e-10	-1.19687	0.000399958	-1.54511e-10	-1.19458
60580938	rs16925107	1.18448e-07	2.42366	0.726534	2.09918e-05	-1.70615	-1.14275	7.55312e-05	-1.73438	-1.12701
60581812	rs12545525	1.43705e-08	1.66115	-0.620253	1.93209e-05	-1.78369	-1.14814	6.95715e-05	-1.79827	-1.14531
60581977	rs79111770	1.65068e-09	-1.54511e-10	-1.12309	0.000112087	-1.54511e-10	-1.17375	0.000410914	-1.54511e-10	-1.16755
60582704	rs62504725	3.26601e-10	-1.60557	-1.13772	1.73728e-05	-1.84073	-1.19739	6.2682e-05	-1.85028	-1.19759
60582882	rs16925109	1.15555e-07	2.38906	0.736409	2.08704e-05	-1.71362	-1.14107	7.45993e-05	-1.74869	-1.12511
60583239	rs10957105	2.12876e-09	-0.209715	-0.659022	1.7534e-05	-1.84344	-1.18544	6.35681e-05	-1.84712	-1.18671
60583767	rs12549153	1.38419e-08	1.70605	-0.702623	1.90192e-05	-1.77735	-1.17022	6.83205e-05	-1.79264	-1.16909
60583897	rs12546911	2.60811e-09	-1.54511e-10	-0.665654	0.000109799	-1.54511e-10	-1.19437	0.000401486	-1.54511e-10	-1.19076
60583948	rs10104862	3.68954e-10	-1.43376	-1.18761	1.97938e-05	-1.72649	-1.18116	6.83921e-05	-1.78635	-1.17433
60584177	rs4629854	1.4557e-08	1.77206	-0.718263	1.92329e-05	-1.7626	-1.17381	6.94008e-05	-1.77329	-1.17275
60584263	rs62504726	9.72647e-10	-1.65201	-1.82197e-10	5.7094e-05	-1.84832	-1.82197e-10	0.00020754	-1.85061	-1.82197e-10
60584532	rs28572408	2.45069e-09	-0.0931572	-0.634751	1.75241e-05	-1.84925	-1.1802	6.3681e-05	-1.85073	-1.18132
60584683	rs28498065	2.29489e-09	-0.0931572	-0.700435	1.73516e-05	-1.84925	-1.19009	6.30789e-05	-1.85073	-1.19082
60584917	rs74621290	1.89347e-09	-0.98587	-1.82197e-10	8.26092e-05	-1.4789	-1.82197e-10	0.000237409	-1.71615	-1.82197e-10
60585342	rs4644228	1.0763e-07	2.41319	0.641233	2.05103e-05	-1.70925	-1.16285	7.29279e-05	-1.74492	-1.15155
60585443	rs7826590	2.58181e-09	-1.54511e-10	-0.675786	0.000109717	-1.54511e-10	-1.19512	0.00040104	-1.54511e-10	-1.19187
60586377	rs62504727	9.26063e-10	-1.70109	-1.82197e-10	5.69403e-05	-1.85102	-1.82197e-10	0.000208784	-1.84464	-1.82197e-10
60587315	rs57605178	5.00073e-07	5.71403	-1.12356	1.73142e-05	-1.84822	-1.19327	6.36573e-05	-1.8377	-1.19472
60587578	rs73680644	2.66041e-09	-1.54511e-10	-0.6458	0.000109989	-1.54511e-10	-1.19264	0.000402459	-1.54511e-10	-1.18834
60587632	rs16925119	9.73478e-08	2.25319	0.700822	2.00971e-05	-1.73718	-1.15527	7.17866e-05	-1.76887	-1.14337
60587930	rs78351426	8.4452e-10	-1.79327	-1.82197e-10	0.000253829	-0.356363	-1.82197e-10	0.000958481	-0.320587	-1.82197e-10
60589172	rs16925122	2.06128e-09	-1.54511e-10	-0.90095	0.000120937	-1.54511e-10	-1.09775	0.000434154	-1.54511e-10	-1.11254
60589190	rs62504728	9.67405e-10	-1.65742	-1.82197e-10	5.70597e-05	-1.84892	-1.82197e-10	0.000207602	-1.85031	-1.82197e-10
60589239	rs117652955	1.25071e-08	0.902015	-1.82197e-10	8.18132e-05	-1.48858	-1.82197e-10	0.000393205	-1.21161	-1.82197e-10
60589250	rs7820215	2.7878e-09	-1.54511e-10	-0.599025	0.000110575	-1.54511e-10	-1.18733	0.000405246	-1.54511e-10	-1.18144
60590180	rs190615053	2.52081e-09	-1.54511e-10	-0.699698	0.000135729	-1.54511e-10	-0.982362	0.000481628	-1.54511e-10	-1.00876
60590640	rs16925125	2.74504e-09	-1.54511e-10	-0.614482	0.000110361	-1.54511e-10	-1.18927	0.000404251	-1.54511e-10	-1.1839
60591138	rs12682289	2.74504e-09	-1.54511e-10	-0.614482	0.000110361	-1.54511e-10	-1.18927	0.000404251	-1.54511e-10	-1.1839
60591355	rs7350109	5.43447e-07	5.79598	-1.12233	1.73207e-05	-1.84641	-1.19471	6.33448e-05	-1.84091	-1.19643
60591582	rs11784625	5.50039e-07	5.79598	-1.11027	1.74088e-05	-1.84641	-1.18963	6.36489e-05	-1.84091	-1.19164
60592568	rs12546812	2.80233e-09	-1.54511e-10	-0.593829	0.000110652	-1.54511e-10	-1.18663	0.000405597	-1.54511e-10	-1.18058
60592913	rs73247823	2.81846e-09	-1.54511e-10	-0.588088	0.000110739	-1.54511e-10	-1.18585	0.000405993	-1.54511e-10	-1.1796
60593139	rs9792178	2.71582e-09	-1.54511e-10	-0.625184	0.000110224	-1.54511e-10	-1.19051	0.000403604	-1.54511e-10	-1.1855
60594426	rs75592700	8.47548e-10	-1.78969	-1.82197e-10	0.000130012	-1.0254	-1.82197e-10	0.00042738	-1.12826	-1.82197e-10
60594638	rs185086050	1.63759e-09	-1.54511e-10	-1.13106	0.000109463	-1.54511e-10	-1.19744	0.000398815	-1.54511e-10	-1.19744
60594825	rs138460577	5.68589e-07	5.83301	-1.11413	1.74057e-05	-1.84546	-1.19077	6.35038e-05	-1.84222	-1.19262
60595030	rs76809810	2.75916e-09	-1.54511e-10	-0.609352	0.00011043	-1.54511e-10	-1.18864	0.000404573	-1.54511e-10	-1.1831
60595165	rs142936325	8.08086e-10	-1.83737	-1.82197e-10	6.45962e-05	-1.72487	-1.82197e-10	0.000300065	-1.48194	-1.82197e-10
60595306	rs78437047	1.97578e-09	-1.54511e-10	-0.943318	0.000118081	-1.54511e-10	-1.12165	0.000424734	-1.54511e-10	-1.13447
60595686	rs73247828	2.7878e-09	-1.54511e-10	-0.599025	0.000110575	-1.54511e-10	-1.18733	0.000405246	-1.54511e-10	-1.18144
60596208	rs73247831	2.84823e-09	-1.54511e-10	-0.577581	0.000110905	-1.54511e-10	-1.18435	0.000406743	-1.54511e-10	-1.17776
60596614	rs147266140	1.91218e-09	-1.54511e-10	-0.976033	0.000115337	-1.54511e-10	-1.14517	0.000414956	-1.54511e-10	-1.15776
60596629	rs117493207	7.98847e-10	-1.84886	-1.82197e-10	8.23135e-05	-1.48249	-1.82197e-10	0.000265467	-1.60445	-1.82197e-10
60596796	rs59092057	2.74504e-09	-1.54511e-10	-0.614482	0.000110361	-1.54511e-10	-1.18927	0.000404251	-1.54511e-10	-1.1839
60596911	rs139686013	2.27026e-09	-1.54511e-10	-0.804382	0.000198556	-1.54511e-10	-0.601952	0.000669757	-1.54511e-10	-0.679022
60597029	rs72655588	5.82007e-07	5.88703	-1.14483	1.7304e-05	-1.84488	-1.19721	6.3134e-05	-1.8432	-1.19748
60597717	rs56207859	8.18159e-08	3.96536	-1.18516	1.79176e-05	-1.84696	-1.16028	6.84413e-05	-1.81062	-1.14934
60597911	rs116868976	1.90059e-09	-1.54511e-10	-0.982116	0.000184225	-1.54511e-10	-0.676867	0.000630521	-1.54511e-10	-0.739391
60598193	rs73247834	2.77341e-09	-1.54511e-10	-0.604199	0.000110501	-1.54511e-10	-1.188	0.000404905	-1.54511e-10	-1.18228
60599115	rs16925129	1.95785e-09	-1.54511e-10	-0.952433	0.000117499	-1.54511e-10	-1.1266	0.000422827	-1.54511e-10	-1.13897
60599329	rs35484123	7.17034e-08	1.65359	0.994671	1.94364e-05	-1.81734	-1.10854	7.12955e-05	-1.83341	-1.08569
60599331	rs60461555	3.58518e-06	5.48498	1.0753	1.92665e-05	-1.78895	-1.1457	7.49064e-05	-1.7309	-1.1388
60600066	rs116963428	1.03167e-09	-1.5931	-1.82197e-10	5.71993e-05	-1.84648	-1.82197e-10	0.000207507	-1.85077	-1.82197e-10
60600076	rs150234939	9.09198e-10	-1.71947	-1.82197e-10	6.01714e-05	-1.79583	-1.82197e-10	0.000209897	-1.83932	-1.82197e-10
60600224	rs17266595	7.78879e-08	2.73099	-1.82197e-10	0.00042993	0.170599	-1.82197e-10	0.000896513	-0.387424	-1.82197e-10
60600281	rs6981960	5.67173e-08	3.02629	-0.612492	1.93473e-05	-1.79771	-1.13276	7.62513e-05	-1.73813	-1.11377
60600731	rs143814595	3.26564e-09	-0.440822	-1.82197e-10	0.000104877	-1.24024	-1.82197e-10	0.000334872	-1.37219	-1.82197e-10
60600998	rs16925140	1.73863e-09	-1.54511e-10	-1.07118	0.000153042	-1.54511e-10	-0.862308	0.000615329	-1.54511e-10	-0.763779
60601403	rs10504297	2.94257e-09	-1.54511e-10	-0.544995	0.000111476	-1.54511e-10	-1.17922	0.000409264	-1.54511e-10	-1.17158
60602526	rs117755488	7.9805e-10	-1.84986	-1.82197e-10	8.11116e-05	-1.4972	-1.82197e-10	0.000262299	-1.61645	-1.82197e-10
60602893	rs7017228	2.85263e-09	-1.54511e-10	-0.576038	0.000111908	-1.54511e-10	-1.17535	0.000410389	-1.54511e-10	-1.16883
60603370	rs75351954	8.31829e-10	-1.80841	-1.82197e-10	0.000256969	-0.344066	-1.82197e-10	0.000745309	-0.572138	-1.82197e-10
60604193	rs16925150	2.64594e-09	-1.54511e-10	-0.651253	0.000110061	-1.54511e-10	-1.19199	0.000402966	-1.54511e-10	-1.18708
60605138	rs111398080	3.08951e-09	-0.496266	-1.82197e-10	6.34879e-05	-1.74217	-1.82197e-10	0.000232551	-1.73683	-1.82197e-10
60605208	rs56394800	2.88078e-07	2.96154	1.07741	2.37261e-05	-1.66281	-1.06363	8.56483e-05	-1.69334	-1.04235
60605771	rs7841860	2.64594e-09	-1.54511e-10	-0.651253	0.000110061	-1.54511e-10	-1.19199	0.000402966	-1.54511e-10	-1.18708
60605866	rs147119267	8.7708e-10	-1.75544	-1.82197e-10	8.53448e-05	-1.44632	-1.82197e-10	0.000272848	-1.57702	-1.82197e-10
60605963	rs7842025	2.70079e-09	-1.54511e-10	-0.630734	0.00011031	-1.54511e-10	-1.18973	0.000404183	-1.54511e-10	-1.18407
60605999	rs7842035	2.74229e-09	-1.54511e-10	-0.615487	0.000110519	-1.54511e-10	-1.18784	0.000405173	-1.54511e-10	-1.18162
60606951	rs7000966	7.20054e-08	3.21001	-0.557543	1.99684e-05	-1.81512	-1.08375	7.8956e-05	-1.76114	-1.0559
60607279	rs60128317	2.64594e-09	-1.54511e-10	-0.651253	0.000110061	-1.54511e-10	-1.19199	0.000402966	-1.54511e-10	-1.18708
60607612	rs59572343	2.72746e-09	-1.54511e-10	-0.620906	0.000110442	-1.54511e-10	-1.18853	0.000404813	-1.54511e-10	-1.18251
60608188	rs61373903	2.64594e-09	-1.54511e-10	-0.651253	0.000110061	-1.54511e-10	-1.19199	0.000402966	-1.54511e-10	-1.18708
60608536	rs111759177	6.39182e-09	0.23074	-1.82197e-10	0.00010063	-1.28157	-1.82197e-10	0.000391749	-1.21532	-1.82197e-10
60608732	rs145954270	2.59161e-09	-1.54511e-10	-0.671998	0.00012738	-1.54511e-10	-1.04585	0.00047149	-1.54511e-10	-1.03004
60609035	rs62504732	1.0107e-07	4.1668	-1.17527	2.23522e-05	-1.84982	-0.936284	8.61036e-05	-1.82338	-0.907005
60609995	rs60259845	2.68722e-09	-1.54511e-10	-0.635773	0.000110245	-1.54511e-10	-1.19031	0.000403872	-1.54511e-10	-1.18484
60610322	rs111560877	9.80969e-10	-1.64349	-1.82197e-10	5.71557e-05	-1.84724	-1.82197e-10	0.000207476	-1.85092	-1.82197e-10
60610679	rs117123396	3.5341e-08	1.94076	-1.82197e-10	0.000507845	0.337153	-1.82197e-10	0.00165688	0.226752	-1.82197e-10
60611008	rs77345248	1.98678e-09	-1.54511e-10	-0.937764	0.000118442	-1.54511e-10	-1.1186	0.000425918	-1.54511e-10	-1.13169
60611239	rs72655591	8.95519e-07	6.3472	-1.17407	2.13568e-05	-1.8231	-1.00855	7.66612e-05	-1.85101	-0.995529
60611292	rs73680665	2.7578e-09	-1.54511e-10	-0.609847	0.000110601	-1.54511e-10	-1.18709	0.000405557	-1.54511e-10	-1.18068
60611422	rs147745664	1.54411e-08	1.11275	-1.82197e-10	0.000204393	-0.572976	-1.82197e-10	0.000696347	-0.640089	-1.82197e-10
60611472	rs62504733	2.78092e-07	2.92636	1.07732	2.34322e-05	-1.67275	-1.06616	8.4859e-05	-1.70063	-1.04432
60611474	rs72655592	7.83786e-08	3.31166	-0.574386	1.967e-05	-1.82314	-1.09079	7.73273e-05	-1.77412	-1.06377
60612383	rs77122045	1.97185e-09	-1.54511e-10	-0.945304	0.000117953	-1.54511e-10	-1.12274	0.000424315	-1.54511e-10	-1.13546
60612706	rs59987636	2.81073e-09	-1.54511e-10	-0.590835	0.000110966	-1.54511e-10	-1.1838	0.000407109	-1.54511e-10	-1.17685
60612766	rs73247860	2.71553e-09	-1.54511e-10	-0.625293	0.000110373	-1.54511e-10	-1.18916	0.000404827	-1.54511e-10	-1.18248
60612958	rs75159780	1.60477e-09	-1.54511e-10	-1.1513	0.000135018	-1.54511e-10	-0.987614	0.000485863	-1.54511e-10	-1.00001
60613335	rs7005221	2.92744e-09	-0.55015	-1.82197e-10	7.37867e-05	-1.59184	-1.82197e-10	0.000228495	-1.75442	-1.82197e-10
60613874	rs62504734	9.95885e-10	-1.6284	-1.82197e-10	5.72968e-05	-1.84478	-1.82197e-10	0.000207477	-1.85092	-1.82197e-10
60615536	rs56834452	3.72809e-09	-1.54511e-10	-0.308383	0.000184022	-1.54511e-10	-0.677967	0.000719807	-1.54511e-10	-0.606953
60616020	rs77932968	9.99065e-10	-1.62521	-1.82197e-10	5.7328e-05	-1.84423	-1.82197e-10	0.000207496	-1.85082	-1.82197e-10
60616761	rs112903508	1.99395e-09	-1.54511e-10	-0.93416	0.000118678	-1.54511e-10	-1.11661	0.000426695	-1.54511e-10	-1.12987
60616821	rs77706618	5.62631e-09	0.103176	-1.82197e-10	9.42259e-05	-1.34733	-1.82197e-10	0.000365413	-1.28491	-1.82197e-10
60616973	rs75208986	9.76812e-10	-1.64774	-1.82197e-10	0.000159627	-0.820185	-1.82197e-10	0.000995776	-0.282414	-1.82197e-10
60617306	rs181539722	2.03672e-09	-1.54511e-10	-0.912938	0.000120105	-1.54511e-10	-1.10466	0.0004314	-1.54511e-10	-1.1189
60617398	rs73247868	2.68722e-09	-1.54511e-10	-0.635773	0.000110245	-1.54511e-10	-1.19031	0.000403872	-1.54511e-10	-1.18484
60618415	rs6983494	2.70079e-09	-1.54511e-10	-0.630734	0.00011031	-1.54511e-10	-1.18973	0.000404183	-1.54511e-10	-1.18407
60620104	rs16925171	2.71449e-09	-1.54511e-10	-0.625674	0.000110377	-1.54511e-10	-1.18912	0.000404504	-1.54511e-10	-1.18328
60621181	rs137934890	1.56302e-09	-1.54511e-10	-1.17766	0.00011336	-1.54511e-10	-1.16246	0.00041103	-1.54511e-10	-1.16727
60621509	rs7833284	2.64594e-09	-1.54511e-10	-0.651253	0.000110061	-1.54511e-10	-1.19199	0.000402966	-1.54511e-10	-1.18708
60622086	rs7834153	2.71449e-09	-1.54511e-10	-0.625674	0.000110377	-1.54511e-10	-1.18912	0.000404504	-1.54511e-10	-1.18328
60622328	rs4305887	0.000165151	10.9828	-0.592426	1.75451e-05	-1.84006	-1.18819	6.31511e-05	-1.85058	-1.18982
60622634	rs143554690	2.03441e-09	-1.54511e-10	-0.914073	0.000120027	-1.54511e-10	-1.1053	0.000431143	-1.54511e-10	-1.1195
60622669	rs4541897	7.83663e-08	3.27605	-0.53893	2.00203e-05	-1.82045	-1.07582	7.89773e-05	-1.7697	-1.04707
60622853	rs78669068	1.58467e-09	-1.54511e-10	-1.1639	0.000132947	-1.54511e-10	-1.00307	0.000466577	-1.54511e-10	-1.04051
60623348	rs12541902	9.16814e-08	4.06271	-1.16867	2.2888e-05	-1.84765	-0.914758	8.85154e-05	-1.81843	-0.884329
60623806	rs145582815	7.97668e-10	-1.85034	-1.82197e-10	7.29868e-05	-1.60274	-1.82197e-10	0.000252644	-1.65396	-1.82197e-10
60623880	rs1511026	0.000164031	10.9703	-0.586747	1.75407e-05	-1.84103	-1.18747	6.32142e-05	-1.85024	-1.18916
60624138	rs2203040	0.000167041	10.9828	-0.581042	1.75709e-05	-1.84006	-1.18672	6.32359e-05	-1.85058	-1.18848
60624297	rs73247877	2.71449e-09	-1.54511e-10	-0.625674	0.000110377	-1.54511e-10	-1.18912	0.000404504	-1.54511e-10	-1.18328
60624888	rs4738783	2.70079e-09	-1.54511e-10	-0.630734	0.00011031	-1.54511e-10	-1.18973	0.000404183	-1.54511e-10	-1.18407
60625197	rs6983167	2.69401e-07	5.1554	-1.18348	2.07265e-05	-1.76766	-1.09395	7.49611e-05	-1.76411	-1.10485
60625318	rs6983076	0.000168971	10.9828	-0.569554	1.75986e-05	-1.84006	-1.18515	6.33275e-05	-1.85058	-1.18703
60626037	rs74409441	1.83649e-09	-1.54511e-10	-1.01642	0.00011362	-1.54511e-10	-1.16016	0.000417696	-1.54511e-10	-1.15118
60626099	rs4237035	1.2315e-06	6.68012	-1.18841	2.08484e-05	-1.80054	-1.0552	7.32251e-05	-1.84852	-1.04388
60628075	rs73247882	2.67243e-09	-1.54511e-10	-0.64129	0.000110177	-1.54511e-10	-1.19093	0.00040354	-1.54511e-10	-1.18566
60628581	rs62504735	9.79437e-10	-1.64506	-1.82197e-10	5.73462e-05	-1.84392	-1.82197e-10	0.000207499	-1.85081	-1.82197e-10
60628885	rs4360284	5.2408e-07	5.82551	-1.18814	1.97286e-05	-1.8479	-1.06305	7.46292e-05	-1.83593	-1.03747
60629462	rs7846430	6.50621e-05	10.034	-0.575209	1.73416e-05	-1.84958	-1.19034	6.47216e-05	-1.82249	-1.19336
60629851	rs62504736	9.74832e-10	-1.64977	-1.82197e-10	5.71094e-05	-1.84805	-1.82197e-10	0.00020752	-1.85071	-1.82197e-10
60630402	rs73247886	1.93058e-09	-1.54511e-10	-0.966456	0.000113631	-1.54511e-10	-1.16006	0.000411696	-1.54511e-10	-1.16565
60630979	rs28517350	9.34661e-10	-1.69185	-1.82197e-10	5.69394e-05	-1.85104	-1.82197e-10	0.000208419	-1.84638	-1.82197e-10
60631004	rs16925188	1.98927e-09	-1.54511e-10	-0.936512	0.000118524	-1.54511e-10	-1.11791	0.000426187	-1.54511e-10	-1.13106
60631189	rs907209	1.92929e-09	-1.54511e-10	-0.967125	0.000113438	-1.54511e-10	-1.16176	0.000411108	-1.54511e-10	-1.16708
60631372	rs907210	1.92428e-09	-1.54511e-10	-0.969727	0.000113783	-1.54511e-10	-1.15873	0.000412204	-1.54511e-10	-1.16442
60631508	rs16925189	1.93058e-09	-1.54511e-10	-0.966456	0.000113631	-1.54511e-10	-1.16006	0.000411696	-1.54511e-10	-1.16565
60632035	rs144548138	9.29908e-10	-1.69695	-1.82197e-10	5.96062e-05	-1.80526	-1.82197e-10	0.000209591	-1.84078	-1.82197e-10
60632783	rs10109791	8.74232e-10	-1.75869	-1.82197e-10	0.000121022	-1.09705	-1.82197e-10	0.000704122	-0.628984	-1.82197e-10
60633379	rs78265744	1.00948e-08	-1.54511e-10	0.687737	0.000337471	-1.54511e-10	-0.0715431	0.00127802	-1.54511e-10	-0.0328725
60633893	rs4338094	6.18489e-07	5.98709	-1.18409	2.00942e-05	-1.8438	-1.04879	7.53212e-05	-1.84223	-1.02195
60634180	rs138976719	3.38602e-09	-1.54511e-10	-0.404623	0.000176721	-1.54511e-10	-0.718448	0.000711416	-1.54511e-10	-0.618679
60635507	rs11775690	2.2649e-07	4.72618	-0.927753	1.75159e-05	-1.83659	-1.19332	6.7666e-05	-1.7754	-1.19595
60635615	rs62504737	3.19962e-10	-1.59057	-1.17326	1.74033e-05	-1.84396	-1.1924	6.32181e-05	-1.85106	-1.18829
60635911	rs139687719	1.36707e-09	-1.31161	-1.82197e-10	5.74475e-05	-1.84215	-1.82197e-10	0.000216272	-1.8094	-1.82197e-10
60635959	rs73249709	1.91804e-09	-1.54511e-10	-0.972976	0.000113938	-1.54511e-10	-1.15737	0.000412722	-1.54511e-10	-1.16316
60636205	rs6471799	6.42929e-07	6.0258	-1.18404	2.01218e-05	-1.84258	-1.04864	7.52391e-05	-1.84348	-1.02179
60636351	rs62504738	1.46056e-07	2.73469	0.625019	1.99316e-05	-1.7082	-1.19252	7.09798e-05	-1.73303	-1.19052
60636591	rs4352837	6.42551e-07	6.0258	-1.18463	2.00823e-05	-1.84258	-1.0506	7.50788e-05	-1.84348	-1.02392
60636895	rs16925195	1.88386e-09	-1.54511e-10	-0.990953	0.000171506	-1.54511e-10	-0.748404	0.000696984	-1.54511e-10	-0.639174
60636912	rs12547939	1.92428e-09	-1.54511e-10	-0.969727	0.000113783	-1.54511e-10	-1.15873	0.000412204	-1.54511e-10	-1.16442
60637320	rs62504739	1.45672e-07	2.71197	0.645113	1.98745e-05	-1.71219	-1.1914	7.08158e-05	-1.73665	-1.18921
60637654	rs16925205	1.92428e-09	-1.54511e-10	-0.969727	0.000113783	-1.54511e-10	-1.15873	0.000412204	-1.54511e-10	-1.16442
60638300	rs140669061	3.42753e-09	-1.54511e-10	-0.392438	0.000150914	-1.54511e-10	-0.876311	0.000557898	-1.54511e-10	-0.861761
60638316	rs74369897	1.9511e-09	-1.54511e-10	-0.955887	0.000117281	-1.54511e-10	-1.12845	0.000422116	-1.54511e-10	-1.14066
60638781	rs4339631	6.94245e-07	6.10739	-1.18884	1.9838e-05	-1.8397	-1.06573	7.36815e-05	-1.84579	-1.04039
60638931	rs191587911	2.09123e-09	-1.54511e-10	-0.886528	0.000123323	-1.54511e-10	-1.07822	0.000449413	-1.54511e-10	-1.078
60640521	rs11782188	2.32076e-07	4.80103	-0.978239	1.75344e-05	-1.83988	-1.18898	6.7369e-05	-1.78319	-1.19256
60640656	rs11782236	6.88833e-07	6.10739	-1.19667	1.84835e-05	-1.8397	-1.13645	6.763e-05	-1.84579	-1.12609
60641321	rs4299991	2.64964e-07	4.9267	-0.971388	1.74055e-05	-1.84596	-1.19028	6.61684e-05	-1.80019	-1.19354
60641734	rs62504742	1.36936e-09	-1.30994	-1.82197e-10	6.48565e-05	-1.72085	-1.82197e-10	0.000226943	-1.76124	-1.82197e-10
60642219	rs78986053	1.98248e-07	3.66524	-1.82197e-10	0.00165063	1.51589	-1.82197e-10	0.00509729	1.35053	-1.82197e-10
60642541	rs7815420	7.16627e-07	6.14638	-1.19611	1.844e-05	-1.83818	-1.14032	6.72826e-05	-1.84675	-1.13029
60642696	rs7815342	7.16627e-07	6.14638	-1.19611	1.844e-05	-1.83818	-1.14032	6.72826e-05	-1.84675	-1.13029
60643056	rs73249721	1.93766e-09	-1.54511e-10	-0.962798	0.000113346	-1.54511e-10	-1.16258	0.000410871	-1.54511e-10	-1.16766
60643740	rs1949104	1.90899e-09	-1.54511e-10	-0.977706	0.00011417	-1.54511e-10	-1.15533	0.000413503	-1.54511e-10	-1.16127
60643993	rs6989544	7.48362e-07	6.18938	-1.19578	1.84378e-05	-1.83639	-1.14222	6.70809e-05	-1.84769	-1.13235
60644555	rs77101616	1.5541e-09	-1.18338	-1.82197e-10	5.69712e-05	-1.85048	-1.82197e-10	0.000218537	-1.79898	-1.82197e-10
60644654	rs78561734	3.6942e-09	-0.317514	-1.82197e-10	6.26566e-05	-1.75535	-1.82197e-10	0.000280296	-1.55009	-1.82197e-10
60644774	rs7465117	3.64294e-08	2.91975	-0.948649	1.84939e-05	-1.77875	-1.19683	7.27866e-05	-1.70409	-1.19431
60645178	rs6471800	7.18357e-07	6.14638	-1.1937	1.8243e-05	-1.83818	-1.15106	6.65006e-05	-1.84675	-1.14198
60645441	rs118061304	1.98017e-09	-0.941094	-1.82197e-10	6.26214e-05	-1.75592	-1.82197e-10	0.000212695	-1.82608	-1.82197e-10
60645506	rs7462589	7.49459e-07	6.18938	-1.19431	1.83163e-05	-1.83639	-1.14884	6.66e-05	-1.84769	-1.13954
60646047	rs62504743	9.49047e-10	-1.67658	-1.82197e-10	5.69704e-05	-1.85049	-1.82197e-10	0.00020796	-1.84859	-1.82197e-10
60646626	rs73249733	1.79293e-09	-1.54511e-10	-1.04043	0.000118374	-1.54511e-10	-1.11917	0.000427913	-1.54511e-10	-1.12702
60646638	rs76808881	1.80793e-09	-1.54511e-10	-1.03209	0.000117701	-1.54511e-10	-1.12487	0.000425606	-1.54511e-10	-1.13242
60647157	rs72655598	7.18606e-09	0.347864	-1.82197e-10	0.000117858	-1.12354	-1.82197e-10	0.000376864	-1.25405	-1.82197e-10
60647625	rs7002426	7.78365e-07	6.22857	-1.19565	1.84574e-05	-1.83468	-1.14288	6.69824e-05	-1.84844	-1.13306
60647972	rs10086095	7.77715e-07	6.22857	-1.19649	1.85514e-05	-1.83468	-1.1378	6.73522e-05	-1.84844	-1.12756
60648185	rs12543471	1.78603e-09	-1.54511e-10	-1.04429	0.00011875	-1.54511e-10	-1.116	0.000429456	-1.54511e-10	-1.12342
60648544	rs62506387	3.06247e-10	-1.64116	-1.16648	1.73078e-05	-1.84692	-1.19494	6.30006e-05	-1.85098	-1.19182
60648553	rs62506388	9.44909e-08	2.16991	0.754313	1.87925e-05	-1.79261	-1.16696	6.74928e-05	-1.80806	-1.16585
60648712	rs1949105	2.34254e-07	4.90703	-1.0749	1.81525e-05	-1.84322	-1.15099	6.88487e-05	-1.79436	-1.15967
60648801	rs68055460	9.98242e-08	2.21492	0.764216	1.89205e-05	-1.78707	-1.16571	6.79017e-05	-1.8033	-1.16458
60648845	rs62506389	9.77155e-08	2.19357	0.764216	1.88703e-05	-1.78973	-1.16571	6.77465e-05	-1.80559	-1.16458
60649504	rs6992992	2.40838e-07	4.91227	-1.05242	1.7947e-05	-1.84396	-1.16164	6.82259e-05	-1.79392	-1.16919
60649869	rs75013633	1.92753e-09	-1.54511e-10	-0.968042	0.000110534	-1.54511e-10	-1.1877	0.000402583	-1.54511e-10	-1.18803
60649939	rs117754917	7.07646e-08	2.63508	-1.82197e-10	0.000663692	0.604795	-1.82197e-10	0.00226619	0.539918	-1.82197e-10
60650321	rs72655599	9.95949e-08	2.23871	0.738126	1.89418e-05	-1.78406	-1.16759	6.79901e-05	-1.80069	-1.16589
60650368	rs73249744	1.74425e-09	-1.54511e-10	-1.06796	0.000121026	-1.54511e-10	-1.09702	0.000437321	-1.54511e-10	-1.10527
60650603	rs76359130	9.77753e-10	-1.64678	-1.82197e-10	0.00012405	-1.07234	-1.82197e-10	0.000372834	-1.2648	-1.82197e-10
60650860	rs73249747	1.72727e-09	-1.54511e-10	-1.07774	0.000122117	-1.54511e-10	-1.08804	0.000441103	-1.54511e-10	-1.09666
60650875	rs73249748	1.72893e-09	-1.54511e-10	-1.07678	0.000122333	-1.54511e-10	-1.08628	0.000441534	-1.54511e-10	-1.09568
60651105	rs6999126	0.000106525	10.0048	-0.05291	1.90532e-05	-1.84872	-1.09707	7.06045e-05	-1.8175	-1.11134
60651215	rs78634630	1.4488e-09	-1.25354	-1.82197e-10	5.71171e-05	-1.84792	-1.82197e-10	0.000220122	-1.79176	-1.82197e-10
60651271	rs6999716	8.26745e-07	6.28706	-1.19384	1.83526e-05	-1.8327	-1.15055	6.64044e-05	-1.84875	-1.14142
60652220	rs10087535	3.25343e-08	2.93215	-1.07413	1.88063e-05	-1.7774	-1.18143	7.36724e-05	-1.69868	-1.18763
60652352	rs16925211	1.62256e-09	-1.54511e-10	-1.14027	0.000132563	-1.54511e-10	-1.00596	0.00047748	-1.54511e-10	-1.01741
60652486	rs12549329	8.6954e-05	9.78643	-0.0375742	1.92413e-05	-1.84463	-1.09134	7.19016e-05	-1.80482	-1.10582
60652620	rs10090791	8.26613e-07	6.28706	-1.194	1.8363e-05	-1.8327	-1.14998	6.64458e-05	-1.84875	-1.1408
60652629	rs75841445	9.01073e-10	-1.72845	-1.82197e-10	0.000235512	-0.431262	-1.82197e-10	0.000673323	-0.673712	-1.82197e-10
60652836	rs16925214	9.6691e-10	-1.65793	-1.82197e-10	5.70567e-05	-1.84898	-1.82197e-10	0.000207609	-1.85028	-1.82197e-10
60653022	rs112742611	1.92383e-09	-1.54511e-10	-0.96996	0.000116413	-1.54511e-10	-1.13588	0.000419287	-1.54511e-10	-1.14738
60654115	rs1949101	8.45798e-07	6.31116	-1.19516	1.84851e-05	-1.83076	-1.1453	6.67212e-05	-1.84972	-1.1357
60654261	rs1949102	8.26113e-07	6.28706	-1.19461	1.84055e-05	-1.8327	-1.14767	6.66136e-05	-1.84875	-1.13828
60654528	rs16925218	1.92178e-09	-1.54511e-10	-0.971029	0.000116348	-1.54511e-10	-1.13644	0.000419076	-1.54511e-10	-1.14788
60654576	rs60161009	1.60495e-09	-1.54511e-10	-1.15119	0.000134056	-1.54511e-10	-0.994768	0.000483516	-1.54511e-10	-1.00485
60654640	rs10113297	3.43769e-07	5.3578	-1.14211	1.90583e-05	-1.85105	-1.09447	7.03374e-05	-1.8247	-1.10793
60656194	rs1034518	2.05248e-05	8.63851	-0.333402	1.83437e-05	-1.80751	-1.17623	7.0824e-05	-1.7444	-1.18134
60656637	rs111751461	9.32765e-10	-1.69388	-1.82197e-10	5.69388e-05	-1.85105	-1.82197e-10	0.000208972	-1.84374	-1.82197e-10
60656881	rs4144768	1.0239e-07	2.22292	0.78159	1.82189e-05	-1.80439	-1.18618	6.59756e-05	-1.81276	-1.18389
60657101	rs6993556	1.01596e-06	6.36993	-1.07062	1.75876e-05	-1.82856	-1.19726	6.28569e-05	-1.84994	-1.19514
60657275	rs6993452	9.11365e-07	6.26866	-1.07799	1.74903e-05	-1.83464	-1.19674	6.29807e-05	-1.84913	-1.19398
60657691	rs12543149	1.62925e-09	-1.54511e-10	-1.13616	0.000132568	-1.54511e-10	-1.00593	0.000476755	-1.54511e-10	-1.01893
60658238	rs1034519	0.015047	13.8093	1.09313	1.85403e-05	-1.78085	-1.19223	6.34457e-05	-1.84301	-1.19275
60658261	rs75523802	1.38731e-09	-1.29691	-1.82197e-10	6.55515e-05	-1.71019	-1.82197e-10	0.000231422	-1.7417	-1.82197e-10
60658740	rs62506392	9.57093e-08	2.17788	0.759154	1.81034e-05	-1.8091	-1.18783	6.55766e-05	-1.81701	-1.18571
60660043	rs6471801	1.07388e-06	6.4081	-1.05334	1.76019e-05	-1.82738	-1.19764	6.271e-05	-1.85047	-1.19694
60660215	rs77938567	1.07073e-09	-1.55594	-1.82197e-10	0.000194198	-0.624146	-1.82197e-10	0.00126567	-0.0425794	-1.82197e-10
60660282	rs55856542	9.55513e-08	2.15428	0.781102	1.80896e-05	-1.81147	-1.18621	6.55525e-05	-1.81915	-1.18393
60661406	rs56059983	9.88084e-08	2.17788	0.79102	1.81465e-05	-1.8091	-1.18545	6.57478e-05	-1.81701	-1.1831
60661539	rs72657804	3.55708e-08	1.94725	-1.82197e-10	0.000152847	-0.863585	-1.82197e-10	0.000421095	-1.14308	-1.82197e-10
60661765	rs78125630	1.17183e-09	-1.46571	-1.82197e-10	6.06696e-05	-1.78758	-1.82197e-10	0.000207639	-1.85014	-1.82197e-10
60661940	rs72657805	3.23352e-08	1.85188	-1.82197e-10	0.000158662	-0.826245	-1.82197e-10	0.000423166	-1.13817	-1.82197e-10
60662263	rs10957106	0.000182592	10.0413	0.449393	2.16308e-05	-1.85076	-0.968151	7.95043e-05	-1.82661	-0.983519
60662273	rs149077375	8.27602e-10	-1.8135	-1.82197e-10	5.70502e-05	-1.84909	-1.82197e-10	0.000226538	-1.76302	-1.82197e-10
60662558	rs62506395	9.75321e-10	-1.64927	-1.82197e-10	5.7072e-05	-1.84871	-1.82197e-10	0.00020767	-1.84998	-1.82197e-10
60663485	rs146941951	1.61051e-09	-1.54511e-10	-1.14773	0.000135529	-1.54511e-10	-0.983837	0.000487044	-1.54511e-10	-0.997583
60664075	rs181347512	3.29488e-09	-1.54511e-10	-0.431908	0.000385205	-1.54511e-10	0.0607521	0.00154305	-1.54511e-10	0.155583
60664344	rs28895579	1.61051e-09	-1.54511e-10	-1.14773	0.000135529	-1.54511e-10	-0.983837	0.000487044	-1.54511e-10	-0.997583
60664974	rs62506396	9.59497e-10	-1.66562	-1.82197e-10	5.69888e-05	-1.85017	-1.82197e-10	0.000207996	-1.84842	-1.82197e-10
60666250	rs73249775	1.59979e-09	-1.54511e-10	-1.15441	0.000138189	-1.54511e-10	-0.9644	0.000495272	-1.54511e-10	-0.98083
60666324	rs16925239	1.27413e-07	2.29542	0.927732	1.87439e-05	-1.78799	-1.17417	6.80873e-05	-1.79455	-1.1706
60666355	rs72657808	9.09092e-09	0.582997	-1.82197e-10	0.000135269	-0.985756	-1.82197e-10	0.000427204	-1.12867	-1.82197e-10
60666542	rs79186085	2.25143e-08	-1.54511e-10	1.48987	0.000504017	-1.54511e-10	0.329588	0.00193777	-1.54511e-10	0.383358
60667231	rs6471803	0.016456	13.7344	1.25751	1.85779e-05	-1.7885	-1.18255	6.38882e-05	-1.84563	-1.18318
60667755	rs7006844	1.30704e-06	6.60746	-1.05622	1.77599e-05	-1.81843	-1.19765	6.26879e-05	-1.85104	-1.19672
60668170	rs60587092	1.15997e-07	2.20156	0.927732	1.83974e-05	-1.80665	-1.17417	6.67219e-05	-1.81481	-1.1706
60668254	rs9643512	1.43302e-06	6.68784	-1.04458	1.78561e-05	-1.81326	-1.19742	6.26487e-05	-1.85098	-1.19742
60668836	rs80171003	1.55284e-09	-1.54511e-10	-1.1842	0.00011154	-1.54511e-10	-1.17864	0.00040604	-1.54511e-10	-1.17949
60669653	rs10096514	0.000217823	10.0559	0.611287	2.29969e-05	-1.84892	-0.908747	8.4844e-05	-1.8203	-0.924825
60669706	rs28590033	1.18563e-07	2.20156	0.949608	1.84407e-05	-1.80665	-1.17182	6.68901e-05	-1.81481	-1.16808
60670073	rs7846042	7.97109e-10	-1.85104	-1.82197e-10	0.000182929	-0.683927	-1.82197e-10	0.00112953	-0.156384	-1.82197e-10
60670664	rs58415565	1.60562e-09	-1.54511e-10	-1.15077	0.000136405	-1.54511e-10	-0.977393	0.00049009	-1.54511e-10	-0.991348
60670709	rs6984337	1.08289e-09	-1.54465	-1.82197e-10	5.79104e-05	-1.83413	-1.82197e-10	0.000207885	-1.84895	-1.82197e-10
60670867	rs6984776	1.53663e-06	6.73221	-1.01914	1.79443e-05	-1.81025	-1.1955	6.26625e-05	-1.85078	-1.1974
60670963	rs57114745	1.19735e-07	2.22292	0.93808	1.84593e-05	-1.80439	-1.17307	6.69375e-05	-1.81276	-1.16942
60671252	rs55641496	1.14462e-07	2.17788	0.93808	1.83726e-05	-1.8091	-1.17307	6.66533e-05	-1.81701	-1.16942
60671607	rs6415584	1.79244e-06	6.90263	-1.03557	1.81442e-05	-1.79772	-1.19695	6.27615e-05	-1.84896	-1.19764
60671699	rs1473033	1.55227e-09	-1.54511e-10	-1.18456	0.0001517	-1.54511e-10	-0.871118	0.000543363	-1.54511e-10	-0.888159
60672026	rs7821280	1.89211e-07	4.80432	-1.18573	2.20815e-05	-1.70219	-1.0961	8.07427e-05	-1.69455	-1.10012
60672789	rs183183066	8.37202e-10	-1.80197	-1.82197e-10	8.16936e-05	-1.49005	-1.82197e-10	0.000256309	-1.63955	-1.82197e-10
60673486	rs6982408	0.00235391	11.9634	1.08389	1.78071e-05	-1.82074	-1.19269	6.29743e-05	-1.85034	-1.19287
60673832	rs4526349	3.30932e-09	-0.427537	-1.82197e-10	7.8057e-05	-1.53558	-1.82197e-10	0.000236735	-1.71899	-1.82197e-10
60674037	rs2326443	0.0350527	14.3723	1.37579	1.96669e-05	-1.74209	-1.17199	6.57389e-05	-1.82744	-1.17281
60674050	rs2326444	0.00238073	11.9634	1.09522	1.78168e-05	-1.82074	-1.19214	6.30078e-05	-1.85034	-1.19234
60674051	rs7001585	1.6813e-09	-0.0428814	-1.06183	6.3068e-05	-0.781074	-0.967735	0.000181868	-1.00858	-0.974079
60674420	rs12543532	1.71444e-06	6.80403	-0.981468	1.82423e-05	-1.79952	-1.18976	6.29129e-05	-1.84995	-1.19424
60674443	rs12545845	0.000253411	10.1149	0.70358	2.38602e-05	-1.84964	-0.871174	8.7745e-05	-1.82322	-0.88828
60674489	rs12546326	1.81185e-06	6.85784	-0.980013	1.82174e-05	-1.80116	-1.18948	6.29465e-05	-1.8496	-1.19405
60674503	rs60471102	1.62375e-09	-1.54511e-10	-1.13954	0.000133379	-1.54511e-10	-0.99983	0.000479572	-1.54511e-10	-1.01304
60674602	rs117773429	1.63344e-09	-1.54511e-10	-1.13359	0.000110324	-1.54511e-10	-1.1896	0.000403999	-1.54511e-10	-1.18452
60674603	rs62506400	6.03496e-08	2.02031	0.455564	1.92518e-05	-1.81187	-1.12355	6.97057e-05	-1.82205	-1.1196
60674613	rs62506401	1.22223e-07	2.22794	0.953632	1.86713e-05	-1.79672	-1.16931	6.77925e-05	-1.8042	-1.16529
60674723	rs192700911	1.70921e-09	-1.54511e-10	-1.08825	0.000142038	-1.54511e-10	-0.936925	0.000487733	-1.54511e-10	-0.996168
60674796	rs7836012	0.000243934	10.0559	0.724501	2.40861e-05	-1.84892	-0.862471	8.87508e-05	-1.8203	-0.879807
60674862	rs12334344	1.18563e-07	2.20156	0.949608	1.84407e-05	-1.80665	-1.17182	6.68901e-05	-1.81481	-1.16808
60674875	rs147643742	2.44453e-10	-1.84474	-1.18827	0.000109709	-0.013248	-1.18194	0.000311942	-0.265542	-1.17758
60674909	rs7835908	0.0316074	14.2437	1.40087	1.95152e-05	-1.75239	-1.16943	6.55984e-05	-1.8321	-1.17029
60675434	rs7836602	0.00277003	11.9634	1.24667	1.79909e-05	-1.82074	-1.18242	6.36154e-05	-1.85034	-1.18274
60675448	rs7820347	1.82106e-06	6.81722	-0.934325	1.83559e-05	-1.80419	-1.17888	6.34071e-05	-1.85008	-1.18628
60675794	rs2326445	1.77777e-06	6.81722	-0.958383	1.82461e-05	-1.80419	-1.18488	6.31197e-05	-1.85008	-1.19083
60675970	rs62506402	1.09062e-09	-1.53753	-1.82197e-10	5.80092e-05	-1.83242	-1.82197e-10	0.000208016	-1.84832	-1.82197e-10
60675997	rs62506403	1.06815e-09	-1.55835	-1.82197e-10	5.7731e-05	-1.83723	-1.82197e-10	0.000207679	-1.84994	-1.82197e-10
60676214	rs76925604	8.74145e-10	-1.75879	-1.82197e-10	0.000337262	-0.0721633	-1.82197e-10	0.00126087	-0.0463781	-1.82197e-10
60676487	rs62506404	1.10629e-09	-1.52326	-1.82197e-10	5.82183e-05	-1.82882	-1.82197e-10	0.000208324	-1.84684	-1.82197e-10
60676533	rs1606072	1.72229e-06	6.77128	-0.944145	1.82282e-05	-1.80862	-1.18143	6.3264e-05	-1.85037	-1.18825
60676588	rs75737914	2.05354e-09	-1.54511e-10	-0.904714	0.0001104	-1.54511e-10	-1.18891	0.000401684	-1.54511e-10	-1.19027
60676730	rs7845013	1.08289e-09	-1.54465	-1.82197e-10	5.79104e-05	-1.83413	-1.82197e-10	0.000207885	-1.84895	-1.82197e-10
60676814	rs146440673	3.06845e-09	-1.54511e-10	-0.503105	0.000157451	-1.54511e-10	-0.833909	0.000587925	-1.54511e-10	-0.809336
60676931	rs141356542	1.5597e-09	-1.54511e-10	-1.17978	0.000110442	-1.54511e-10	-1.18853	0.000400525	-1.54511e-10	-1.19316
60677006	rs62506405	1.16954e-07	2.15428	0.983222	1.84218e-05	-1.81147	-1.16801	6.6871e-05	-1.81915	-1.16402
60677297	rs7465610	1.96744e-06	6.90263	-0.942416	1.84361e-05	-1.79772	-1.18099	6.33745e-05	-1.84896	-1.18792
60677561	rs2175384	1.53486e-06	6.64624	-0.934325	1.81229e-05	-1.81697	-1.17888	6.33461e-05	-1.85104	-1.18628
60677765	rs2136912	0.0357719	14.3049	1.46349	1.97449e-05	-1.74755	-1.16258	6.61858e-05	-1.82994	-1.16353
60677815	rs2136913	0.000248192	10.1149	0.68277	2.36561e-05	-1.84964	-0.879764	8.70145e-05	-1.82322	-0.89664
60677893	rs6471804	6.4168e-10	-1.08495	-0.982991	2.17681e-05	-1.66515	-1.14743	7.21459e-05	-1.75384	-1.15341
60678489	rs62507075	1.08691e-09	-1.54094	-1.82197e-10	5.79614e-05	-1.83324	-1.82197e-10	0.000207951	-1.84863	-1.82197e-10
60678684	rs6999026	1.98692e-06	6.90263	-0.932564	1.84839e-05	-1.79772	-1.17841	6.35014e-05	-1.84896	-1.18592
60678918	rs57406952	1.25365e-07	2.20156	1.00539	1.85598e-05	-1.80665	-1.16538	6.73507e-05	-1.81481	-1.16122
60679195	rs7462680	2.00336e-06	6.90263	-0.924324	1.85258e-05	-1.79772	-1.17614	6.36147e-05	-1.84896	-1.18413
60679281	rs6471805	2.00336e-06	6.90263	-0.924324	1.85258e-05	-1.79772	-1.17614	6.36147e-05	-1.84896	-1.18413
60679495	rs2056459	0.0336499	14.2437	1.46349	1.96496e-05	-1.75239	-1.16258	6.60433e-05	-1.8321	-1.16353
60679908	rs6415585	1.62702e-06	6.74815	-0.977922	1.80415e-05	-1.80906	-1.19129	6.28387e-05	-1.85016	-1.19521
60680022	rs1511027	0.000198383	10.1149	0.458769	2.1742e-05	-1.84964	-0.96414	8.00263e-05	-1.82322	-0.98036
60680218	rs1912658	2.17058e-09	-0.849283	-1.82197e-10	0.000112739	-1.16795	-1.82197e-10	0.000280185	-1.55048	-1.82197e-10
60680375	rs6471806	1.63867e-06	6.68648	-0.909119	1.81361e-05	-1.81437	-1.18074	6.33273e-05	-1.85092	-1.1867
60680498	rs6471807	1.63046e-06	6.68648	-0.914144	1.82731e-05	-1.81437	-1.17322	6.36384e-05	-1.85092	-1.1818
60680901	rs2055877	0.0397348	14.3723	1.50116	1.99414e-05	-1.74209	-1.15813	6.66433e-05	-1.82744	-1.15915
60681253	rs7464446	0.000193762	10.1149	0.435201	2.14769e-05	-1.84964	-0.976411	7.92227e-05	-1.82322	-0.990452
60681322	rs11989756	1.1571e-07	2.1331	0.99371	1.84062e-05	-1.81355	-1.16678	6.68341e-05	-1.82102	-1.16271
60682313	rs1606074	1.22432e-07	2.17788	1.00539	1.85144e-05	-1.8091	-1.16538	6.72022e-05	-1.81701	-1.16122
60682869	rs55950032	1.1707e-07	2.1331	1.00539	1.8432e-05	-1.81355	-1.16538	6.69337e-05	-1.82102	-1.16122
60682911	rs62507078	1.14355e-07	2.10964	1.00539	1.83907e-05	-1.8158	-1.16538	6.67996e-05	-1.82302	-1.16122
60682959	rs1858286	1.6104e-09	-1.14779	-1.82197e-10	8.14801e-05	-1.49266	-1.82197e-10	0.000237071	-1.71758	-1.82197e-10
60683160	rs1858287	2.13048e-06	6.94344	-0.903614	1.86991e-05	-1.79449	-1.17006	6.39707e-05	-1.84828	-1.17923
60683883	rs141241238	1.6946e-09	-1.54511e-10	-1.09683	0.000109941	-1.54511e-10	-1.19308	0.000399531	-1.54511e-10	-1.19564
60683896	rs2136914	0.0386282	14.3049	1.54031	1.99295e-05	-1.74755	-1.15327	6.67965e-05	-1.82994	-1.15434
60683975	rs6471808	2.1377e-06	6.94344	-0.900233	1.87186e-05	-1.79449	-1.16901	6.40253e-05	-1.84828	-1.17838
60684480	rs11993563	1.15567e-07	2.10964	1.01593	1.84144e-05	-1.8158	-1.16409	6.68909e-05	-1.82302	-1.15985
60684588	rs11989836	1.15567e-07	2.10964	1.01593	1.84144e-05	-1.8158	-1.16409	6.68909e-05	-1.82302	-1.15985
60684890	rs11989885	1.22271e-07	2.15428	1.02768	1.85212e-05	-1.81147	-1.16263	6.72544e-05	-1.81915	-1.1583
60685294	rs62507079	1.06378e-09	-1.56245	-1.82197e-10	5.72363e-05	-1.84583	-1.82197e-10	0.000207465	-1.85097	-1.82197e-10
60685549	rs7465692	2.1377e-06	6.94344	-0.900233	1.87186e-05	-1.79449	-1.16901	6.40253e-05	-1.84828	-1.17838
60685602	rs1849022	1.63492e-09	-1.54511e-10	-1.13268	0.000131774	-1.54511e-10	-1.01193	0.000474001	-1.54511e-10	-1.02473
60685788	rs1606076	1.11856e-07	2.06525	1.02768	1.83663e-05	-1.81987	-1.16263	6.67525e-05	-1.82664	-1.1583
60685979	rs6471809	2.14535e-06	6.94344	-0.896662	1.87395e-05	-1.79449	-1.1679	6.4084e-05	-1.84828	-1.17746
60686056	rs6471810	1.19819e-06	6.31184	-0.847549	1.82987e-05	-1.83501	-1.15119	6.4995e-05	-1.84826	-1.16337
60686218	rs7387354	2.16048e-06	6.94344	-0.889632	1.87815e-05	-1.79449	-1.16566	6.42027e-05	-1.84828	-1.17561
60686330	rs9643513	1.17564e-07	2.08625	1.05646	1.84434e-05	-1.81798	-1.16034	6.70816e-05	-1.82496	-1.15507
60686513	rs9643514	1.23534e-07	2.11323	1.07901	1.86575e-05	-1.80938	-1.15739	6.79663e-05	-1.815	-1.15192
60686774	rs55998345	1.05659e-09	-1.56924	-1.82197e-10	6.06805e-05	-1.7874	-1.82197e-10	0.000208697	-1.84505	-1.82197e-10
60687524	rs568465719	2.36162e-09	-0.764929	-1.82197e-10	7.97472e-05	-1.51416	-1.82197e-10	0.000269837	-1.58812	-1.82197e-10
60689015	rs2175385	1.20502e-07	2.01881	1.14857	1.85681e-05	-1.82389	-1.14768	6.76362e-05	-1.83018	-1.14161
60689220	rs6471811	1.62534e-06	6.72368	-0.954494	1.81692e-05	-1.80932	-1.18397	6.31478e-05	-1.8503	-1.19016
60689312	rs79833403	8.71099e-10	-1.76228	-1.82197e-10	0.000115183	-1.1465	-1.82197e-10	0.000421655	-1.14175	-1.82197e-10
60689573	rs59412441	1.27767e-07	2.06525	1.16068	1.86761e-05	-1.81987	-1.1459	6.8004e-05	-1.82664	-1.13973
60689601	rs10105972	0.000140812	9.66763	0.563266	2.26761e-05	-1.84044	-0.931267	8.50239e-05	-1.79718	-0.945823
60690408	rs139825459	1.67521e-09	-1.54511e-10	-1.10834	0.0001357	-1.54511e-10	-0.982576	0.000470779	-1.54511e-10	-1.03155
60691094	rs62512476	1.18262e-09	-1.45655	-1.82197e-10	5.94724e-05	-1.80751	-1.82197e-10	0.000210284	-1.83748	-1.82197e-10
60691207	rs10110581	1.429e-06	6.48755	-0.847094	1.84714e-05	-1.82578	-1.15102	6.48499e-05	-1.85064	-1.16323
60691309	rs12678056	5.92291e-08	1.35581	1.10133	7.02673e-05	-1.26978	-0.370935	0.000191528	-1.51511	-0.415789
60691526	rs10808700	0.0406256	14.2498	1.64586	1.99598e-05	-1.75782	-1.14149	6.73511e-05	-1.83379	-1.14222
60691630	rs12680695	0.00171659	11.6361	1.09552	1.75409e-05	-1.8362	-1.19229	6.29723e-05	-1.85064	-1.1926
60691702	rs12680712	1.44818e-06	6.527	-0.873218	1.83427e-05	-1.82356	-1.16023	6.43283e-05	-1.85087	-1.17107
60691717	rs12680715	0.0571072	14.5903	1.64586	2.05707e-05	-1.72767	-1.14149	6.82025e-05	-1.82123	-1.14222
60691840	rs144938765	1.02099e-09	-1.6035	-1.82197e-10	7.05309e-05	-1.63697	-1.82197e-10	0.000230687	-1.74487	-1.82197e-10
60692698	rs80267041	1.68415e-09	-1.54511e-10	-1.10302	0.000136819	-1.54511e-10	-0.974361	0.000474195	-1.54511e-10	-1.02432
60692728	rs6471812	0.0876836	14.9664	1.69859	2.16386e-05	-1.68468	-1.13387	6.99707e-05	-1.80321	-1.13465
60692746	rs62512477	1.23015e-09	-1.41714	-1.82197e-10	6.02939e-05	-1.79379	-1.82197e-10	0.00021199	-1.8294	-1.82197e-10
60693143	rs62512478	2.13253e-07	2.62003	1.11817	2.02208e-05	-1.7338	-1.15251	7.22757e-05	-1.7583	-1.14715
60693722	rs78566390	7.86078e-09	-1.54511e-10	0.437607	0.000154959	-1.54511e-10	-0.849864	0.000598401	-1.54511e-10	-0.791676
60693731	rs62512479	1.19675e-09	-1.44467	-1.82197e-10	5.9711e-05	-1.80351	-1.82197e-10	0.000210764	-1.8352	-1.82197e-10
60694333	rs138734334	9.53109e-10	-1.6723	-1.82197e-10	0.000274841	-0.276831	-1.82197e-10	0.00110183	-0.181212	-1.82197e-10
60694592	rs867742	0.00021116	9.88443	0.751664	2.436e-05	-1.84598	-0.8541	9.03101e-05	-1.80993	-0.872759
60694605	rs907212	2.15818e-07	2.62003	1.13013	2.02549e-05	-1.7338	-1.15083	7.24044e-05	-1.7583	-1.14537
60694647	rs867743	0.093917	15.0351	1.69859	2.17883e-05	-1.67778	-1.13387	7.02321e-05	-1.79948	-1.13465
60694889	rs187169673	9.11716e-10	-1.7167	-1.82197e-10	5.74288e-05	-1.84248	-1.82197e-10	0.000207447	-1.85106	-1.82197e-10
60694900	rs907211	0.00182556	11.6361	1.15707	1.75865e-05	-1.8362	-1.18969	6.31523e-05	-1.85064	-1.18974
60695541	rs6985444	1.50112e-06	6.5705	-0.880812	1.83427e-05	-1.82102	-1.16278	6.4181e-05	-1.85102	-1.17321
60695779	rs185653810	1.66205e-09	-1.54511e-10	-1.11623	0.000155553	-1.54511e-10	-0.846034	0.000548004	-1.54511e-10	-0.879654
60695788	rs117490201	1.71815e-09	-1.54511e-10	-1.08303	0.000109441	-1.54511e-10	-1.19763	0.000399068	-1.54511e-10	-1.1968
60696158	rs6986658	1.18262e-09	-1.45655	-1.82197e-10	5.94724e-05	-1.80751	-1.82197e-10	0.000210284	-1.83748	-1.82197e-10
60696526	rs1473594	0.0576508	14.5078	1.73782	2.08563e-05	-1.72743	-1.12793	6.88901e-05	-1.82467	-1.12876
60696581	rs10957108	1.6124e-09	-1.54511e-10	-1.14655	0.000135839	-1.54511e-10	-0.981551	0.000487156	-1.54511e-10	-0.997353
60697192	rs76439253	5.76527e-09	0.127573	-1.82197e-10	0.000266974	-0.305873	-1.82197e-10	0.000857079	-0.432406	-1.82197e-10
60697313	rs34985108	7.53795e-08	3.87765	-1.17939	2.50594e-05	-1.56474	-1.10704	9.28137e-05	-1.54196	-1.11338
60697355	rs73251424	1.6099e-09	-1.54511e-10	-1.1481	0.000136278	-1.54511e-10	-0.978324	0.000488672	-1.54511e-10	-0.994246
60697514	rs77602216	1.58952e-08	-1.54511e-10	1.14174	0.00101304	-1.54511e-10	1.02769	0.00362123	-1.54511e-10	1.00863
60697874	rs6471814	0.0652512	14.6583	1.71122	2.08911e-05	-1.72172	-1.13198	6.90539e-05	-1.81827	-1.13278
60698188	rs138699405	8.87467e-10	-1.74366	-1.82197e-10	6.1902e-05	-1.76747	-1.82197e-10	0.000213453	-1.82252	-1.82197e-10
60698514	rs7011090	0.00203424	11.7558	1.14559	1.76494e-05	-1.83197	-1.19034	6.30857e-05	-1.85105	-1.1904
60698612	rs7824187	1.59529e-09	-1.54511e-10	-1.15722	0.000139118	-1.54511e-10	-0.957704	0.000498481	-1.54511e-10	-0.974371
60698747	rs7011914	0.000295308	10.2533	0.718158	2.3921e-05	-1.85019	-0.868082	8.76165e-05	-1.82662	-0.886352
60698795	rs6471815	0.0850708	14.95	1.68474	2.15594e-05	-1.6863	-1.13591	6.9768e-05	-1.80408	-1.13668
60698804	rs6471816	0.00265058	12.0601	1.10586	1.7844e-05	-1.81895	-1.1924	6.30407e-05	-1.84971	-1.19245
60698937	rs6471817	0.00245973	11.9967	1.09457	1.77816e-05	-1.82193	-1.19293	6.29728e-05	-1.85026	-1.19297
60699594	rs6471818	0.000248566	10.081	0.718158	2.3971e-05	-1.8481	-0.868082	8.83546e-05	-1.81823	-0.886352
60699779	rs6471819	0.00252652	11.9967	1.12137	1.78097e-05	-1.82193	-1.19135	6.3083e-05	-1.85026	-1.19122
60700150	rs6471820	0.00251881	11.9967	1.11831	1.78018e-05	-1.82193	-1.19179	6.3044e-05	-1.85026	-1.19184
60700251	rs7017889	0.00251881	11.9967	1.11831	1.78018e-05	-1.82193	-1.19179	6.3044e-05	-1.85026	-1.19184
60700469	rs6984242	0.133674	15.3615	1.72514	2.26427e-05	-1.64331	-1.12988	7.19011e-05	-1.77996	-1.13069
60701019	rs4354297	0.00248765	11.9967	1.10586	1.77909e-05	-1.82193	-1.1924	6.30057e-05	-1.85026	-1.19245
60701433	rs2875935	1.30644e-09	-1.35697	-1.82197e-10	6.35403e-05	-1.74135	-1.82197e-10	0.000218561	-1.79887	-1.82197e-10
60702055	rs13260766	0.000358809	10.2025	0.963741	3.18936e-05	-1.85009	-0.580528	0.000116081	-1.82659	-0.605051
60702199	rs6415587	0.000770862	11.6429	0.288134	1.8089e-05	-1.83684	-1.16088	6.48081e-05	-1.85083	-1.16368
60702296	rs6471821	0.000763808	11.6429	0.27894	1.81155e-05	-1.83684	-1.15942	6.48993e-05	-1.85083	-1.16227
60702591	rs34153748	1.45564e-08	1.03757	0.0161817	3.42568e-05	-1.40506	-0.954073	0.000100046	-1.60716	-0.973153
60702960	rs4738784	1.99288e-09	-1.54511e-10	-0.934696	0.000112197	-1.54511e-10	-1.17277	0.000422121	-1.54511e-10	-1.14065
60703309	rs62512481	1.27388e-09	-1.38221	-1.82197e-10	6.10903e-05	-1.78067	-1.82197e-10	0.000213763	-1.82107	-1.82197e-10
60703968	rs77092751	1.54342e-09	-1.54511e-10	-1.19028	0.000154042	-1.54511e-10	-0.855796	0.000545858	-1.54511e-10	-0.883578
60703969	rs12155733	0.0217268	14.826	0.44382	2.0272e-05	-1.7029	-1.18088	6.63951e-05	-1.80756	-1.18275
60704013	rs12155734	0.000742476	11.6429	0.250614	1.82011e-05	-1.83684	-1.1547	6.51949e-05	-1.85083	-1.15773
60704199	rs12155940	0.000742476	11.6429	0.250614	1.82011e-05	-1.83684	-1.1547	6.51949e-05	-1.85083	-1.15773
60704226	rs12155738	0.000749269	11.6429	0.259722	1.81729e-05	-1.83684	-1.15625	6.50974e-05	-1.85083	-1.15922
60704281	rs78092151	1.26361e-09	-1.3903	-1.82197e-10	6.09003e-05	-1.78379	-1.82197e-10	0.000213332	-1.82309	-1.82197e-10
60704504	rs72657845	4.94308e-08	3.47199	-1.1957	7.08359e-05	-0.577084	-1.05557	0.000205728	-0.821399	-1.03798
60704609	rs7835184	0.000749269	11.6429	0.259722	1.81729e-05	-1.83684	-1.15625	6.50974e-05	-1.85083	-1.15922
60705574	rs6471822	0.000844592	11.7626	0.259722	1.82484e-05	-1.8327	-1.15625	6.50823e-05	-1.85106	-1.15922
60705885	rs7011502	0.000793189	11.6998	0.259722	1.82076e-05	-1.83493	-1.15625	6.50859e-05	-1.85101	-1.15922
60705903	rs7011810	0.000793189	11.6998	0.259722	1.82076e-05	-1.83493	-1.15625	6.50859e-05	-1.85101	-1.15922
60706091	rs7011728	8.27457e-05	9.92087	-0.221618	1.7843e-05	-1.84439	-1.16702	6.69179e-05	-1.81083	-1.17164
60706265	rs1115040	8.5855e-10	-1.77679	-1.82197e-10	0.000310603	-0.154508	-1.82197e-10	0.00116051	-0.129325	-1.82197e-10
60706297	rs1115041	1.93056e-05	7.61837	0.625498	1.78022e-05	-1.82143	-1.19227	6.91577e-05	-1.76012	-1.18943
60706569	rs10096023	0.000793189	11.6998	0.259722	1.82076e-05	-1.83493	-1.15625	6.50859e-05	-1.85101	-1.15922
60706685	rs2175387	0.000785997	11.6998	0.250614	1.82359e-05	-1.83493	-1.1547	6.51834e-05	-1.85101	-1.15773
60706743	rs72657852	5.33877e-08	3.54724	-1.19394	7.44551e-05	-0.540135	-1.04269	0.000215603	-0.788156	-1.02434
60706826	rs12545490	1.55004e-09	-1.54511e-10	-1.186	0.000139114	-1.54511e-10	-0.957727	0.000505213	-1.54511e-10	-0.960957
60706955	rs12542867	9.27683e-10	-0.507491	-1.19185	3.9657e-05	-1.14711	-1.06564	0.000103239	-1.49553	-1.05337
60707655	rs72657853	5.23886e-08	3.52937	-1.19496	7.32857e-05	-0.548935	-1.04972	0.000212316	-0.796078	-1.03178
60708070	rs6471823	0.000778892	11.6998	0.241533	1.82647e-05	-1.83493	-1.15312	6.52828e-05	-1.85101	-1.1562
60708126	rs6415589	2.55579e-09	-0.685918	-1.82197e-10	9.79785e-05	-1.30827	-1.82197e-10	0.000470263	-1.03264	-1.82197e-10
60708224	rs2326439	9.55534e-05	10.0867	-0.243558	1.77161e-05	-1.84775	-1.1708	6.60827e-05	-1.81991	-1.17512
60708505	rs4394383	0.0158105	14.5177	0.434171	1.95934e-05	-1.73793	-1.17989	6.55037e-05	-1.82201	-1.18182
60708881	rs4440623	2.02933e-05	7.66827	0.625498	1.77538e-05	-1.82415	-1.19227	6.88253e-05	-1.76494	-1.18943
60708961	rs117679051	9.61207e-10	-1.66384	-1.82197e-10	5.7622e-05	-1.83912	-1.82197e-10	0.000212112	-1.82882	-1.82197e-10
60709242	rs6471826	0.000778892	11.6998	0.241533	1.82647e-05	-1.83493	-1.15312	6.52828e-05	-1.85101	-1.1562
60709263	rs77786030	3.20455e-09	-0.459707	-1.82197e-10	6.97992e-05	-1.6474	-1.82197e-10	0.000268053	-1.59475	-1.82197e-10
60709463	rs6415590	0.000778892	11.6998	0.241533	1.82647e-05	-1.83493	-1.15312	6.52828e-05	-1.85101	-1.1562
60709655	rs113309310	1.67907e-09	-1.10604	-1.82197e-10	6.93288e-05	-1.65416	-1.82197e-10	0.000234746	-1.72743	-1.82197e-10
60709677	rs62512482	1.67907e-09	-1.10604	-1.82197e-10	6.93288e-05	-1.65416	-1.82197e-10	0.000234746	-1.72743	-1.82197e-10
60709688	rs62512483	1.6877e-09	-1.10091	-1.82197e-10	6.9512e-05	-1.65152	-1.82197e-10	0.000235237	-1.72534	-1.82197e-10
60709689	rs12678663	9.32109e-10	-0.501897	-1.19269	3.98221e-05	-1.14306	-1.06554	0.000103709	-1.49265	-1.0517
60709953	rs6986814	5.07137e-08	3.49928	-1.19736	3.02717e-05	-1.46249	-1.02032	0.000111466	-1.44588	-1.02634
60710231	rs13252402	4.13789e-05	9.2064	-0.200154	1.84297e-05	-1.81594	-1.16312	7.08576e-05	-1.75723	-1.16804
60710242	rs13252902	0.000426801	11.0517	0.288134	1.78591e-05	-1.84963	-1.16088	6.54008e-05	-1.84173	-1.16368
60710665	rs1034515	0.000484415	11.2249	0.241533	1.80415e-05	-1.84723	-1.15312	6.5624e-05	-1.84579	-1.1562
60710807	rs6471827	8.67983e-10	-1.76586	-1.82197e-10	0.000132252	-1.00832	-1.82197e-10	0.000733157	-0.588577	-1.82197e-10
60710863	rs62512484	1.6877e-09	-1.10091	-1.82197e-10	6.9512e-05	-1.65152	-1.82197e-10	0.000235237	-1.72534	-1.82197e-10
60710997	rs1034516	0.000430727	11.1074	0.241533	1.80099e-05	-1.84898	-1.15312	6.57967e-05	-1.84317	-1.1562
60711404	rs10092060	4.72033e-05	9.36737	-0.229431	1.81784e-05	-1.82439	-1.16839	6.952e-05	-1.77142	-1.1729
60711742	rs6997129	0.000430727	11.1074	0.241533	1.80099e-05	-1.84898	-1.15312	6.57967e-05	-1.84317	-1.1562
60711831	rs6471828	0.000434656	11.1074	0.250614	1.79815e-05	-1.84898	-1.1547	6.56965e-05	-1.84317	-1.15773
60712193	rs78722502	8.61335e-09	-1.54511e-10	0.529035	0.000291264	-1.54511e-10	-0.218793	0.00107588	-1.54511e-10	-0.205047
60712223	rs62512485	1.6964e-09	-1.09577	-1.82197e-10	6.96969e-05	-1.64887	-1.82197e-10	0.000235734	-1.72323	-1.82197e-10
60712370	rs6471829	0.000431408	11.1074	0.243112	1.80326e-05	-1.84898	-1.15186	6.58191e-05	-1.84317	-1.15586
60712682	rs1034517	0.000407368	11.0517	0.241533	1.79983e-05	-1.84963	-1.15312	6.58914e-05	-1.84173	-1.1562
60712827	rs117683242	4.31796e-09	-1.54511e-10	-0.161496	0.000207693	-1.54511e-10	-0.556963	0.000737129	-1.54511e-10	-0.583173
60712845	rs17321736	1.6964e-09	-1.09577	-1.82197e-10	6.96969e-05	-1.64887	-1.82197e-10	0.000235734	-1.72323	-1.82197e-10
60712976	rs954004	0.000434656	11.1074	0.250614	1.79815e-05	-1.84898	-1.1547	6.56965e-05	-1.84317	-1.15773
60713099	rs148354577	1.00822e-09	-1.61609	-1.82197e-10	5.69749e-05	-1.85041	-1.82197e-10	0.000210279	-1.8375	-1.82197e-10
60713156	rs954005	0.000430727	11.1074	0.241533	1.80099e-05	-1.84898	-1.15312	6.57967e-05	-1.84317	-1.1562
60713250	rs952800	5.70479e-05	9.5347	-0.207334	1.81138e-05	-1.8319	-1.16445	6.88428e-05	-1.78485	-1.16926
60713355	rs72657859	4.51286e-08	3.37969	-1.19446	6.83654e-05	-0.622033	-1.04612	0.000199576	-0.861768	-1.02797
60713369	rs79218330	8.56322e-10	-1.77939	-1.82197e-10	5.96562e-05	-1.80443	-1.82197e-10	0.000221776	-1.78427	-1.82197e-10
60713371	rs6471830	0.000407368	11.0517	0.241533	1.79983e-05	-1.84963	-1.15312	6.58914e-05	-1.84173	-1.1562
60713451	rs74891458	8.06605e-10	-1.8392	-1.82197e-10	8.69123e-05	-1.42812	-1.82197e-10	0.000317823	-1.42444	-1.82197e-10
60714490	rs10808702	0.000447144	11.1074	0.27894	1.78969e-05	-1.84898	-1.15942	6.53987e-05	-1.84317	-1.16227
60714508	rs10755942	0.000419036	11.0517	0.269773	1.7912e-05	-1.84963	-1.15793	6.55869e-05	-1.84173	-1.16083
60714584	rs10755943	0.000419036	11.0517	0.269773	1.7912e-05	-1.84963	-1.15793	6.55869e-05	-1.84173	-1.16083
60714731	rs10504300	0.000419036	11.0517	0.269773	1.7912e-05	-1.84963	-1.15793	6.55869e-05	-1.84173	-1.16083
60714820	rs74332779	3.48695e-09	-1.54511e-10	-0.375251	0.000176022	-1.54511e-10	-0.722413	0.000627026	-1.54511e-10	-0.744948
60714839	rs17268891	4.86057e-05	9.36737	-0.200154	1.82745e-05	-1.82439	-1.16312	6.9859e-05	-1.77142	-1.16804
60715532	rs17268933	1.6964e-09	-1.09577	-1.82197e-10	6.96969e-05	-1.64887	-1.82197e-10	0.000235734	-1.72323	-1.82197e-10
60716844	rs7833985	0.0142311	14.3825	0.464172	1.93217e-05	-1.74892	-1.18287	6.49666e-05	-1.82744	-1.18462
60716958	rs62512486	4.90603e-09	-0.033814	-1.82197e-10	0.000140598	-0.947115	-1.82197e-10	0.000451831	-1.07263	-1.82197e-10
60717327	rs142670204	8.26301e-10	-1.81507	-1.82197e-10	7.07554e-05	-1.63379	-1.82197e-10	0.000226462	-1.76336	-1.82197e-10
60717354	rs189843247	8.57738e-10	-1.77774	-1.82197e-10	0.000181845	-0.68987	-1.82197e-10	0.000543062	-0.888713	-1.82197e-10
60717448	rs6987131	0.000510787	11.2119	0.307531	1.78672e-05	-1.8462	-1.16386	6.48903e-05	-1.8467	-1.16654
60717480	rs7000664	0.00051555	11.2119	0.316811	1.78427e-05	-1.8462	-1.16523	6.48049e-05	-1.8467	-1.16785
60717504	rs7018304	0.0168973	14.5033	0.515091	1.95461e-05	-1.73299	-1.18725	6.51885e-05	-1.81994	-1.18871
60718495	rs10101487	1.7986e-05	7.61837	0.554696	1.77456e-05	-1.82143	-1.19545	6.88746e-05	-1.76012	-1.19353
60718542	rs72657861	2.64866e-08	1.65236	-1.82197e-10	0.000128873	-1.0342	-1.82197e-10	0.00035191	-1.32256	-1.82197e-10
60718581	rs7817184	4.83076e-06	6.85172	0.00676332	1.88565e-05	-1.77106	-1.18511	7.54734e-05	-1.67826	-1.1839
60719172	rs62512487	1.6102e-09	-1.14792	-1.82197e-10	6.78721e-05	-1.6754	-1.82197e-10	0.000230858	-1.74414	-1.82197e-10
60719241	rs10957109	0.000307973	10.8187	0.19476	1.81297e-05	-1.85103	-1.14444	6.69371e-05	-1.83437	-1.14781
60719612	rs74707058	3.49408e-09	-1.54511e-10	-0.373209	0.000218538	-1.54511e-10	-0.506065	0.000789848	-1.54511e-10	-0.514096
60719673	rs62512488	1.6102e-09	-1.14792	-1.82197e-10	6.78721e-05	-1.6754	-1.82197e-10	0.000230858	-1.74414	-1.82197e-10
60719954	rs1511032	0.00038156	11.0517	0.176084	1.8223e-05	-1.84963	-1.14071	6.66868e-05	-1.84173	-1.1442
60720008	rs6471831	0.000336692	11.0517	0.0509863	1.87e-05	-1.84963	-1.11487	6.83595e-05	-1.84173	-1.11943
60720176	rs6471832	1.79789e-05	7.66827	0.504404	1.76721e-05	-1.82415	-1.19688	6.84004e-05	-1.76494	-1.19562
60720257	rs72657864	2.84056e-08	1.72231	-1.82197e-10	0.000133324	-1.00024	-1.82197e-10	0.000361678	-1.29518	-1.82197e-10
60720695	rs6471833	0.000297295	10.874	0.104196	1.83757e-05	-1.85089	-1.1311	6.76554e-05	-1.83632	-1.13519
60720759	rs1511031	0.000297295	10.874	0.104196	1.83757e-05	-1.85089	-1.1311	6.76554e-05	-1.83632	-1.13519
60721498	rs2136916	1.25837e-08	0.995026	-0.0869009	3.22133e-05	-1.42169	-0.998959	9.41729e-05	-1.61941	-1.0214
60721511	rs6471834	1.6178e-05	7.57312	0.49401	1.7769e-05	-1.81884	-1.19672	6.90582e-05	-1.75562	-1.19536
60721981	rs10100880	5.15952e-05	9.5347	-0.307797	1.79046e-05	-1.8319	-1.17606	6.81257e-05	-1.78485	-1.17973
60722843	rs62512489	1.58569e-09	-1.16326	-1.82197e-10	6.73565e-05	-1.68302	-1.82197e-10	0.000229493	-1.75007	-1.82197e-10
60722999	rs2326440	9.46688e-10	-0.650396	-1.02867	3.1479e-05	-1.77259	-0.671113	0.000117934	-1.7838	-0.63201
60723088	rs2326441	2.24698e-08	2.64036	-1.15246	5.00998e-05	-1.05922	-0.919791	0.000162857	-1.20187	-0.891193
60723277	rs2326442	9.35052e-10	-0.661564	-1.02987	3.13234e-05	-1.77543	-0.673232	0.000117367	-1.78643	-0.634205
60723301	rs117731568	2.63322e-09	-0.65607	-1.82197e-10	6.99578e-05	-1.64513	-1.82197e-10	0.000227426	-1.75911	-1.82197e-10
60723312	rs62512504	1.63536e-09	-1.13242	-1.82197e-10	6.8403e-05	-1.66761	-1.82197e-10	0.00023227	-1.73804	-1.82197e-10
60723345	rs111514205	9.30991e-10	-1.69578	-1.82197e-10	6.27069e-05	-1.75455	-1.82197e-10	0.000218674	-1.79835	-1.82197e-10
60723529	rs12547221	1.53212e-09	-1.54511e-10	-1.19763	0.0001693	-1.54511e-10	-0.76135	0.000600266	-1.54511e-10	-0.788563
60723734	rs74765040	1.61825e-09	-1.14294	-1.82197e-10	6.80416e-05	-1.6729	-1.82197e-10	0.000231308	-1.74219	-1.82197e-10
60724023	rs12549916	1.12062e-09	-1.5104	-1.82197e-10	5.94339e-05	-1.80816	-1.82197e-10	0.0002095	-1.84121	-1.82197e-10
60724081	rs200812482	1.28444e-08	-1.54511e-10	0.928626	0.000446011	-1.54511e-10	0.207321	0.00169437	-1.54511e-10	0.249129
60724490	rs111906700	1.17759e-09	-1.46081	-1.82197e-10	5.71816e-05	-1.84679	-1.82197e-10	0.000210468	-1.8366	-1.82197e-10
60724763	rs2221796	9.45554e-10	-0.650396	-1.02987	3.14124e-05	-1.77259	-0.673232	0.000117675	-1.7838	-0.634205
60724773	rs2221795	9.56224e-10	-0.639175	-1.02987	3.15032e-05	-1.7697	-0.673232	0.00011799	-1.78113	-0.634205
60725476	rs10101285	2.24559e-08	2.64036	-1.15309	5.00225e-05	-1.05922	-0.921335	0.000162593	-1.20187	-0.892815
60725539	rs72657870	4.83004e-08	3.41089	-1.15773	7.77156e-05	-0.606887	-0.93308	0.000228744	-0.848175	-0.905157
60725823	rs62512505	9.45554e-10	-0.650396	-1.02987	3.14124e-05	-1.77259	-0.673232	0.000117675	-1.7838	-0.634205
60725841	rs118019761	1.8415e-09	-1.54511e-10	-1.0137	0.000111859	-1.54511e-10	-1.17578	0.000408518	-1.54511e-10	-1.1734
60726192	rs10216407	9.44424e-10	-0.650396	-1.03106	3.1346e-05	-1.77259	-0.675346	0.000117417	-1.7838	-0.636397
60726781	rs4738785	4.53252e-05	9.42476	-0.327419	1.79423e-05	-1.82712	-1.17875	6.85671e-05	-1.77618	-1.18195
60726786	rs10105824	9.45554e-10	-0.650396	-1.02987	3.14124e-05	-1.77259	-0.673232	0.000117675	-1.7838	-0.634205
60726833	rs62512506	1.62717e-09	-1.13743	-1.82197e-10	6.823e-05	-1.67014	-1.82197e-10	0.000231809	-1.74002	-1.82197e-10
60727674	rs62512507	1.62717e-09	-1.13743	-1.82197e-10	6.823e-05	-1.67014	-1.82197e-10	0.000231809	-1.74002	-1.82197e-10
60727825	rs57652202	1.53379e-09	-1.54511e-10	-1.19654	0.000161168	-1.54511e-10	-0.810573	0.000572353	-1.54511e-10	-0.83618
60728053	rs10088841	2.28134e-08	2.65677	-1.1537	5.02913e-05	-1.05231	-0.922876	0.000163348	-1.19562	-0.894433
60728145	rs10957110	3.28058e-08	3.02551	-1.15919	6.16969e-05	-0.833933	-0.936855	0.000189001	-1.03505	-0.909128
60728159	rs10103912	4.91113e-08	3.46327	-1.19346	3.23515e-05	-1.45271	-0.963651	0.000117921	-1.43589	-0.980033
60728265	rs10088981	3.98193e-05	9.31532	-0.347494	1.79865e-05	-1.82179	-1.18161	6.90219e-05	-1.76697	-1.18454
60728289	rs75671841	8.15183e-10	-1.82862	-1.82197e-10	6.63957e-05	-1.69739	-1.82197e-10	0.000252512	-1.65448	-1.82197e-10
60728351	rs146190573	7.54584e-09	0.396718	-1.82197e-10	6.79176e-05	-1.67473	-1.82197e-10	0.000297357	-1.491	-1.82197e-10
60728706	rs139076770	1.20561e-08	-1.54511e-10	0.865291	0.000305019	-1.54511e-10	-0.172648	0.00118829	-1.54511e-10	-0.10567
60728734	rs11993248	3.42179e-08	3.06156	-1.15309	6.37043e-05	-0.817435	-0.921335	0.000194971	-1.02027	-0.892815
60728909	rs146440533	4.814e-08	3.41089	-1.16105	7.7044e-05	-0.606887	-0.941759	0.000226665	-0.848175	-0.914286
60729243	rs140631176	3.62568e-08	3.10528	-1.13893	6.72327e-05	-0.797329	-0.887534	0.000205684	-1.00223	-0.857361
60730641	rs117379296	8.0157e-10	-1.84546	-1.82197e-10	8.98163e-05	-1.39526	-1.82197e-10	0.000289845	-1.51659	-1.82197e-10
60731091	rs141378688	2.33158e-08	2.67322	-1.14837	5.13098e-05	-1.04538	-0.909758	0.000166657	-1.18934	-0.880661
60731216	rs112430807	9.66554e-10	-0.639175	-1.01912	3.21033e-05	-1.7697	-0.654363	0.00012032	-1.78113	-0.614654
60731340	rs142311653	1.96985e-09	-1.54511e-10	-0.946322	0.000174189	-1.54511e-10	-0.732885	0.000642899	-1.54511e-10	-0.71995
60731440	rs10087957	9.79238e-06	7.33948	0.225597	1.81221e-05	-1.80363	-1.19226	7.08746e-05	-1.7305	-1.19453
60731483	rs10103994	3.95296e-05	9.31532	-0.354798	1.79687e-05	-1.82179	-1.1826	6.89603e-05	-1.76697	-1.18544
60731669	rs9657030	4.94523e-08	3.46327	-1.18654	3.37055e-05	-1.45271	-0.922652	0.000122684	-1.43589	-0.940436
60731737	rs28804194	9.56179e-10	-0.611509	-1.05758	3.05828e-05	-1.7494	-0.723185	0.000114681	-1.75775	-0.68603
60731888	rs187272695	1.82849e-09	-1.54511e-10	-1.02079	0.000158014	-1.54511e-10	-0.830341	0.000586017	-1.54511e-10	-0.812588
60732791	rs10108587	2.25475e-08	2.64036	-1.14902	5.05253e-05	-1.05922	-0.911333	0.00016431	-1.20187	-0.882314
60733546	rs62512508	1.58569e-09	-1.16326	-1.82197e-10	6.73565e-05	-1.68302	-1.82197e-10	0.000229493	-1.75007	-1.82197e-10
60733949	rs28626870	9.55768e-10	-0.650396	-1.01912	3.20107e-05	-1.77259	-0.654363	0.000119998	-1.7838	-0.614654
60733953	rs28445557	9.66554e-10	-0.639175	-1.01912	3.21033e-05	-1.7697	-0.654363	0.00012032	-1.78113	-0.614654
60734128	rs79564996	8.94945e-10	-1.73527	-1.82197e-10	8.18977e-05	-1.48755	-1.82197e-10	0.000282728	-1.54145	-1.82197e-10
60734218	rs17322063	9.66554e-10	-0.639175	-1.01912	3.21033e-05	-1.7697	-0.654363	0.00012032	-1.78113	-0.614654
60734333	rs182410836	1.66967e-09	-1.54511e-10	-1.11165	0.000109491	-1.54511e-10	-1.19718	0.000399365	-1.54511e-10	-1.19606
60734847	rs61187582	9.67872e-10	-0.639175	-1.01776	3.21796e-05	-1.7697	-0.651988	0.000120616	-1.78113	-0.612193
60735159	rs80106049	2.06364e-09	-1.54511e-10	-0.899806	0.000114024	-1.54511e-10	-1.15662	0.000431121	-1.54511e-10	-1.11955
60735372	rs62512510	1.52645e-09	-1.20133	-1.82197e-10	6.53015e-05	-1.71401	-1.82197e-10	0.000219595	-1.79415	-1.82197e-10
60735958	rs111745964	1.63536e-09	-1.13242	-1.82197e-10	6.8403e-05	-1.66761	-1.82197e-10	0.00023227	-1.73804	-1.82197e-10
60736025	rs1511028	3.95296e-05	9.31532	-0.354798	1.79687e-05	-1.82179	-1.1826	6.89603e-05	-1.76697	-1.18544
60736841	rs12155692	4.91744e-08	3.42865	-1.15755	7.84252e-05	-0.598244	-0.932633	0.000230635	-0.840413	-0.904688
60737472	rs62512511	9.54589e-10	-0.650396	-1.02036	3.19418e-05	-1.77259	-0.656519	0.000119731	-1.7838	-0.616886
60737563	rs139359695	1.88749e-09	-1.54511e-10	-0.989032	0.000159915	-1.54511e-10	-0.818378	0.0005773	-1.54511e-10	-0.827575
60737595	rs72657880	4.24871e-08	3.26991	-1.14498	7.15693e-05	-0.720696	-0.90166	0.000217121	-0.933317	-0.872167
60737750	rs60068738	1.53208e-09	-1.54511e-10	-1.19765	0.000168462	-1.54511e-10	-0.766311	0.00059739	-1.54511e-10	-0.793366
60738020	rs10107695	9.66554e-10	-0.639175	-1.01912	3.21033e-05	-1.7697	-0.654363	0.00012032	-1.78113	-0.614654
60738561	rs10097767	9.96367e-10	-0.606332	-1.02159	3.22437e-05	-1.76103	-0.65867	0.000120753	-1.77307	-0.619115
60738611	rs10111058	9.97593e-10	-0.606332	-1.02036	3.23132e-05	-1.76103	-0.656519	0.000121023	-1.77307	-0.616886
60738950	rs28535655	3.82411e-08	3.14166	-1.12202	7.11922e-05	-0.780518	-0.847122	0.000217208	-0.98714	-0.817943
60739157	rs72657882	4.99103e-08	3.44644	-1.16049	7.85064e-05	-0.589569	-0.940273	0.000230579	-0.832621	-0.912723
60739460	rs9771604	9.13807e-06	7.29042	0.205504	1.82113e-05	-1.80003	-1.19095	7.13517e-05	-1.72481	-1.19351
60739461	rs78848802	1.56506e-09	-1.17635	-1.82197e-10	6.69242e-05	-1.68946	-1.82197e-10	0.000228353	-1.75504	-1.82197e-10
60739739	rs28847010	9.66554e-10	-0.639175	-1.01912	3.21033e-05	-1.7697	-0.654363	0.00012032	-1.78113	-0.614654
60739857	rs72657883	4.91457e-08	3.42865	-1.15814	7.83072e-05	-0.598244	-0.93414	0.00023027	-0.840413	-0.906272
60739920	rs2089803	3.7335e-05	9.25821	-0.354798	1.80227e-05	-1.81879	-1.1826	6.93084e-05	-1.76193	-1.18544
60740083	rs72657887	4.91172e-08	3.42865	-1.15872	7.81896e-05	-0.598244	-0.935642	0.000229906	-0.840413	-0.907852
60740218	rs10087528	9.57072e-10	-0.650396	-1.01776	3.20868e-05	-1.77259	-0.651988	0.000120294	-1.7838	-0.612193
60740485	rs138005737	1.85052e-09	-1.54511e-10	-1.00881	0.00016075	-1.54511e-10	-0.813173	0.000596406	-1.54511e-10	-0.795015
60740826	rs7838979	1.67848e-09	-1.10639	-1.82197e-10	6.03257e-05	-1.79326	-1.82197e-10	0.000228053	-1.75636	-1.82197e-10
60740901	rs72657888	4.50055e-08	3.32476	-1.14225	7.39169e-05	-0.694847	-0.895234	0.000223742	-0.910012	-0.865429
60741249	rs62512512	1.64362e-09	-1.12738	-1.82197e-10	6.85776e-05	-1.66506	-1.82197e-10	0.000232735	-1.73604	-1.82197e-10
60741289	rs7388114	1.2828e-08	0.888891	0.0384576	3.17105e-05	-1.49237	-0.944006	9.4906e-05	-1.66361	-0.969444
60741464	rs7014740	1.53263e-09	-1.54511e-10	-1.19729	0.000172477	-1.54511e-10	-0.742759	0.000611174	-1.54511e-10	-0.770555
60742087	rs10095336	9.67872e-10	-0.639175	-1.01776	3.21796e-05	-1.7697	-0.651988	0.000120616	-1.78113	-0.612193
60742092	rs74881760	1.81209e-09	-1.0298	-1.82197e-10	7.57697e-05	-1.56532	-1.82197e-10	0.000225522	-1.76752	-1.82197e-10
60742211	rs72657891	4.93574e-08	3.44644	-1.17163	7.61152e-05	-0.589569	-0.971205	0.000223184	-0.832621	-0.94532
60742245	rs78826090	9.0789e-10	-1.72091	-1.82197e-10	7.20365e-05	-1.61585	-1.82197e-10	0.000242855	-1.69347	-1.82197e-10
60742395	rs13272293	3.72121e-05	9.31532	-0.415215	1.78786e-05	-1.82179	-1.18763	6.88547e-05	-1.76697	-1.18697
60742880	rs17322175	9.54325e-10	-0.6279	-1.04313	3.08573e-05	-1.76676	-0.696887	0.000115446	-1.7784	-0.658736
60742984	rs117096890	7.98112e-10	-1.84979	-1.82197e-10	8.5328e-05	-1.44652	-1.82197e-10	0.000277453	-1.56029	-1.82197e-10
60743032	rs62512513	1.00019e-09	-0.606332	-1.01776	3.24599e-05	-1.76103	-0.651988	0.000121592	-1.77307	-0.612193
60743226	rs149994332	3.43066e-09	-1.54511e-10	-0.391527	0.000176192	-1.54511e-10	-0.721449	0.000713405	-1.54511e-10	-0.615887
60743407	rs10086474	9.10105e-06	7.3842	0.107672	1.82468e-05	-1.80678	-1.18225	7.08827e-05	-1.73556	-1.18935
60743634	rs141312808	1.53765e-09	-1.54511e-10	-1.19402	0.000181655	-1.54511e-10	-0.690913	0.000641775	-1.54511e-10	-0.721699
60743653	rs10102805	2.40952e-08	2.70675	-1.14902	5.18562e-05	-1.03322	-0.911333	0.000166809	-1.18677	-0.882314
60743800	rs10102936	9.90104e-10	-0.617708	-1.01652	3.24315e-05	-1.76407	-0.649824	0.000121521	-1.7759	-0.609952
60744352	rs28551787	4.34859e-08	3.26991	-1.12175	7.44723e-05	-0.720696	-0.8619	0.000225695	-0.933317	-0.833437
60744881	rs143187646	7.97123e-10	-1.85102	-1.82197e-10	0.000128597	-1.03634	-1.82197e-10	0.000389003	-1.22235	-1.82197e-10
60745444	rs10107697	9.90104e-10	-0.617708	-1.01652	3.24315e-05	-1.76407	-0.649824	0.000121521	-1.7759	-0.609952
60745780	rs150308753	2.08802e-09	-0.888063	-1.82197e-10	8.17283e-05	-1.48962	-1.82197e-10	0.00029608	-1.49531	-1.82197e-10
60746284	rs73253308	1.54503e-09	-1.54511e-10	-1.18923	0.000191301	-1.54511e-10	-0.639176	0.000675812	-1.54511e-10	-0.670022
60746801	rs10101705	2.4691e-08	2.73118	-1.14902	5.25031e-05	-1.02082	-0.911333	0.00017013	-1.16706	-0.882314
60746874	rs140007972	1.65949e-09	-1.54511e-10	-1.11777	0.00013371	-1.54511e-10	-0.99735	0.000464721	-1.54511e-10	-1.0445
60746997	rs6471835	2.34721e-06	6.58402	-0.447313	1.93784e-05	-1.7431	-1.18577	7.83257e-05	-1.63815	-1.18691
60747088	rs10504301	9.25668e-10	-1.70152	-1.82197e-10	8.68005e-05	-1.42941	-1.82197e-10	0.000298362	-1.48763	-1.82197e-10
60747385	rs17269256	1.59353e-09	-1.15833	-1.82197e-10	6.75212e-05	-1.68058	-1.82197e-10	0.000229928	-1.74817	-1.82197e-10
60747478	rs17322350	9.92582e-10	-0.617708	-1.01402	3.25725e-05	-1.76407	-0.645484	0.000122068	-1.7759	-0.605457
60747542	rs72657895	4.82301e-08	3.41089	-1.15919	7.74227e-05	-0.606887	-0.936855	0.000227838	-0.848175	-0.909128
60747627	rs62512514	1.59353e-09	-1.15833	-1.82197e-10	6.75212e-05	-1.68058	-1.82197e-10	0.000229928	-1.74817	-1.82197e-10
60747664	rs141930989	9.89244e-09	0.667492	-1.82197e-10	8.37996e-05	-1.46459	-1.82197e-10	0.000383571	-1.23641	-1.82197e-10
60747757	rs17322364	1.60222e-09	-1.15289	-1.82197e-10	6.77041e-05	-1.67788	-1.82197e-10	0.000230412	-1.74607	-1.82197e-10
60747785	rs7812464	9.93954e-10	-0.617708	-1.01264	3.26506e-05	-1.76407	-0.643091	0.000122371	-1.7759	-0.602978
60749029	rs10102053	3.65405e-05	9.25821	-0.376308	1.79802e-05	-1.81879	-1.18496	6.91485e-05	-1.76193	-1.18775
60749057	rs28685679	9.61988e-10	-0.650396	-1.01264	3.23736e-05	-1.77259	-0.643091	0.000121408	-1.7838	-0.602978
60749384	rs9298020	9.62781e-10	-0.650396	-1.01181	3.24197e-05	-1.77259	-0.641666	0.000121587	-1.7838	-0.601503
60749822	rs9298021	9.81616e-10	-0.639175	-1.00366	3.31078e-05	-1.7697	-0.623553	0.00012381	-1.78113	-0.586064
60750046	rs10504302	9.6066e-10	-0.650396	-1.01402	3.22962e-05	-1.77259	-0.645484	0.000121107	-1.7838	-0.605457
60750055	rs117012423	3.10603e-09	-0.490934	-1.82197e-10	0.000115316	-1.14535	-1.82197e-10	0.000356387	-1.30992	-1.82197e-10
60750130	rs10957112	1.53678e-09	-1.54511e-10	-1.19459	0.000182024	-1.54511e-10	-0.688883	0.000643053	-1.54511e-10	-0.719709
60750473	rs7016548	7.66662e-06	7.15284	0.167518	1.84491e-05	-1.78919	-1.18881	7.26895e-05	-1.70805	-1.19169
60750787	rs4582545	9.69076e-10	-0.639175	-1.01652	3.22493e-05	-1.7697	-0.649824	0.000120887	-1.78113	-0.609952
60750793	rs2875948	2.16711e-08	2.58768	-1.13598	5.09563e-05	-1.08124	-0.880812	0.000166304	-1.2218	-0.850322
60750904	rs60229987	1.53694e-09	-1.54511e-10	-1.19448	0.000180019	-1.54511e-10	-0.69996	0.000636932	-1.54511e-10	-0.729274
60750998	rs72657901	2.65092e-08	1.65321	-1.82197e-10	0.00012971	-1.02772	-1.82197e-10	0.000366685	-1.28143	-1.82197e-10
60751628	rs2136915	9.02074e-10	-0.70461	-1.02273	3.09555e-05	-1.78598	-0.674489	0.000115186	-1.79616	-0.64323
60751905	rs193282513	1.93433e-09	-1.54511e-10	-0.964519	0.000117965	-1.54511e-10	-1.12263	0.000424619	-1.54511e-10	-1.13474
60752382	rs17269617	1.67383e-09	-1.10917	-1.82197e-10	6.92176e-05	-1.65577	-1.82197e-10	0.000234447	-1.72871	-1.82197e-10
60752998	rs7837331	4.00959e-08	3.21536	-1.14837	6.92014e-05	-0.746244	-0.909758	0.000210388	-0.956324	-0.880661
60753105	rs147766027	3.04787e-09	-1.54511e-10	-0.509835	0.000152125	-1.54511e-10	-0.868318	0.000558326	-1.54511e-10	-0.860994
60753118	rs7837720	8.22508e-10	-0.70461	-1.11507	3.35301e-05	-1.78598	-0.594596	0.000122116	-1.79616	-0.584805
60753153	rs62512516	1.68245e-09	-1.10403	-1.82197e-10	6.94006e-05	-1.65313	-1.82197e-10	0.000234938	-1.72661	-1.82197e-10
60753513	rs117866213	1.35416e-09	-1.3211	-1.82197e-10	6.94803e-05	-1.65198	-1.82197e-10	0.000232737	-1.73603	-1.82197e-10
60754052	rs77957830	1.68245e-09	-1.10403	-1.82197e-10	6.94006e-05	-1.65313	-1.82197e-10	0.000234938	-1.72661	-1.82197e-10
60754297	rs75677659	1.68245e-09	-1.10403	-1.82197e-10	6.94006e-05	-1.65313	-1.82197e-10	0.000234938	-1.72661	-1.82197e-10
60755370	rs1995941	9.29019e-10	-0.682636	-1.01527	3.19668e-05	-1.78067	-0.647656	0.000119937	-1.79127	-0.607707
60755439	rs17322678	1.68245e-09	-1.10403	-1.82197e-10	6.94006e-05	-1.65313	-1.82197e-10	0.000234938	-1.72661	-1.82197e-10
60756705	rs10105408	2.42046e-08	2.71453	-1.15227	5.17191e-05	-1.0279	-0.919301	0.000167633	-1.17348	-0.890678
60756918	rs10105639	9.23167e-10	-0.682636	-1.02159	3.16167e-05	-1.78067	-0.65867	0.000118576	-1.79127	-0.619115
60757100	rs145191966	2.07203e-09	-0.89575	-1.82197e-10	8.13448e-05	-1.49433	-1.82197e-10	0.000294702	-1.49997	-1.82197e-10
60757580	rs7845438	4.66675e-07	5.14403	-0.622673	2.41758e-05	-1.77546	-0.932211	9.66265e-05	-1.66774	-0.947342
60757768	rs10111665	9.23167e-10	-0.682636	-1.02159	3.16167e-05	-1.78067	-0.65867	0.000118576	-1.79127	-0.619115
60757846	rs10097149	9.3459e-10	-0.67157	-1.02036	3.17716e-05	-1.77793	-0.656519	0.000119141	-1.78874	-0.616886
60757941	rs10096992	9.3459e-10	-0.67157	-1.02036	3.17716e-05	-1.77793	-0.656519	0.000119141	-1.78874	-0.616886
60758335	rs62512517	1.63536e-09	-1.13242	-1.82197e-10	6.8403e-05	-1.66761	-1.82197e-10	0.00023227	-1.73804	-1.82197e-10
60758428	rs112123560	8.41153e-10	-1.79726	-1.82197e-10	5.75365e-05	-1.8406	-1.82197e-10	0.0002108	-1.83503	-1.82197e-10
60758431	rs62512518	1.63536e-09	-1.13242	-1.82197e-10	6.8403e-05	-1.66761	-1.82197e-10	0.00023227	-1.73804	-1.82197e-10
60758463	rs72659708	5.1732e-08	3.47841	-1.15661	8.05489e-05	-0.573945	-0.930213	0.000236327	-0.818578	-0.902143
60758755	rs75864532	2.22913e-09	-1.54511e-10	-0.822665	0.000109456	-1.54511e-10	-1.1975	0.000398753	-1.54511e-10	-1.19759
60759033	rs10087905	6.66828e-08	3.58557	-1.0099	6.13009e-05	-0.668622	-1.10861	0.000186396	-0.848455	-1.10961
60759037	rs72659710	4.71486e-08	3.39119	-1.16217	7.6085e-05	-0.616455	-0.944717	0.000224029	-0.856763	-0.9174
60759157	rs138943446	1.87643e-09	-1.54511e-10	-0.994908	0.000160474	-1.54511e-10	-0.814889	0.000581827	-1.54511e-10	-0.819764
60759446	rs80013683	2.24272e-09	-1.54511e-10	-0.816589	0.000109445	-1.54511e-10	-1.1976	0.000398793	-1.54511e-10	-1.1975
60759571	rs62512519	1.62197e-09	-1.14064	-1.82197e-10	6.81202e-05	-1.67175	-1.82197e-10	0.000231517	-1.74128	-1.82197e-10
60759617	rs148092507	2.24272e-09	-1.54511e-10	-0.816589	0.000109445	-1.54511e-10	-1.1976	0.000398793	-1.54511e-10	-1.1975
60759700	rs117128189	2.50734e-09	-1.54511e-10	-0.705054	0.000110789	-1.54511e-10	-1.1854	0.000405399	-1.54511e-10	-1.18106
60759875	rs10104937	4.96623e-08	3.44056	-1.15959	7.84659e-05	-0.592438	-0.937921	0.000230555	-0.835198	-0.910248
60759893	rs74787441	2.24272e-09	-1.54511e-10	-0.816589	0.000109445	-1.54511e-10	-1.1976	0.000398793	-1.54511e-10	-1.1975
60760001	rs62512520	1.64362e-09	-1.12738	-1.82197e-10	6.85776e-05	-1.66506	-1.82197e-10	0.000232735	-1.73604	-1.82197e-10
60760020	rs10105068	6.85855e-08	3.60608	-1.00227	6.15743e-05	-0.659047	-1.11373	0.000187091	-0.839638	-1.1147
60760459	rs72659711	5.06509e-08	3.45847	-1.15779	7.95256e-05	-0.583695	-0.933249	0.000233518	-0.827342	-0.905335
60761377	rs6996580	5.16406e-08	3.47841	-1.15838	8.01835e-05	-0.573945	-0.93476	0.0002352	-0.818578	-0.906924
60761600	rs78623789	2.24272e-09	-1.54511e-10	-0.816589	0.000109445	-1.54511e-10	-1.1976	0.000398793	-1.54511e-10	-1.1975
60761680	rs7000937	5.06808e-08	3.45847	-1.1572	7.96462e-05	-0.583695	-0.931733	0.000233891	-0.827342	-0.903741
60762539	rs72659714	2.65733e-09	-0.646958	-1.82197e-10	0.000103254	-1.25583	-1.82197e-10	0.000317157	-1.42654	-1.82197e-10
60762855	rs28785033	5.06509e-08	3.45847	-1.15779	7.95256e-05	-0.583695	-0.933249	0.000233518	-0.827342	-0.905335
60762930	rs79120531	1.63536e-09	-1.13242	-1.82197e-10	6.8403e-05	-1.66761	-1.82197e-10	0.00023227	-1.73804	-1.82197e-10
60762945	rs28377043	1.32442e-09	-0.256358	-1.08694	2.43344e-05	-1.66474	-1.0364	8.66163e-05	-1.68388	-1.04057
60762988	rs28559577	4.78561e-08	3.40286	-1.15894	7.76096e-05	-0.610791	-0.93054	0.000227125	-0.85168	-0.908757
60763504	rs62512521	1.37269e-09	-0.218324	-1.08918	2.46722e-05	-1.65159	-1.03576	8.80066e-05	-1.67141	-1.03711
60763655	rs57344747	2.54903e-08	2.77181	-1.15779	5.54042e-05	-0.94512	-0.933249	0.000173216	-1.12606	-0.905335
60763662	rs9643515	3.23086e-08	3.03766	-1.18661	2.98579e-05	-1.57899	-0.917588	0.000111981	-1.53028	-0.937335
60763728	rs72659716	3.39054e-08	3.06423	-1.16493	6.4613e-05	-0.772421	-0.952186	0.000193346	-0.99619	-0.925264
60763910	rs29001471	1.28681e-09	-0.281027	-1.09109	2.42037e-05	-1.67311	-1.03341	8.64321e-05	-1.6918	-1.03478
60763956	rs6471836	3.12717e-07	4.83796	-0.716938	2.36092e-05	-1.74065	-0.990734	9.57901e-05	-1.62051	-1.00327
60764397	rs62512523	1.62717e-09	-1.13743	-1.82197e-10	6.823e-05	-1.67014	-1.82197e-10	0.000231809	-1.74002	-1.82197e-10
60764695	rs62512524	1.62717e-09	-1.13743	-1.82197e-10	6.823e-05	-1.67014	-1.82197e-10	0.000231809	-1.74002	-1.82197e-10
60765571	rs72659718	2.37357e-08	2.69621	-1.15351	5.31445e-05	-0.997613	-0.922396	0.000169347	-1.16006	-0.893929
60765693	rs1606077	1.29944e-09	-0.269366	-1.09298	2.43567e-05	-1.66917	-1.03105	8.69594e-05	-1.68807	-1.03242
60766226	rs72659720	3.52723e-08	3.10043	-1.16161	6.63111e-05	-0.755425	-0.94324	0.000198153	-0.981052	-0.915845
60766420	rs76635427	2.0144e-08	1.37863	-1.82197e-10	6.69609e-05	-1.68891	-1.82197e-10	0.000237625	-1.71524	-1.82197e-10
60766657	rs76398537	1.61825e-09	-1.14294	-1.82197e-10	6.80416e-05	-1.6729	-1.82197e-10	0.000231308	-1.74219	-1.82197e-10
60766849	rs80332494	2.24272e-09	-1.54511e-10	-0.816589	0.000109445	-1.54511e-10	-1.1976	0.000398793	-1.54511e-10	-1.1975
60767179	rs6990436	1.21494e-09	-0.331047	-1.09854	2.40344e-05	-1.68968	-1.02386	8.59029e-05	-1.70746	-1.02526
60767338	rs62509967	1.6102e-09	-1.14792	-1.82197e-10	6.78721e-05	-1.6754	-1.82197e-10	0.000230858	-1.74414	-1.82197e-10
60767643	rs76036952	2.24272e-09	-1.54511e-10	-0.816589	0.000109445	-1.54511e-10	-1.1976	0.000398793	-1.54511e-10	-1.1975
60767754	rs72659723	3.28314e-08	3.02816	-1.16105	6.41987e-05	-0.789281	-0.941759	0.00019257	-1.01119	-0.914286
60768209	rs113966042	1.6102e-09	-1.14792	-1.82197e-10	6.78721e-05	-1.6754	-1.82197e-10	0.000230858	-1.74414	-1.82197e-10
60768213	rs12546322	1.53345e-09	-1.54511e-10	-1.19676	0.000159012	-1.54511e-10	-0.82404	0.000562477	-1.54511e-10	-0.853587
60768374	rs12156268	3.28314e-08	3.02816	-1.16105	6.41987e-05	-0.789281	-0.941759	0.00019257	-1.01119	-0.914286
60768473	rs77110536	2.50392e-09	-1.54511e-10	-0.706422	0.000143133	-1.54511e-10	-0.929246	0.000532489	-1.54511e-10	-0.908374
60768601	rs1116014	2.24995e-09	-1.54511e-10	-0.813371	0.000109442	-1.54511e-10	-1.19763	0.000398821	-1.54511e-10	-1.19742
60768655	rs74843821	1.57278e-09	-1.54511e-10	-1.17143	0.000113075	-1.54511e-10	-1.16497	0.000409103	-1.54511e-10	-1.17197
60768740	rs10091240	4.16803e-08	3.25541	-1.14966	7.35694e-05	-0.681889	-0.912904	0.000218455	-0.915394	-0.883962
60768857	rs10091574	4.1817e-08	3.25541	-1.14639	7.41526e-05	-0.681889	-0.905008	0.000220272	-0.915394	-0.875677
60769000	rs75121658	2.24272e-09	-1.54511e-10	-0.816589	0.000109445	-1.54511e-10	-1.1976	0.000398793	-1.54511e-10	-1.1975
60769063	rs10091824	4.17073e-08	3.25541	-1.14902	7.36851e-05	-0.681889	-0.911333	0.000218816	-0.915394	-0.882314
60769146	rs10091767	1.2796e-09	-0.281027	-1.0967	2.43771e-05	-1.67311	-1.02627	8.70488e-05	-1.6918	-1.02767
60769210	rs10091940	1.28198e-09	-0.281027	-1.09485	2.43188e-05	-1.67311	-1.02867	8.68413e-05	-1.6918	-1.03005
60769490	rs2875934	4.09556e-08	3.23592	-1.14771	7.32324e-05	-0.691206	-0.908179	0.000217719	-0.923727	-0.879004
60769822	rs79690716	2.24995e-09	-1.54511e-10	-0.813371	0.000109442	-1.54511e-10	-1.19763	0.000398821	-1.54511e-10	-1.19742
60769829	rs2875933	2.30275e-08	2.66143	-1.14902	5.2934e-05	-1.01264	-0.911333	0.000169025	-1.17358	-0.882314
60769851	rs2326438	1.2796e-09	-0.281027	-1.0967	2.43771e-05	-1.67311	-1.02627	8.70488e-05	-1.6918	-1.02767
60769950	rs112883889	2.24995e-09	-1.54511e-10	-0.813371	0.000109442	-1.54511e-10	-1.19763	0.000398821	-1.54511e-10	-1.19742
60770007	rs146358197	2.21092e-09	-0.83087	-1.82197e-10	0.000433412	0.178666	-1.82197e-10	0.00137531	0.0404984	-1.82197e-10
60770113	rs78820636	1.57792e-09	-1.16817	-1.82197e-10	6.71934e-05	-1.68545	-1.82197e-10	0.000229062	-1.75194	-1.82197e-10
60770294	rs77792336	2.28799e-09	-0.796606	-1.82197e-10	9.43484e-05	-1.34603	-1.82197e-10	0.000295149	-1.49846	-1.82197e-10
60770373	rs62509968	1.59353e-09	-1.15833	-1.82197e-10	6.75212e-05	-1.68058	-1.82197e-10	0.000229928	-1.74817	-1.82197e-10
60770854	rs10099474	4.03821e-08	3.21841	-1.14431	7.32153e-05	-0.699559	-0.90006	0.000217948	-0.931194	-0.870488
60771124	rs113410620	2.24995e-09	-1.54511e-10	-0.813371	0.000109442	-1.54511e-10	-1.19763	0.000398821	-1.54511e-10	-1.19742
60771164	rs62509969	2.09789e-09	-0.883348	-1.82197e-10	8.89022e-05	-1.40549	-1.82197e-10	0.00028093	-1.54783	-1.82197e-10
60771340	rs1912659	1.26088e-09	-0.293932	-1.09854	2.43305e-05	-1.67743	-1.02386	8.69019e-05	-1.69589	-1.02526
60771480	rs1912660	3.81694e-08	3.16414	-1.14639	7.09992e-05	-0.725347	-0.905008	0.000211883	-0.954227	-0.875677
60771534	rs2326435	2.24995e-09	-1.54511e-10	-0.813371	0.000109442	-1.54511e-10	-1.19763	0.000398821	-1.54511e-10	-1.19742
60771930	rs116980014	1.53832e-09	-1.54511e-10	-1.19359	0.000111202	-1.54511e-10	-1.18168	0.000409488	-1.54511e-10	-1.17103
60772503	rs7461525	1.2796e-09	-0.281027	-1.0967	2.43771e-05	-1.67311	-1.02627	8.70488e-05	-1.6918	-1.02767
60772681	rs6993733	2.06983e-05	8.45482	-0.141288	1.83185e-05	-1.844	-1.14111	6.97143e-05	-1.79387	-1.14766
60772757	rs7461568	9.65135e-08	3.95584	-1.01044	7.83684e-05	-0.423366	-1.10824	0.000223386	-0.667792	-1.10924
60772808	rs2326389	9.67336e-08	3.95584	-1.00816	7.8246e-05	-0.423366	-1.1098	0.000223039	-0.667792	-1.1108
60773153	rs2326388	1.2796e-09	-0.281027	-1.0967	2.43771e-05	-1.67311	-1.02627	8.70488e-05	-1.6918	-1.02767
60773476	rs76624232	2.24272e-09	-1.54511e-10	-0.816589	0.000109445	-1.54511e-10	-1.1976	0.000398793	-1.54511e-10	-1.1975
60773505	rs72659729	3.16552e-08	2.99224	-1.16161	6.30406e-05	-0.806004	-0.94324	0.000189433	-1.02606	-0.915845
60773572	rs72659730	3.1625e-08	2.99224	-1.16257	6.28805e-05	-0.806004	-0.945782	0.000188926	-1.02606	-0.918521
60773646	rs75267322	1.57792e-09	-1.16817	-1.82197e-10	6.71934e-05	-1.68545	-1.82197e-10	0.000229062	-1.75194	-1.82197e-10
60774062	rs62509970	1.57792e-09	-1.16817	-1.82197e-10	6.71934e-05	-1.68545	-1.82197e-10	0.000229062	-1.75194	-1.82197e-10
60774565	rs7834032	9.71917e-08	3.95584	-1.00344	7.81993e-05	-0.423366	-1.1104	0.000222807	-0.667792	-1.11184
60774740	rs62509971	1.56944e-09	-1.17356	-1.82197e-10	6.70159e-05	-1.68809	-1.82197e-10	0.000228594	-1.75399	-1.82197e-10
60775038	rs10087623	9.8842e-08	3.97486	-1.00561	7.88521e-05	-0.413931	-1.11152	0.000224579	-0.6592	-1.11251
60775054	rs137865488	2.71405e-09	-0.625838	-1.82197e-10	8.12917e-05	-1.49498	-1.82197e-10	0.000268106	-1.59455	-1.82197e-10
60775056	rs141694803	2.79801e-09	-0.595369	-1.82197e-10	8.26452e-05	-1.47847	-1.82197e-10	0.000271898	-1.58051	-1.82197e-10
60775126	rs62509972	1.56944e-09	-1.17356	-1.82197e-10	6.70159e-05	-1.68809	-1.82197e-10	0.000228594	-1.75399	-1.82197e-10
60775209	rs79748204	1.56944e-09	-1.17356	-1.82197e-10	6.70159e-05	-1.68809	-1.82197e-10	0.000228594	-1.75399	-1.82197e-10
60775627	rs62509973	1.56181e-09	-1.17843	-1.82197e-10	6.6856e-05	-1.69048	-1.82197e-10	0.000228174	-1.75583	-1.82197e-10
60775689	rs74837921	9.14444e-10	-1.71372	-1.82197e-10	5.83903e-05	-1.82587	-1.82197e-10	0.000209249	-1.84241	-1.82197e-10
60775727	rs7822560	1.30323e-09	-0.269366	-1.09007	2.42687e-05	-1.66917	-1.03467	8.66462e-05	-1.68807	-1.03603
60775740	rs75271775	1.56181e-09	-1.17843	-1.82197e-10	6.6856e-05	-1.69048	-1.82197e-10	0.000228174	-1.75583	-1.82197e-10
60775915	rs75121343	2.35207e-09	-0.768982	-1.82197e-10	6.7139e-05	-1.68626	-1.82197e-10	0.00026328	-1.61272	-1.82197e-10
60775976	rs56203327	2.97524e-07	4.67924	-0.608018	2.61498e-05	-1.71919	-0.909994	0.000106774	-1.58991	-0.925311
60776045	rs62509975	1.56181e-09	-1.17843	-1.82197e-10	6.6856e-05	-1.69048	-1.82197e-10	0.000228174	-1.75583	-1.82197e-10
60776163	rs72659731	3.09749e-08	2.97527	-1.16637	6.17438e-05	-0.813878	-0.956152	0.000185572	-1.03305	-0.929443
60776374	rs182790466	1.74429e-09	-1.06793	-1.82197e-10	0.00036805	0.0151948	-1.82197e-10	0.000933355	-0.347151	-1.82197e-10
60776679	rs62509976	1.56181e-09	-1.17843	-1.82197e-10	6.6856e-05	-1.69048	-1.82197e-10	0.000228174	-1.75583	-1.82197e-10
60776762	rs16925397	1.30827e-09	-0.269366	-1.08621	2.41554e-05	-1.66917	-1.03935	8.62435e-05	-1.68807	-1.04069
60776943	rs10095347	1.36706e-09	-0.231131	-1.08048	2.49273e-05	-1.63105	-1.04601	8.90432e-05	-1.64949	-1.04732
60777841	rs72659733	3.14565e-08	2.99224	-1.16791	6.19637e-05	-0.806004	-0.96047	0.000186026	-1.02606	-0.933994
60779194	rs72659734	5.10027e-08	2.3076	-1.82197e-10	0.000307115	-0.1658	-1.82197e-10	0.00068232	-0.660437	-1.82197e-10
60779215	rs7828325	1.72113e-09	0.00490683	-1.08621	2.7838e-05	-1.52727	-1.03935	9.70365e-05	-1.57016	-1.04069
60779473	rs7832437	1.3254e-09	-0.256358	-1.08621	2.42626e-05	-1.66474	-1.03935	8.6606e-05	-1.68388	-1.04069
60779598	rs114420623	2.25694e-09	-1.54511e-10	-0.81027	0.00010944	-1.54511e-10	-1.19765	0.000398854	-1.54511e-10	-1.19734
60779614	rs112038321	3.69273e-08	3.14484	-1.16017	6.79736e-05	-0.734484	-0.93942	0.000202701	-0.96238	-0.911825
60779648	rs7832367	2.20234e-05	8.45482	-0.0792355	1.85961e-05	-1.844	-1.12607	7.07107e-05	-1.79387	-1.13347
60779788	rs149447031	1.79798e-09	-1.54511e-10	-1.03762	0.00011234	-1.54511e-10	-1.17149	0.000410957	-1.54511e-10	-1.16745
60780172	rs62509977	1.56181e-09	-1.17843	-1.82197e-10	6.6856e-05	-1.69048	-1.82197e-10	0.000228174	-1.75583	-1.82197e-10
60780343	rs10086808	1.32283e-09	-0.256358	-1.08815	2.43192e-05	-1.66474	-1.03702	8.68072e-05	-1.68388	-1.03837
60780923	rs72659736	1.57641e-08	1.13346	-1.82197e-10	5.69401e-05	-1.85102	-1.82197e-10	0.000208989	-1.84365	-1.82197e-10
60781792	rs56933815	1.3254e-09	-0.256358	-1.08621	2.42626e-05	-1.66474	-1.03935	8.6606e-05	-1.68388	-1.04069
60782220	rs10094749	1.01526e-07	3.9939	-0.997865	7.92004e-05	-0.404463	-1.11658	0.000225388	-0.650577	-1.11754
60788313	rs139239299	1.54642e-09	-1.54511e-10	-1.18834	0.00012029	-1.54511e-10	-1.10312	0.000433719	-1.54511e-10	-1.11354
60788346	rs6980474	3.39382e-07	4.67924	-0.476388	2.83332e-05	-1.71919	-0.829804	0.000115243	-1.58991	-0.848977
60788350	rs140073309	1.79133e-09	-1.54511e-10	-1.04132	0.000112173	-1.54511e-10	-1.17298	0.000410301	-1.54511e-10	-1.16904
60788642	rs7815966	2.04902e-05	8.40594	-0.102519	1.85133e-05	-1.84266	-1.13187	7.05848e-05	-1.79016	-1.13896
60788899	rs9643516	1.36565e-09	-0.230177	-1.08247	2.43754e-05	-1.65572	-1.04373	8.69693e-05	-1.67533	-1.04505
60789019	rs117519893	1.55759e-09	-1.54511e-10	-1.18114	0.000117645	-1.54511e-10	-1.12535	0.000425763	-1.54511e-10	-1.13205
60789130	rs9643517	2.2643e-09	-1.54511e-10	-0.807013	0.000109439	-1.54511e-10	-1.19765	0.000398893	-1.54511e-10	-1.19724
60789411	rs76414731	9.23764e-10	-1.70358	-1.82197e-10	5.70265e-05	-1.84951	-1.82197e-10	0.000209457	-1.84142	-1.82197e-10
60789563	rs62509989	1.56181e-09	-1.17843	-1.82197e-10	6.6856e-05	-1.69048	-1.82197e-10	0.000228174	-1.75583	-1.82197e-10
60789626	rs62509990	1.56181e-09	-1.17843	-1.82197e-10	6.6856e-05	-1.69048	-1.82197e-10	0.000228174	-1.75583	-1.82197e-10
60789797	rs62509991	1.56181e-09	-1.17843	-1.82197e-10	6.6856e-05	-1.69048	-1.82197e-10	0.000228174	-1.75583	-1.82197e-10
60790164	rs68146533	7.68895e-07	5.43342	-0.412748	1.85526e-05	-1.78141	-1.191	7.57259e-05	-1.66643	-1.19238
60790376	rs2101077	4.11581e-07	4.87898	-0.483257	2.72861e-05	-1.75194	-0.834704	0.000109222	-1.6388	-0.853748
60790931	rs28803485	1.74314e-09	0.0176152	-1.08621	2.79865e-05	-1.52195	-1.03935	9.75187e-05	-1.5652	-1.04069
60791465	rs72659742	3.2653e-08	3.02816	-1.1665	6.32575e-05	-0.789281	-0.956528	0.000189598	-1.01119	-0.92984
60791648	rs6471839	2.08046e-05	8.40594	-0.0872927	1.85833e-05	-1.84266	-1.1281	7.0837e-05	-1.79016	-1.13539
60791675	rs72659745	3.20727e-08	3.01113	-1.1674	6.26003e-05	-0.797219	-0.959034	0.000187768	-1.01825	-0.932481
60791837	rs10112731	1.0422e-07	4.0151	-0.992878	7.97911e-05	-0.393906	-1.11971	0.00022686	-0.640958	-1.12064
60792069	rs1912657	1.328e-09	-0.256358	-1.08425	2.42065e-05	-1.66474	-1.04166	8.64067e-05	-1.68388	-1.04299
60792490	rs59435652	4.19762e-08	3.27299	-1.16017	7.225e-05	-0.673471	-0.93942	0.000214059	-0.907862	-0.911825
60792997	rs62509992	1.56181e-09	-1.17843	-1.82197e-10	6.6856e-05	-1.69048	-1.82197e-10	0.000228174	-1.75583	-1.82197e-10
60793120	rs72659748	1.0422e-07	4.0151	-0.992878	7.97911e-05	-0.393906	-1.11971	0.00022686	-0.640958	-1.12064
60793296	rs71513459	3.71012e-09	-0.313214	-1.82197e-10	6.7148e-05	-1.68612	-1.82197e-10	0.000246257	-1.67956	-1.82197e-10
60793959	rs78391121	1.68712e-09	-1.10125	-1.82197e-10	6.31385e-05	-1.74769	-1.82197e-10	0.000211372	-1.83232	-1.82197e-10
60793963	rs56310147	4.74194e-09	-0.067833	-1.82197e-10	6.92613e-05	-1.65514	-1.82197e-10	0.000293976	-1.50244	-1.82197e-10
60794024	rs72659749	3.2653e-08	3.02816	-1.1665	6.32575e-05	-0.789281	-0.956528	0.000189598	-1.01119	-0.92984
60794133	rs72659752	1.06231e-07	4.03422	-0.992878	8.05556e-05	-0.38437	-1.11971	0.00022884	-0.632267	-1.12064
60794138	rs77123522	2.27845e-09	-1.54511e-10	-0.800785	0.000109443	-1.54511e-10	-1.19762	0.000398983	-1.54511e-10	-1.19702
60794241	rs62509993	2.74725e-09	-0.613678	-1.82197e-10	9.566e-05	-1.33222	-1.82197e-10	0.000322581	-1.40958	-1.82197e-10
60794260	rs72659753	3.32271e-08	3.04713	-1.16804	6.35461e-05	-0.780424	-0.960834	0.000190232	-1.00331	-0.934378
60794511	rs62509994	1.34785e-09	-0.243294	-1.08247	2.42651e-05	-1.66025	-1.04373	8.6596e-05	-1.67963	-1.04505
60794551	rs142770694	3.26194e-08	3.02816	-1.16753	6.3076e-05	-0.789281	-0.959403	0.000189024	-1.01119	-0.93287
60794566	rs189551697	4.59272e-09	-1.54511e-10	-0.099806	0.000184805	-1.54511e-10	-0.67372	0.000680949	-1.54511e-10	-0.662449
60794591	rs4270952	2.70375e-07	4.64892	-0.673391	2.47689e-05	-1.7186	-0.964832	0.000101071	-1.59121	-0.978903
60794739	rs142186991	3.23349e-08	1.85187	-1.82197e-10	0.00033681	-0.0735028	-1.82197e-10	0.00113357	-0.152812	-1.82197e-10
60794756	rs150770300	1.77457e-09	0.0317878	-1.08251	2.80051e-05	-1.51599	-1.04465	9.76054e-05	-1.55964	-1.04536
60794789	rs184202824	1.03142e-09	-1.59335	-1.82197e-10	5.77048e-05	-1.83768	-1.82197e-10	0.000210173	-1.83801	-1.82197e-10
60794894	rs111811301	4.27433e-10	-1.52652	-0.947717	1.84535e-05	-1.79566	-1.18211	6.45334e-05	-1.83209	-1.18666
60795514	rs62509997	1.56181e-09	-1.17843	-1.82197e-10	6.6856e-05	-1.69048	-1.82197e-10	0.000228174	-1.75583	-1.82197e-10
60795588	rs28880683	8.12508e-10	-0.634801	-1.19711	2.00254e-05	-1.75383	-1.1422	8.07248e-05	-1.6518	-1.14309
60795665	rs187454056	2.44785e-09	-1.54511e-10	-0.729068	0.00013185	-1.54511e-10	-1.01136	0.000466331	-1.54511e-10	-1.04104
60795676	rs138403584	3.38173e-08	3.06423	-1.16753	6.41484e-05	-0.772421	-0.959403	0.000191881	-0.99619	-0.93287
60796111	rs181002529	6.29204e-09	-1.54511e-10	0.215007	0.000616437	-1.54511e-10	0.530934	0.00210446	-1.54511e-10	0.465879
60796124	rs150821418	1.9061e-09	-1.54511e-10	-0.979221	0.00012089	-1.54511e-10	-1.09814	0.000435609	-1.54511e-10	-1.10919
60796200	rs140151484	1.08285e-07	4.05337	-0.992878	8.133e-05	-0.374803	-1.11971	0.000230845	-0.623544	-1.12064
60796377	rs62509998	1.61641e-09	-1.14407	-1.82197e-10	6.90423e-05	-1.6583	-1.82197e-10	0.000236913	-1.71824	-1.82197e-10
60796418	rs534613431	3.83863e-09	-1.54511e-10	-0.279163	0.000249508	-1.54511e-10	-0.373533	0.000905178	-1.54511e-10	-0.377805
60797044	rs200289977	2.13836e-09	-1.54511e-10	-0.864238	0.000215355	-1.54511e-10	-0.520734	0.000733008	-1.54511e-10	-0.588781
60797253	rs28750781	4.3749e-08	3.3102	-1.15601	7.43464e-05	-0.655598	-0.928689	0.00021998	-0.891859	-0.900541
60797567	rs80137150	1.55424e-09	-1.18329	-1.82197e-10	6.66978e-05	-1.69285	-1.82197e-10	0.000227758	-1.75765	-1.82197e-10
60797580	rs184975645	2.30132e-09	-1.54511e-10	-0.790795	0.000109462	-1.54511e-10	-1.19745	0.000399252	-1.54511e-10	-1.19634
60797587	rs188224431	2.25987e-09	-1.54511e-10	-0.80897	0.00022288	-1.54511e-10	-0.486391	0.000916613	-1.54511e-10	-0.365251
60799027	rs201190993	2.2786e-09	-1.54511e-10	-0.800719	0.000109443	-1.54511e-10	-1.19762	0.000398984	-1.54511e-10	-1.19701
60799247	rs10957115	1.08573e-07	4.05337	-0.990229	8.11982e-05	-0.374803	-1.12133	0.000230474	-0.623544	-1.12226
60800477	rs183463791	4.49978e-09	-0.12025	-1.82197e-10	8.44025e-05	-1.45743	-1.82197e-10	0.000325025	-1.40204	-1.82197e-10
60800794	rs62510022	1.36565e-09	-0.230177	-1.08247	2.43754e-05	-1.65572	-1.04373	8.69693e-05	-1.67533	-1.04505
60800981	rs62510023	1.21522e-09	-1.42935	-1.82197e-10	6.00303e-05	-1.79817	-1.82197e-10	0.000211426	-1.83206	-1.82197e-10
60801214	rs113144453	1.56181e-09	-1.17843	-1.82197e-10	6.6856e-05	-1.69048	-1.82197e-10	0.000228174	-1.75583	-1.82197e-10
60801218	rs28705143	1.08573e-07	4.05337	-0.990229	8.11982e-05	-0.374803	-1.12133	0.000230474	-0.623544	-1.12226
60801363	rs72659755	3.2709e-08	3.02816	-1.16479	6.35576e-05	-0.789281	-0.951796	0.000190546	-1.01119	-0.924854
60801451	rs4607595	4.43456e-07	4.96041	-0.490092	2.70501e-05	-1.75576	-0.839571	0.000108296	-1.64259	-0.858485
60801592	rs72659758	3.60623e-09	-0.341617	-1.82197e-10	0.000145814	-0.910693	-1.82197e-10	0.000424981	-1.13389	-1.82197e-10
60801704	rs117860719	7.97822e-10	-1.85015	-1.82197e-10	6.48839e-05	-1.72042	-1.82197e-10	0.000272894	-1.57685	-1.82197e-10
60801850	rs187462906	1.66806e-09	-1.54511e-10	-1.11262	0.000154316	-1.54511e-10	-0.854019	0.000545637	-1.54511e-10	-0.883983
60802023	rs62510024	6.96622e-07	5.39332	-0.471354	2.64076e-05	-1.79317	-0.826206	0.000103798	-1.69802	-0.845474
60802061	rs7838048	2.3012e-09	-1.54511e-10	-0.790849	0.000109459	-1.54511e-10	-1.19748	0.000399166	-1.54511e-10	-1.19656
60802074	rs72659760	3.2709e-08	3.02816	-1.16479	6.35576e-05	-0.789281	-0.951796	0.000190546	-1.01119	-0.924854
60802699	rs12549669	4.65878e-07	5.0029	-0.483257	2.70478e-05	-1.76071	-0.834704	0.000108012	-1.64994	-0.853748
60802886	rs61551954	1.34785e-09	-0.243294	-1.08247	2.42651e-05	-1.66025	-1.04373	8.6596e-05	-1.67963	-1.04505
60803142	rs113229140	5.02093e-09	-0.0106626	-1.82197e-10	8.90091e-05	-1.40428	-1.82197e-10	0.000343966	-1.34539	-1.82197e-10
60803520	rs10110776	1.08573e-07	4.05337	-0.990229	8.11982e-05	-0.374803	-1.12133	0.000230474	-0.623544	-1.12226
60803550	rs75073659	1.89698e-09	-1.54511e-10	-0.984013	0.000117528	-1.54511e-10	-1.12634	0.000424529	-1.54511e-10	-1.13496
60803610	rs147192037	9.86431e-10	-1.63794	-1.82197e-10	0.000179947	-0.700361	-1.82197e-10	0.000553888	-0.868974	-1.82197e-10
60804719	rs7463371	3.3748e-08	3.06423	-1.16958	6.37749e-05	-0.772421	-0.965243	0.000190703	-0.99619	-0.939028
60804861	rs112736684	1.56181e-09	-1.17843	-1.82197e-10	6.6856e-05	-1.69048	-1.82197e-10	0.000228174	-1.75583	-1.82197e-10
60805076	rs12334574	1.36837e-09	-0.230177	-1.08048	2.43198e-05	-1.65572	-1.04601	8.67719e-05	-1.67533	-1.04732
60805365	rs4737550	1.8916e-05	8.33851	-0.115024	1.85201e-05	-1.83926	-1.13491	7.08304e-05	-1.78382	-1.14182
60805861	rs79715143	2.30812e-09	-1.54511e-10	-0.787844	0.000109466	-1.54511e-10	-1.19741	0.00039923	-1.54511e-10	-1.1964
60806161	rs7010234	3.68145e-08	3.13678	-1.15516	7.07997e-05	-0.738293	-0.894874	0.000211237	-0.965778	-0.867177
60806217	rs12541924	1.53683e-09	-1.54511e-10	-1.19456	0.000116441	-1.54511e-10	-1.13564	0.000436433	-1.54511e-10	-1.1073
60806334	rs17342102	1.56944e-09	-1.17356	-1.82197e-10	6.70159e-05	-1.68809	-1.82197e-10	0.000228594	-1.75399	-1.82197e-10
60806623	rs116969203	1.87583e-09	-1.54511e-10	-0.995226	0.000168642	-1.54511e-10	-0.765242	0.00058105	-1.54511e-10	-0.821099
60806687	rs10094881	2.47285e-05	8.56386	-0.0724241	1.86758e-05	-1.84656	-1.11924	7.04628e-05	-1.80168	-1.12917
60807087	rs62510025	1.48425e-09	-1.22937	-1.82197e-10	6.3053e-05	-1.74905	-1.82197e-10	0.000217867	-1.80205	-1.82197e-10
60807153	rs1600676	2.36164e-05	8.50926	-0.0638441	1.86441e-05	-1.84535	-1.12214	7.06929e-05	-1.79785	-1.12975
60807316	rs62510026	3.19562e-09	-0.462497	-1.82197e-10	0.000110894	-1.18445	-1.82197e-10	0.000374954	-1.25913	-1.82197e-10
60807395	rs146023015	9.46636e-10	-1.67912	-1.82197e-10	5.88795e-05	-1.81753	-1.82197e-10	0.000208109	-1.84788	-1.82197e-10
60808361	rs10106759	4.48122e-08	3.32984	-1.15164	7.5879e-05	-0.646136	-0.917747	0.000224418	-0.883381	-0.889047
60808562	rs62510028	1.55424e-09	-1.18329	-1.82197e-10	6.66978e-05	-1.69285	-1.82197e-10	0.000227758	-1.75765	-1.82197e-10
60808563	rs10109926	2.5858e-08	2.79741	-1.16906	6.46618e-05	-0.762605	-0.961248	0.000203843	-0.931323	-0.937262
60808580	rs142976132	8.27068e-10	-1.81415	-1.82197e-10	6.9143e-05	-1.65685	-1.82197e-10	0.000221259	-1.7866	-1.82197e-10
60810007	rs72659762	3.64762e-08	3.13678	-1.1644	6.69536e-05	-0.738293	-0.95073	0.000199622	-0.965778	-0.923731
60810044	rs17342137	1.55424e-09	-1.18329	-1.82197e-10	6.66978e-05	-1.69285	-1.82197e-10	0.000227758	-1.75765	-1.82197e-10
60810366	rs79791755	1.79724e-09	-1.54511e-10	-1.03803	0.000201541	-1.54511e-10	-0.587032	0.000742054	-1.54511e-10	-0.576515
60810497	rs72659763	3.52437e-08	3.10043	-1.16242	6.69111e-05	-0.755425	-0.934233	0.000200505	-0.981052	-0.904045
60810516	rs62510029	1.55424e-09	-1.18329	-1.82197e-10	6.66978e-05	-1.69285	-1.82197e-10	0.000227758	-1.75765	-1.82197e-10
60811022	rs28668089	4.37754e-08	3.3102	-1.15541	7.44602e-05	-0.655598	-0.92716	0.000220334	-0.891859	-0.898935
60811427	rs72659765	3.52723e-08	3.10043	-1.16161	6.63111e-05	-0.755425	-0.94324	0.000198153	-0.981052	-0.915845
60811580	rs55827533	1.11208e-07	4.07469	-0.987562	8.19376e-05	-0.364135	-1.12293	0.000232356	-0.613815	-1.12385
60811663	rs117137258	1.54559e-09	-1.54511e-10	-1.18887	0.000117984	-1.54511e-10	-1.12247	0.000421861	-1.54511e-10	-1.14126
60812121	rs10109105	1.40311e-09	-0.205102	-1.08048	2.4534e-05	-1.64695	-1.04601	8.74969e-05	-1.66701	-1.04732
60812348	rs10094469	1.40311e-09	-0.205102	-1.08048	2.4534e-05	-1.64695	-1.04601	8.74969e-05	-1.66701	-1.04732
60812720	rs58546633	5.65528e-07	5.14443	-0.430947	2.80201e-05	-1.76295	-0.797153	0.000112135	-1.64907	-0.817171
60812725	rs61514252	5.42004e-07	5.10194	-0.430947	2.81561e-05	-1.75811	-0.797153	0.000112956	-1.64177	-0.817171
60813056	rs77192343	2.31587e-09	-1.54511e-10	-0.784492	0.000109476	-1.54511e-10	-1.19732	0.000399306	-1.54511e-10	-1.19621
60813121	rs112201199	8.31541e-10	-1.80875	-1.82197e-10	6.56995e-05	-1.70793	-1.82197e-10	0.000251522	-1.65841	-1.82197e-10
60813519	rs28870767	1.60938e-09	-0.0760813	-1.07235	2.6016e-05	-1.57934	-1.05497	9.27021e-05	-1.6003	-1.05624
60813521	rs28834130	1.39435e-09	-0.218324	-1.07353	2.42332e-05	-1.65159	-1.05371	8.64475e-05	-1.67141	-1.05499
60813675	rs2326456	2.76936e-07	4.63779	-0.638288	2.54967e-05	-1.71322	-0.94125	0.000104414	-1.58155	-0.956027
60813851	rs77600127	2.32368e-09	-1.54511e-10	-0.781125	0.000109487	-1.54511e-10	-1.19722	0.000399388	-1.54511e-10	-1.196
60813906	rs10102150	4.30914e-08	3.29256	-1.15351	7.41837e-05	-0.664082	-0.922396	0.000219763	-0.899456	-0.893929
60814020	rs10102069	1.09155e-07	4.05337	-0.984878	8.09395e-05	-0.374803	-1.12452	0.000229744	-0.623544	-1.12543
60814435	rs62510030	1.51587e-09	-1.20829	-1.82197e-10	6.58993e-05	-1.7049	-1.82197e-10	0.000225673	-1.76685	-1.82197e-10
60814459	rs75219257	9.76075e-10	-1.64849	-1.82197e-10	5.78316e-05	-1.83549	-1.82197e-10	0.00020756	-1.85052	-1.82197e-10
60814747	rs79089871	2.32368e-09	-1.54511e-10	-0.781125	0.000109487	-1.54511e-10	-1.19722	0.000399388	-1.54511e-10	-1.196
60814789	rs76549009	1.57792e-09	-1.16817	-1.82197e-10	6.71934e-05	-1.68545	-1.82197e-10	0.000229062	-1.75194	-1.82197e-10
60815440	rs1845957	1.09155e-07	4.05337	-0.984878	8.09395e-05	-0.374803	-1.12452	0.000229744	-0.623544	-1.12543
60815651	rs62510031	1.50868e-09	-1.21304	-1.82197e-10	6.57504e-05	-1.70716	-1.82197e-10	0.000225286	-1.76857	-1.82197e-10
60816500	rs140183711	2.32368e-09	-1.54511e-10	-0.781125	0.000109487	-1.54511e-10	-1.19722	0.000399388	-1.54511e-10	-1.196
60816774	rs28810717	1.09155e-07	4.05337	-0.984878	8.09395e-05	-0.374803	-1.12452	0.000229744	-0.623544	-1.12543
60816949	rs72659768	3.45488e-08	3.08136	-1.16326	6.54297e-05	-0.764387	-0.947659	0.000195665	-0.989036	-0.920497
60817006	rs8180957	1.0945e-07	4.05337	-0.982176	8.08125e-05	-0.374803	-1.12609	0.000229386	-0.623544	-1.12699
60817016	rs8180954	2.32368e-09	-1.54511e-10	-0.781125	0.000109487	-1.54511e-10	-1.19722	0.000399388	-1.54511e-10	-1.196
60817175	rs7816512	2.88653e-07	4.67924	-0.638288	2.53451e-05	-1.71919	-0.94125	0.000103544	-1.58991	-0.956027
60817324	rs28864515	2.32158e-08	2.71264	-1.19208	3.16807e-05	-1.48842	-0.948899	0.000120627	-1.42575	-0.96749
60817353	rs57901977	1.07463e-09	-0.535786	-1.01652	3.36483e-05	-1.72724	-0.649824	0.000125219	-1.74592	-0.609952
60817537	rs72659769	3.72807e-08	3.15746	-1.16326	6.35685e-05	-0.793246	-0.947659	0.000196429	-0.985137	-0.920497
60817725	rs6471841	2.41828e-05	8.50926	-0.0401435	1.87602e-05	-1.84535	-1.11593	7.11107e-05	-1.79785	-1.12385
60817757	rs6999384	1.11809e-07	4.07469	-0.982176	8.16792e-05	-0.364135	-1.12609	0.000231628	-0.613815	-1.12699
60817781	rs62510032	1.50155e-09	-1.21778	-1.82197e-10	6.56029e-05	-1.7094	-1.82197e-10	0.000224904	-1.77026	-1.82197e-10
60818144	rs74818108	2.33155e-09	-1.54511e-10	-0.777745	0.000109499	-1.54511e-10	-1.1971	0.000399476	-1.54511e-10	-1.19578
60818418	rs62510033	1.49378e-09	-1.22297	-1.82197e-10	6.54425e-05	-1.71185	-1.82197e-10	0.000224489	-1.77211	-1.82197e-10
60818648	rs10481229	1.11809e-07	4.07469	-0.982176	8.16792e-05	-0.364135	-1.12609	0.000231628	-0.613815	-1.12699
60818649	rs6471842	2.33652e-05	8.49043	-0.0557	1.87117e-05	-1.84385	-1.12003	7.0997e-05	-1.79556	-1.12774
60819091	rs1497039	2.69474e-08	1.2809	0.388707	4.56847e-05	-1.30646	-0.764796	0.000127777	-1.53296	-0.80269
60819426	rs62510034	1.49378e-09	-1.22297	-1.82197e-10	6.54425e-05	-1.71185	-1.82197e-10	0.000224489	-1.77211	-1.82197e-10
60819763	rs117624600	6.59335e-09	-1.54511e-10	0.261782	0.000202419	-1.54511e-10	-0.582681	0.000776948	-1.54511e-10	-0.530563
60820384	rs28769949	4.46437e-08	3.32984	-1.15541	7.51681e-05	-0.646136	-0.92716	0.00022221	-0.883381	-0.898935
60820423	rs56012420	7.14548e-08	3.22514	-0.580358	2.97774e-05	-1.59637	-0.902898	0.000121905	-1.46266	-0.920034
60820705	rs7825603	2.33868e-09	-1.54511e-10	-0.77469	0.000109512	-1.54511e-10	-1.19699	0.000399559	-1.54511e-10	-1.19557
60820709	rs2170279	3.58036e-08	3.11763	-1.16386	6.64484e-05	-0.747327	-0.94927	0.000198325	-0.973834	-0.922193
60820730	rs62510036	1.48677e-09	-1.22767	-1.82197e-10	6.52981e-05	-1.71406	-1.82197e-10	0.000224116	-1.77377	-1.82197e-10
60820797	rs2127832	1.4902e-09	-0.153015	-1.07235	2.47718e-05	-1.62835	-1.05497	8.82674e-05	-1.64932	-1.05624
60820949	rs2127831	3.5825e-08	3.11763	-1.16326	6.65556e-05	-0.747327	-0.947659	0.000198662	-0.973834	-0.920497
60821732	rs28883601	4.46437e-08	3.32984	-1.15541	7.51681e-05	-0.646136	-0.92716	0.00022221	-0.883381	-0.898935
60821756	rs1351437	2.59645e-05	8.56386	-0.0236511	1.88207e-05	-1.84656	-1.11151	7.11371e-05	-1.80168	-1.11964
60821761	rs74806067	1.48677e-09	-1.22767	-1.82197e-10	6.52981e-05	-1.71406	-1.82197e-10	0.000224116	-1.77377	-1.82197e-10
60822139	rs28792404	1.45271e-09	-0.178495	-1.07235	2.45458e-05	-1.63751	-1.05497	8.75012e-05	-1.65804	-1.05624
60822153	rs72659778	8.12353e-09	0.470487	-1.82197e-10	0.000126561	-1.0523	-1.82197e-10	0.000402049	-1.18936	-1.82197e-10
60822258	rs10112904	3.38965e-08	1.53512	0.363911	5.02875e-05	-1.19756	-0.777701	0.000137326	-1.44856	-0.815013
60822326	rs28817672	1.14886e-07	4.0939	-0.974243	8.21031e-05	-0.3545	-1.13055	0.00023264	-0.605025	-1.13142
60822507	rs10102941	1.17048e-07	4.1153	-0.976995	8.31163e-05	-0.343757	-1.12903	0.000235288	-0.59522	-1.12991
60822640	rs10088189	1.17048e-07	4.1153	-0.976995	8.31163e-05	-0.343757	-1.12903	0.000235288	-0.59522	-1.12991
60823277	rs117949290	4.20972e-09	-1.54511e-10	-0.186884	0.000511295	-1.54511e-10	0.343924	0.00164256	-1.54511e-10	0.218077
60823471	rs72659782	3.64567e-08	3.13678	-1.16493	6.68562e-05	-0.738293	-0.952186	0.000199316	-0.965778	-0.925264
60823861	rs10282892	1.45271e-09	-0.178495	-1.07235	2.45458e-05	-1.63751	-1.05497	8.75012e-05	-1.65804	-1.05624
60823917	rs76912548	2.35471e-09	-1.54511e-10	-0.767862	0.000109545	-1.54511e-10	-1.19669	0.000399761	-1.54511e-10	-1.19507
60824063	rs75360868	2.35471e-09	-1.54511e-10	-0.767862	0.000109545	-1.54511e-10	-1.19669	0.000399761	-1.54511e-10	-1.19507
60824261	rs28810080	4.53868e-08	3.34755	-1.15661	7.55824e-05	-0.637587	-0.930213	0.000223202	-0.875718	-0.902143
60824302	rs7012579	2.37316e-05	8.49043	-0.0401435	1.87885e-05	-1.84385	-1.11593	7.12737e-05	-1.79556	-1.12385
60824328	rs144366399	8.51523e-10	-1.78501	-1.82197e-10	9.8186e-05	-1.30616	-1.82197e-10	0.000296772	-1.49297	-1.82197e-10
60824490	rs62510037	1.47983e-09	-1.23235	-1.82197e-10	6.51552e-05	-1.71625	-1.82197e-10	0.000223748	-1.77541	-1.82197e-10
60824583	rs2170278	2.59645e-05	8.56386	-0.0236511	1.88207e-05	-1.84656	-1.11151	7.11371e-05	-1.80168	-1.11964
60824651	rs77866055	2.35471e-09	-1.54511e-10	-0.767862	0.000109545	-1.54511e-10	-1.19669	0.000399761	-1.54511e-10	-1.19507
60824802	rs2127830	2.37316e-05	8.49043	-0.0401435	1.87885e-05	-1.84385	-1.11593	7.12737e-05	-1.79556	-1.12385
60825263	rs7845929	1.18024e-07	4.1153	-0.968688	8.2742e-05	-0.343757	-1.13354	0.000234235	-0.59522	-1.13439
60826319	rs28474860	1.15526e-07	4.0939	-0.968688	8.18579e-05	-0.3545	-1.13354	0.00023195	-0.605025	-1.13439
60826559	rs79556120	2.35471e-09	-1.54511e-10	-0.767862	0.000109545	-1.54511e-10	-1.19669	0.000399761	-1.54511e-10	-1.19507
60826732	rs10104460	1.13327e-07	4.07469	-0.968688	8.10729e-05	-0.364135	-1.13354	0.00022992	-0.613815	-1.13439
60827428	rs182210733	1.87428e-09	-1.54511e-10	-0.996053	0.000112674	-1.54511e-10	-1.16853	0.000411458	-1.54511e-10	-1.16623
60827596	rs117762804	8.26447e-10	-1.8149	-1.82197e-10	6.1156e-05	-1.77959	-1.82197e-10	0.000225956	-1.7656	-1.82197e-10
60828697	rs17342242	1.47465e-08	1.4204	-0.353667	3.36202e-05	-1.79636	-0.581531	0.000129137	-1.71493	-0.610134
60828810	rs16925418	1.98897e-09	0.129622	-1.06628	2.87237e-05	-1.474	-1.0613	9.97823e-05	-1.5204	-1.06254
60829318	rs9650196	3.49922e-08	3.10043	-1.16958	6.4868e-05	-0.755425	-0.965243	0.000193612	-0.981052	-0.939028
60830046	rs16925420	1.15526e-07	4.0939	-0.968688	8.18579e-05	-0.3545	-1.13354	0.00023195	-0.605025	-1.13439
60830226	rs142640110	1.35032e-09	-1.32394	-1.82197e-10	6.44852e-05	-1.72659	-1.82197e-10	0.000232872	-1.73545	-1.82197e-10
60830293	rs1497041	2.80324e-07	4.63779	-0.626126	2.57081e-05	-1.71322	-0.932995	0.000105254	-1.58155	-0.948011
60830589	rs10098915	4.50655e-08	3.34755	-1.16371	7.41852e-05	-0.637587	-0.948871	0.000218863	-0.875718	-0.921773
60831116	rs7833035	4.50655e-08	3.34755	-1.16371	7.41852e-05	-0.637587	-0.948871	0.000218863	-0.875718	-0.921773
60831123	rs74779476	2.81324e-09	-0.589943	-1.82197e-10	9.26016e-05	-1.36472	-1.82197e-10	0.000437441	-1.10499	-1.82197e-10
60831129	rs7833043	3.55474e-08	3.11763	-1.17104	6.51195e-05	-0.747327	-0.969472	0.000194146	-0.973834	-0.94349
60831453	rs76593008	2.37015e-09	-1.54511e-10	-0.761323	0.000109581	-1.54511e-10	-1.19636	0.000399973	-1.54511e-10	-1.19454
60831563	rs17342347	1.46543e-09	-1.24213	-1.82197e-10	6.48598e-05	-1.72079	-1.82197e-10	0.00022299	-1.77881	-1.82197e-10
60831743	rs117635308	1.53334e-09	-1.54511e-10	-1.19683	0.000118757	-1.54511e-10	-1.11595	0.000439579	-1.54511e-10	-1.10012
60831756	rs7819235	1.50378e-09	-0.153015	-1.06328	2.45413e-05	-1.62835	-1.06432	8.74498e-05	-1.64932	-1.06555
60832725	rs72659799	3.68094e-08	3.15404	-1.17257	6.59506e-05	-0.73013	-0.973987	0.00019621	-0.958496	-0.948257
60833138	rs17270329	1.45866e-09	-1.24676	-1.82197e-10	6.47214e-05	-1.72293	-1.82197e-10	0.000222636	-1.7804	-1.82197e-10
60833253	rs151296367	1.53711e-09	-1.54511e-10	-1.19437	0.00013595	-1.54511e-10	-0.980738	0.000491535	-1.54511e-10	-0.988404
60833364	rs62510038	9.84248e-10	-1.64016	-1.82197e-10	5.7829e-05	-1.83553	-1.82197e-10	0.000211844	-1.83009	-1.82197e-10
60833616	rs72659801	3.67907e-08	3.15404	-1.17308	6.58502e-05	-0.73013	-0.97551	0.000195894	-0.958496	-0.949866
60833695	rs17270443	1.45866e-09	-1.24676	-1.82197e-10	6.47214e-05	-1.72293	-1.82197e-10	0.000222636	-1.7804	-1.82197e-10
60833777	rs72659802	3.81603e-08	3.19059	-1.17308	6.70015e-05	-0.712797	-0.97551	0.000198949	-0.943022	-0.949866
60834033	rs72661403	3.67738e-08	3.15404	-1.17353	6.57594e-05	-0.73013	-0.97689	0.000195609	-0.958496	-0.951323
60834061	rs72661404	3.81429e-08	3.19059	-1.17353	6.69091e-05	-0.712797	-0.97689	0.000198659	-0.943022	-0.951323
60834873	rs7834199	2.84774e-08	2.90397	-1.17914	5.74923e-05	-0.846788	-0.994585	0.000173062	-1.06225	-0.970035
60835012	rs117436943	8.70933e-10	-1.76247	-1.82197e-10	6.0744e-05	-1.78636	-1.82197e-10	0.000224936	-1.77012	-1.82197e-10
60835476	rs4738787	7.41031e-07	5.4383	-0.454537	2.66382e-05	-1.79257	-0.818112	0.000105182	-1.69547	-0.834781
60835510	rs7838137	3.73417e-08	3.17134	-1.17551	6.60619e-05	-0.721937	-0.980494	0.000195784	-0.951183	-0.957743
60835669	rs4737551	2.92064e-05	8.668	-0.0101347	1.88469e-05	-1.84846	-1.10821	7.09329e-05	-1.80858	-1.11563
60836282	rs140641908	1.57281e-09	-1.54511e-10	-1.17142	0.000149647	-1.54511e-10	-0.884743	0.000537577	-1.54511e-10	-0.898864
60836560	rs77503364	1.44463e-09	-1.25643	-1.82197e-10	6.44353e-05	-1.72736	-1.82197e-10	0.000221907	-1.78368	-1.82197e-10
60836793	rs16925424	2.34667e-09	-1.54511e-10	-0.771283	0.000109528	-1.54511e-10	-1.19685	0.000399657	-1.54511e-10	-1.19533
60837228	rs1497034	2.35471e-09	-1.54511e-10	-0.767862	0.000109545	-1.54511e-10	-1.19669	0.000399761	-1.54511e-10	-1.19507
60837268	rs1497033	2.35471e-09	-1.54511e-10	-0.767862	0.000109545	-1.54511e-10	-1.19669	0.000399761	-1.54511e-10	-1.19507
60837305	rs28690268	4.62114e-08	3.38505	-1.1761	7.28786e-05	-0.619437	-0.984791	0.000214181	-0.859439	-0.959674
60838202	rs10106496	4.66905e-08	3.40041	-1.18115	7.06479e-05	-0.633921	-1.00139	0.000211292	-0.85545	-0.977248
60838204	rs72661409	4.07964e-08	3.272	-1.18768	6.48306e-05	-0.695332	-1.02591	0.000194754	-0.910916	-1.00328
60838274	rs72661410	3.49225e-08	3.11763	-1.18878	6.12602e-05	-0.747327	-1.03056	0.000181975	-0.973834	-1.00823
60838383	rs7823305	4.12585e-10	-1.5881	-0.921493	1.79212e-05	-1.8192	-1.18784	6.34365e-05	-1.84453	-1.19137
60838448	rs7823331	2.36281e-09	-1.54511e-10	-0.764427	0.000109563	-1.54511e-10	-1.19652	0.00039987	-1.54511e-10	-1.1948
60838713	rs7827378	2.37015e-09	-1.54511e-10	-0.761323	0.000109581	-1.54511e-10	-1.19636	0.000399973	-1.54511e-10	-1.19454
60838859	rs7827640	4.16702e-10	-1.57817	-0.921493	1.79843e-05	-1.81569	-1.18784	6.35408e-05	-1.84288	-1.19137
60838972	rs6997337	3.55145e-08	3.13678	-1.19111	6.11562e-05	-0.738293	-1.0413	0.000181361	-0.965778	-1.01967
60839153	rs6998079	4.91371e-08	3.45847	-1.18813	7.23496e-05	-0.583695	-1.02782	0.000211302	-0.827342	-1.00531
60839349	rs16925436	4.23862e-10	-1.57817	-0.904457	1.78779e-05	-1.81569	-1.19377	6.32433e-05	-1.84288	-1.19606
60839575	rs62510039	4.9388e-10	-1.42241	-0.907332	2.06382e-05	-1.6764	-1.18948	6.87106e-05	-1.76327	-1.19276
60839662	rs75853539	8.12216e-10	-1.83227	-1.82197e-10	9.66635e-05	-1.32179	-1.82197e-10	0.000293412	-1.50436	-1.82197e-10
60839671	rs16925438	4.93042e-10	-1.42647	-0.90497	2.05768e-05	-1.67899	-1.18987	6.85642e-05	-1.76511	-1.19306
60839718	rs16925439	4.93793e-10	-1.42241	-0.907508	2.06388e-05	-1.6764	-1.18945	6.87121e-05	-1.76327	-1.19274
60839829	rs7002513	4.91268e-10	-1.42241	-0.912635	2.06571e-05	-1.6764	-1.18856	6.87598e-05	-1.76327	-1.19204
60839842	rs62510040	1.47225e-09	-1.23749	-1.82197e-10	6.49997e-05	-1.71864	-1.82197e-10	0.000223349	-1.7772	-1.82197e-10
60839906	rs7002780	4.89278e-10	-1.42647	-0.912635	2.06037e-05	-1.67899	-1.18856	6.86339e-05	-1.76511	-1.19204
60840037	rs117670645	8.29886e-10	-1.81075	-1.82197e-10	0.000116947	-1.1313	-1.82197e-10	0.000357289	-1.30739	-1.82197e-10
60840084	rs6471843	2.90625e-05	8.61422	0.0387008	1.91599e-05	-1.85038	-1.08982	7.16776e-05	-1.81475	-1.09901
60840207	rs6985296	2.37837e-09	-1.54511e-10	-0.757862	0.000109602	-1.54511e-10	-1.19616	0.000400092	-1.54511e-10	-1.19424
60840314	rs7003409	4.86936e-10	-1.42241	-0.921493	2.06721e-05	-1.6764	-1.18784	6.88062e-05	-1.76327	-1.19137
60840444	rs7003592	4.90933e-10	-1.41423	-0.921493	2.07806e-05	-1.67117	-1.18784	6.90627e-05	-1.75955	-1.19137
60840542	rs80303395	4.87589e-10	-1.41833	-0.92423	2.0737e-05	-1.67379	-1.18731	6.89627e-05	-1.76142	-1.19095
60840740	rs16925446	4.87589e-10	-1.41833	-0.92423	2.0737e-05	-1.67379	-1.18731	6.89627e-05	-1.76142	-1.19095
60841061	rs62511073	4.85605e-10	-1.42241	-0.92423	2.0683e-05	-1.6764	-1.18731	6.88351e-05	-1.76327	-1.19095
60841097	rs62511074	4.85605e-10	-1.42241	-0.92423	2.0683e-05	-1.6764	-1.18731	6.88351e-05	-1.76327	-1.19095
60841188	rs62511075	4.87589e-10	-1.41833	-0.92423	2.0737e-05	-1.67379	-1.18731	6.89627e-05	-1.76142	-1.19095
60841518	rs10081579	5.29835e-08	3.53444	-1.18874	7.49021e-05	-0.546441	-1.0304	0.000217903	-0.793832	-1.00806
60841530	rs72661416	3.94473e-08	3.24472	-1.19403	6.33574e-05	-0.687005	-1.05723	0.000186657	-0.919969	-1.03669
60841632	rs16925448	4.85605e-10	-1.42241	-0.92423	2.0683e-05	-1.6764	-1.18731	6.88351e-05	-1.76327	-1.19095
60841715	rs60430945	4.85605e-10	-1.42241	-0.92423	2.0683e-05	-1.6764	-1.18731	6.88351e-05	-1.76327	-1.19095
60842062	rs16925450	1.55608e-09	-1.54511e-10	-1.18211	0.000197802	-1.54511e-10	-0.605755	0.000696608	-1.54511e-10	-0.639714
60842402	rs1497032	2.90625e-05	8.61422	0.0387008	1.91599e-05	-1.85038	-1.08982	7.16776e-05	-1.81475	-1.09901
60842431	rs149844918	1.53208e-09	-1.54511e-10	-1.19765	0.000121133	-1.54511e-10	-1.09613	0.000439033	-1.54511e-10	-1.10136
60842591	rs1497031	1.73412e-09	-0.0463416	-1.02744	2.47431e-05	-1.58868	-1.0958	8.80208e-05	-1.61149	-1.09688
60842614	rs16925454	2.53927e-07	4.54947	-0.636698	2.55484e-05	-1.71975	-0.932698	0.00010542	-1.58019	-0.947796
60843497	rs77952793	7.99106e-10	-1.84854	-1.82197e-10	0.000162694	-0.801154	-1.82197e-10	0.000929272	-0.351536	-1.82197e-10
60843896	rs76766181	2.50744e-09	-0.705015	-1.82197e-10	9.3709e-05	-1.35283	-1.82197e-10	0.000317665	-1.42494	-1.82197e-10
60843932	rs6986157	2.40187e-09	-1.54511e-10	-0.748031	0.000109691	-1.54511e-10	-1.19536	0.000400454	-1.54511e-10	-1.19334
60844322	rs7007065	4.69517e-10	-1.44292	-0.937413	2.04633e-05	-1.6894	-1.18499	6.83635e-05	-1.77242	-1.18868
60844367	rs7007191	4.78574e-10	-1.42647	-0.934754	2.06655e-05	-1.67899	-1.18557	6.88316e-05	-1.76511	-1.18917
60844433	rs2326457	1.23685e-09	-0.3126	-1.09911	4.02585e-05	-1.00422	-1.19348	9.92961e-05	-1.39207	-1.19576
60844600	rs6471844	2.70428e-05	8.56659	0.0143086	1.90258e-05	-1.85029	-1.09694	7.12116e-05	-1.81447	-1.10581
60845059	rs118167609	4.72951e-09	-0.0704562	-1.82197e-10	7.49552e-05	-1.57613	-1.82197e-10	0.00026946	-1.58952	-1.82197e-10
60845229	rs111457589	1.00062e-09	-1.62365	-1.82197e-10	6.39587e-05	-1.73479	-1.82197e-10	0.000222366	-1.78161	-1.82197e-10
60845551	rs17343412	1.41155e-09	-1.27959	-1.82197e-10	6.37662e-05	-1.7378	-1.82197e-10	0.000220217	-1.79132	-1.82197e-10
60845703	rs72661421	3.93853e-08	3.24366	-1.19454	7.71081e-05	-0.48731	-1.0605	0.00021917	-0.755885	-1.0402
60845763	rs6996720	6.4878e-07	5.27862	-0.427801	1.87058e-05	-1.77332	-1.19087	7.71533e-05	-1.6483	-1.19184
60845905	rs76504993	1.55863e-09	-1.54511e-10	-1.18047	0.00019977	-1.54511e-10	-0.595855	0.000703336	-1.54511e-10	-0.630102
60846221	rs7828044	2.32229e-09	-1.54511e-10	-0.781727	0.000109494	-1.54511e-10	-1.19716	0.000399371	-1.54511e-10	-1.19605
60846222	rs7827750	2.33012e-09	-1.54511e-10	-0.778361	0.000109507	-1.54511e-10	-1.19703	0.000399457	-1.54511e-10	-1.19583
60846366	rs11786670	1.81491e-08	2.46726	-1.19292	3.17901e-05	-1.47306	-0.96081	0.000121326	-1.40799	-0.979464
60846597	rs7001936	2.34412e-07	4.49011	-0.657311	2.56551e-05	-1.70088	-0.947398	0.000106362	-1.55817	-0.960914
60846598	rs77046248	1.23814e-09	-0.301636	-1.10903	4.05131e-05	-0.996082	-1.19531	9.97788e-05	-1.38607	-1.19691
60847268	rs6985045	3.23544e-08	2.66127	-0.808803	2.78488e-05	-1.5004	-1.06584	0.000117439	-1.34451	-1.0755
60847657	rs4257994	9.52725e-08	2.89828	0.0341806	3.05935e-05	-1.50899	-0.963248	0.000127398	-1.3731	-0.965518
60847971	rs116427551	2.38494e-09	-1.54511e-10	-0.755103	0.000109638	-1.54511e-10	-1.19584	0.000400187	-1.54511e-10	-1.194
60848013	rs7845735	3.16849e-05	8.70804	0.0312804	1.90899e-05	-1.85106	-1.0928	7.08338e-05	-1.82397	-1.10163
60848385	rs74327348	2.33012e-09	-1.54511e-10	-0.778361	0.000109507	-1.54511e-10	-1.19703	0.000399457	-1.54511e-10	-1.19583
60848838	rs117518108	1.53597e-09	-1.54511e-10	-1.19511	0.000117561	-1.54511e-10	-1.12607	0.00042622	-1.54511e-10	-1.13098
60848943	rs149991003	1.57828e-09	-1.54511e-10	-1.16794	0.000111586	-1.54511e-10	-1.17823	0.0004102	-1.54511e-10	-1.16929
60849129	rs6984918	6.55312e-07	4.67841	0.182425	2.73038e-05	-1.69502	-0.890976	0.000113064	-1.56471	-0.893281
60849130	rs72661426	4.07054e-08	3.27861	-1.19653	7.72735e-05	-0.469196	-1.07648	0.000218971	-0.739647	-1.05735
60849249	rs7816800	2.33156e-09	-1.54511e-10	-0.77774	0.00010952	-1.54511e-10	-1.19691	0.000399449	-1.54511e-10	-1.19585
60849328	rs6471845	6.00239e-07	4.5998	0.173251	2.75262e-05	-1.68259	-0.895292	0.00011448	-1.54796	-0.897582
60849347	rs72661427	4.22454e-08	3.31564	-1.19643	7.88563e-05	-0.449943	-1.07545	0.000223031	-0.722373	-1.05625
60850531	rs16925461	1.8461e-07	4.32307	-0.729101	2.48347e-05	-1.68825	-0.992529	0.000103114	-1.54592	-1.00418
60851252	rs16925464	2.33012e-09	-1.54511e-10	-0.778361	0.000109507	-1.54511e-10	-1.19703	0.000399457	-1.54511e-10	-1.19583
60851597	rs7830239	2.46725e-05	8.55939	-0.0702266	1.87805e-05	-1.85103	-1.10917	6.99683e-05	-1.82211	-1.11578
60851737	rs75578397	8.51679e-09	0.51776	-1.82197e-10	5.79845e-05	-1.83285	-1.82197e-10	0.000210857	-1.83476	-1.82197e-10
60851986	rs16925466	2.32229e-09	-1.54511e-10	-0.781727	0.000109494	-1.54511e-10	-1.19716	0.000399371	-1.54511e-10	-1.19605
60852120	rs62511078	8.65526e-10	-0.66189	-1.10681	2.8583e-05	-1.70194	-0.838275	0.000103844	-1.74003	-0.803016
60852141	rs1497035	1.24869e-06	5.39829	0.107285	2.38288e-05	-1.80332	-0.918811	9.40393e-05	-1.72445	-0.917777
60852329	rs1497036	1.22255e-06	5.39829	0.0861265	2.37609e-05	-1.80332	-0.921666	9.37998e-05	-1.72445	-0.920328
60852679	rs17271506	1.3732e-09	-1.30714	-1.82197e-10	6.30008e-05	-1.74988	-1.82197e-10	0.000218315	-1.8	-1.82197e-10
60853005	rs1566123	1.22255e-06	5.39829	0.0861265	2.37609e-05	-1.80332	-0.921666	9.37998e-05	-1.72445	-0.920328
60853084	rs1566124	2.33012e-09	-1.54511e-10	-0.778361	0.000109507	-1.54511e-10	-1.19703	0.000399457	-1.54511e-10	-1.19583
60853190	rs1566125	1.22255e-06	5.39829	0.0861265	2.37609e-05	-1.80332	-0.921666	9.37998e-05	-1.72445	-0.920328
60853369	rs62511079	8.68248e-10	-0.650871	-1.11469	2.8244e-05	-1.69802	-0.854123	0.000102479	-1.73665	-0.819631
60853988	rs6471846	1.14228e-06	5.31531	0.101199	2.4096e-05	-1.79632	-0.914653	9.55289e-05	-1.71321	-0.913299
60854179	rs7011976	1.188e-06	5.35455	0.101199	2.40149e-05	-1.7997	-0.914653	9.50161e-05	-1.71859	-0.913299
60854349	rs17271634	8.05317e-10	-0.724446	-1.11635	2.75549e-05	-1.71932	-0.857523	9.97951e-05	-1.75962	-0.823198
60854914	rs117257020	8.56714e-10	-1.77893	-1.82197e-10	6.05625e-05	-1.78935	-1.82197e-10	0.000225593	-1.7672	-1.82197e-10
60855333	rs17343784	8.26457e-10	-0.693554	-1.12133	2.7446e-05	-1.71301	-0.867792	9.97236e-05	-1.74956	-0.833977
60855552	rs17343814	8.3391e-10	-0.683774	-1.12213	2.74933e-05	-1.70962	-0.869461	9.98392e-05	-1.74665	-0.835729
60855639	rs16925471	2.2923e-09	-1.54511e-10	-0.794721	0.000109455	-1.54511e-10	-1.19751	0.000399087	-1.54511e-10	-1.19676
60855682	rs17271788	1.3489e-09	-1.32499	-1.82197e-10	6.25228e-05	-1.75749	-1.82197e-10	0.000217146	-1.80537	-1.82197e-10
60855711	rs11777319	4.29604e-07	5.15653	-0.717948	2.25796e-05	-1.80316	-0.97281	8.90901e-05	-1.71435	-0.981934
60855753	rs12680681	2.63535e-05	8.63399	-0.0789132	1.87756e-05	-1.85089	-1.10957	6.93702e-05	-1.82956	-1.11691
60855938	rs11784289	1.23117e-06	5.39829	0.0931531	2.38385e-05	-1.80332	-0.918403	9.41071e-05	-1.72445	-0.917057
60856149	rs11777453	2.78576e-05	8.68622	-0.0756393	1.88257e-05	-1.85065	-1.10715	6.93125e-05	-1.83363	-1.11368
60856183	rs11777477	4.36918e-07	5.17342	-0.717948	2.2496e-05	-1.80688	-0.97281	8.82179e-05	-1.72419	-0.981934
60856330	rs11784406	1.16803e-06	5.35455	0.084243	2.38262e-05	-1.7997	-0.922539	9.42681e-05	-1.71859	-0.921203
60856487	rs142398134	8.20281e-10	-1.82239	-1.82197e-10	6.74454e-05	-1.68171	-1.82197e-10	0.000299276	-1.48457	-1.82197e-10
60856510	rs117237573	1.53902e-09	-1.54511e-10	-1.19313	0.000117002	-1.54511e-10	-1.13083	0.000423079	-1.54511e-10	-1.13838
60856633	rs113806435	2.35316e-09	-1.54511e-10	-0.76852	0.000109555	-1.54511e-10	-1.1966	0.000399738	-1.54511e-10	-1.19513
60856946	rs117713202	4.70198e-08	2.22629	-1.82197e-10	0.000437776	0.188685	-1.82197e-10	0.00146498	0.103663	-1.82197e-10
60856980	rs17343959	1.37925e-09	-1.30274	-1.82197e-10	6.31208e-05	-1.74797	-1.82197e-10	0.000218611	-1.79864	-1.82197e-10
60857553	rs1955227	1.25615e-06	5.44216	0.0693636	2.34955e-05	-1.80681	-0.929408	9.25434e-05	-1.73017	-0.92809
60857620	rs16925476	2.32202e-09	-1.54511e-10	-0.781841	0.000109665	-1.54511e-10	-1.19559	0.000400046	-1.54511e-10	-1.19436
60857845	rs28673143	8.37894e-10	-0.66189	-1.13925	2.67022e-05	-1.70194	-0.906339	9.66789e-05	-1.74003	-0.874511
60857846	rs79426613	1.36065e-09	-1.31632	-1.82197e-10	6.27532e-05	-1.75381	-1.82197e-10	0.000217707	-1.80278	-1.82197e-10
60858030	rs62511080	1.36065e-09	-1.31632	-1.82197e-10	6.27532e-05	-1.75381	-1.82197e-10	0.000217707	-1.80278	-1.82197e-10
60858163	rs147336612	8.09795e-10	-1.83525	-1.82197e-10	6.82845e-05	-1.66934	-1.82197e-10	0.000257755	-1.63393	-1.82197e-10
60858650	rs12676407	1.44909e-06	5.57017	0.084243	2.34368e-05	-1.81618	-0.922539	9.17173e-05	-1.74602	-0.921203
60858788	rs75933716	3.64394e-09	-1.54511e-10	-0.331213	0.000191086	-1.54511e-10	-0.640298	0.000673176	-1.54511e-10	-0.673929
60859030	rs4256581	2.72323e-05	8.66352	-0.0756393	1.88201e-05	-1.85095	-1.10715	6.9751e-05	-1.82733	-1.11368
60859200	rs12678649	1.35393e-06	5.5259	0.0605866	2.32548e-05	-1.81307	-0.933439	9.12065e-05	-1.74068	-0.93213
60859424	rs10504303	1.35393e-06	5.5259	0.0605866	2.32548e-05	-1.81307	-0.933439	9.12065e-05	-1.74068	-0.93213
60859602	rs79206788	2.29991e-09	-1.54511e-10	-0.791409	0.000109463	-1.54511e-10	-1.19744	0.000399152	-1.54511e-10	-1.19659
60860044	rs77424623	1.33775e-09	-0.192189	-1.1411	4.38688e-05	-0.9143	-1.19752	0.000106068	-1.32527	-1.19659
60860527	rs17272067	1.28145e-09	-1.37628	-1.82197e-10	6.12314e-05	-1.77836	-1.82197e-10	0.000214087	-1.81956	-1.82197e-10
60860630	rs62511081	6.76246e-10	-0.881782	-1.1337	2.51885e-05	-1.77255	-0.894083	9.22871e-05	-1.79942	-0.86161
60861345	rs72661438	1.61679e-08	2.35612	-1.19737	4.59e-05	-0.948073	-1.11848	0.000136898	-1.16521	-1.1015
60862413	rs530844	3.52266e-05	8.92899	-0.0837086	1.88242e-05	-1.84845	-1.10943	6.88448e-05	-1.83821	-1.11587
60862442	rs144041586	5.35936e-08	2.35715	-1.82197e-10	0.000480375	0.281544	-1.82197e-10	0.00160443	0.194588	-1.82197e-10
60862918	rs117395378	8.40584e-10	-1.79794	-1.82197e-10	6.44418e-05	-1.72726	-1.82197e-10	0.000236888	-1.71835	-1.82197e-10
60863352	rs144308252	1.55619e-09	-1.54511e-10	-1.18204	0.000110593	-1.54511e-10	-1.18717	0.000405375	-1.54511e-10	-1.18112
60863491	rs17278486	1.3732e-09	-1.30714	-1.82197e-10	6.30008e-05	-1.74988	-1.82197e-10	0.000218315	-1.8	-1.82197e-10
60863618	rs16925480	2.33468e-09	-1.54511e-10	-0.776405	0.000109464	-1.54511e-10	-1.19742	0.000399202	-1.54511e-10	-1.19647
60863668	rs477302	4.68653e-09	-0.0795869	-1.82197e-10	9.48804e-05	-1.34041	-1.82197e-10	0.000272661	-1.57771	-1.82197e-10
60863687	rs77664333	1.53307e-09	-1.54511e-10	-1.197	0.000174145	-1.54511e-10	-0.733137	0.000620115	-1.54511e-10	-0.756031
60863873	rs653657	1.19139e-05	8.63093	-0.869748	1.81528e-05	-1.84902	-1.14518	6.65403e-05	-1.83348	-1.15465
60863926	rs75028393	2.33012e-09	-1.54511e-10	-0.778361	0.000109507	-1.54511e-10	-1.19703	0.000399457	-1.54511e-10	-1.19583
60864318	rs665987	1.19139e-05	8.63093	-0.869748	1.81528e-05	-1.84902	-1.14518	6.65403e-05	-1.83348	-1.15465
60865421	rs142938782	1.70024e-08	2.40629	-1.19721	4.687e-05	-0.924753	-1.12089	0.000139341	-1.14486	-1.10415
60865806	rs375247671	2.38085e-09	-1.54511e-10	-0.756823	0.000109781	-1.54511e-10	-1.19454	0.000401184	-1.54511e-10	-1.19152
60866619	rs700734	5.69277e-07	5.49649	-0.776406	2.11974e-05	-1.82691	-1.01223	8.21196e-05	-1.75725	-1.02051
60867372	rs75669370	2.36934e-09	-1.54511e-10	-0.761666	0.000109595	-1.54511e-10	-1.19624	0.000399958	-1.54511e-10	-1.19458
60867554	rs78630663	2.37671e-09	-1.54511e-10	-0.758563	0.000109614	-1.54511e-10	-1.19605	0.000400064	-1.54511e-10	-1.19431
60867773	rs117540071	8.37197e-10	-1.80197	-1.82197e-10	5.86099e-05	-1.82212	-1.82197e-10	0.000231672	-1.74061	-1.82197e-10
60867778	rs118183096	8.27021e-10	-1.8142	-1.82197e-10	5.92544e-05	-1.81118	-1.82197e-10	0.000236477	-1.72008	-1.82197e-10
60867862	rs189993127	2.37671e-09	-1.54511e-10	-0.758563	0.000109614	-1.54511e-10	-1.19605	0.000400064	-1.54511e-10	-1.19431
60868366	rs146006017	2.34244e-09	-1.54511e-10	-0.773087	0.000109531	-1.54511e-10	-1.19681	0.000399602	-1.54511e-10	-1.19547
60868400	rs62511084	8.87102e-10	-0.6015	-1.14257	2.66723e-05	-1.69558	-0.913817	9.62186e-05	-1.73692	-0.88239
60868985	rs62511143	1.395e-09	-1.29138	-1.82197e-10	6.44951e-05	-1.72643	-1.82197e-10	0.000222605	-1.78054	-1.82197e-10
60869072	rs782021	3.75813e-05	9.06579	-0.155809	1.84571e-05	-1.84741	-1.13017	6.726e-05	-1.8408	-1.13657
60869472	rs74911397	1.91382e-09	-1.54511e-10	-0.975175	0.000109488	-1.54511e-10	-1.19721	0.000398769	-1.54511e-10	-1.19755
60869550	rs62511144	1.36997e-09	-1.30949	-1.82197e-10	6.39514e-05	-1.7349	-1.82197e-10	0.0002212	-1.78687	-1.82197e-10
60870066	rs16925485	2.35759e-09	-1.54511e-10	-0.766638	0.000109799	-1.54511e-10	-1.19437	0.000401007	-1.54511e-10	-1.19196
60870097	rs117467984	1.84549e-09	-1.54511e-10	-1.01153	0.000111057	-1.54511e-10	-1.18298	0.000402666	-1.54511e-10	-1.18783
60870371	rs7843474	2.13749e-08	2.58105	-1.14311	4.4357e-05	-0.90899	-1.19176	0.000130828	-1.12416	-1.1879
60870519	rs782022	4.41655e-05	9.06144	0.00998316	1.96701e-05	-1.84404	-1.06989	7.0747e-05	-1.84711	-1.07972
60870813	rs77568766	7.98655e-10	-1.84911	-1.82197e-10	0.00034204	-0.0580939	-1.82197e-10	0.00093695	-0.343306	-1.82197e-10
60871299	rs13439600	1.40753e-09	-1.28245	-1.82197e-10	6.47689e-05	-1.7222	-1.82197e-10	0.000223318	-1.77734	-1.82197e-10
60871535	rs78352841	2.35759e-09	-1.54511e-10	-0.766638	0.000109799	-1.54511e-10	-1.19437	0.000401007	-1.54511e-10	-1.19196
60871604	rs4738789	2.95175e-10	-1.66689	-1.17757	3.41156e-05	-1.81087	-0.552392	0.000125426	-1.76783	-0.586394
60871856	rs78551299	2.35759e-09	-1.54511e-10	-0.766638	0.000109799	-1.54511e-10	-1.19437	0.000401007	-1.54511e-10	-1.19196
60871861	rs62511145	1.47359e-09	-1.23657	-1.82197e-10	6.62297e-05	-1.69989	-1.82197e-10	0.000227166	-1.76025	-1.82197e-10
60872218	rs16925486	2.35759e-09	-1.54511e-10	-0.766638	0.000109799	-1.54511e-10	-1.19437	0.000401007	-1.54511e-10	-1.19196
60872282	rs527166	8.27049e-07	5.89741	-0.803821	1.89419e-05	-1.84901	-1.10264	7.21171e-05	-1.80297	-1.10468
60872376	rs526249	7.62128e-05	9.59861	0.0183954	2.02374e-05	-1.81835	-1.06714	7.06948e-05	-1.85049	-1.07708
60872680	rs72661442	1.99231e-08	2.51398	-1.14638	4.30613e-05	-0.939775	-1.19062	0.000127526	-1.15117	-1.18644
60872769	rs16925487	4.74093e-10	-1.187	-1.18363	4.79771e-05	-1.43307	-0.589229	0.000186451	-1.33554	-0.622232
60872828	rs627542	3.02384e-07	4.92483	-0.837414	2.02733e-05	-1.7987	-1.08502	8.09995e-05	-1.70425	-1.08724
60872932	rs10957116	2.36572e-09	-1.54511e-10	-0.763197	0.000109833	-1.54511e-10	-1.19406	0.000401168	-1.54511e-10	-1.19156
60873489	rs77144145	3.90752e-10	-1.43086	-1.1331	5.02048e-05	-1.6208	-0.356112	0.00018962	-1.54709	-0.393822
60874556	rs574368	1.93584e-05	9.07663	-0.830026	1.88395e-05	-1.83415	-1.12291	6.67032e-05	-1.84965	-1.13604
60874562	rs10957117	2.37309e-09	-1.54511e-10	-0.760088	0.000109864	-1.54511e-10	-1.19378	0.000401318	-1.54511e-10	-1.19118
60875107	rs668563	2.05671e-05	9.13276	-0.825594	1.89204e-05	-1.83188	-1.12091	6.6787e-05	-1.85021	-1.13421
60875600	rs522182	4.63619e-05	9.11752	0.00243787	1.96513e-05	-1.84254	-1.07233	7.05108e-05	-1.8481	-1.08207
60875607	rs72661445	2.05348e-08	2.54745	-1.1496	4.37818e-05	-0.924448	-1.18936	0.000129457	-1.13773	-1.18486
60875824	rs671655	1.73867e-05	8.974	-0.83482	1.87105e-05	-1.83887	-1.12506	6.66411e-05	-1.84863	-1.13799
60876719	rs62511147	1.70808e-09	-1.08891	-1.82197e-10	7.15484e-05	-1.62265	-1.82197e-10	0.000241613	-1.6986	-1.82197e-10
60876977	rs589933	0.00199638	13.2856	-0.402986	3.37543e-05	-1.46557	-0.908349	9.8183e-05	-1.67934	-0.919766
60877100	rs76877930	2.38989e-09	-1.54511e-10	-0.753029	0.00010994	-1.54511e-10	-1.19309	0.000401673	-1.54511e-10	-1.1903
60877160	rs117885822	1.55746e-09	-1.18122	-1.82197e-10	0.000368074	0.015262	-1.82197e-10	0.00288735	0.782157	-1.82197e-10
60877452	rs2688659	4.76047e-05	9.16812	-0.0217092	1.95288e-05	-1.84108	-1.08005	6.99363e-05	-1.84887	-1.08948
60877929	rs594035	1.64571e-05	8.92386	-0.839628	1.86401e-05	-1.8405	-1.12721	6.65659e-05	-1.84781	-1.13993
60877940	rs10957118	2.1198e-08	2.58105	-1.15143	4.44986e-05	-0.90899	-1.18858	0.000131352	-1.12416	-1.18389
60878257	rs606131	4.76047e-05	9.16812	-0.0217092	1.95288e-05	-1.84108	-1.08005	6.99363e-05	-1.84887	-1.08948
60878421	rs16925491	4.59714e-09	-1.54511e-10	-0.0988436	0.000159594	-1.54511e-10	-0.82039	0.000570018	-1.54511e-10	-0.840268
60878631	rs17344773	1.45268e-09	-1.25087	-1.82197e-10	6.57645e-05	-1.70694	-1.82197e-10	0.000225933	-1.7657	-1.82197e-10
60878972	rs75788148	1.00032e-09	-1.62396	-1.82197e-10	0.000201477	-0.587345	-1.82197e-10	0.00057897	-0.824686	-1.82197e-10
60879821	rs75530396	8.04501e-10	-1.84181	-1.82197e-10	8.59925e-05	-1.43876	-1.82197e-10	0.00032029	-1.41671	-1.82197e-10
60879822	rs475714	1.72564e-05	8.974	-0.842342	1.86171e-05	-1.83887	-1.13007	6.63502e-05	-1.84863	-1.14236
60880161	rs472799	4.99502e-05	9.22448	-0.0299772	1.95125e-05	-1.83931	-1.08266	6.97115e-05	-1.8496	-1.09198
60880646	rs2037561	4.99502e-05	9.22448	-0.0299772	1.95125e-05	-1.83931	-1.08266	6.97115e-05	-1.8496	-1.09198
60880658	rs601224	6.31277e-07	5.64293	-0.819464	2.04689e-05	-1.83876	-1.03536	7.72161e-05	-1.79132	-1.04801
60881849	rs674292	1.03592e-06	6.00347	-0.684703	2.22739e-05	-1.8494	-0.940203	8.2561e-05	-1.81902	-0.953383
60882873	rs111899652	2.38905e-09	-1.54511e-10	-0.753381	0.000109971	-1.54511e-10	-1.19281	0.000401774	-1.54511e-10	-1.19005
60882936	rs183895194	9.27928e-10	-1.69908	-1.82197e-10	0.00014095	-0.944618	-1.82197e-10	0.000424174	-1.13579	-1.82197e-10
60882999	rs493713	1.80755e-05	9.02986	-0.851824	1.8577e-05	-1.83693	-1.13417	6.60545e-05	-1.84939	-1.14607
60883570	rs488934	1.80755e-05	9.02986	-0.851824	1.8577e-05	-1.83693	-1.13417	6.60545e-05	-1.84939	-1.14607
60884353	rs598457	1.54066e-05	8.88362	-0.865341	1.9183e-05	-1.79912	-1.13988	6.60616e-05	-1.84415	-1.1512
60884884	rs12677172	4.65811e-10	-1.24482	-1.14343	5.61562e-05	-1.47867	-0.386216	0.000217176	-1.38632	-0.418908
60885281	rs17344931	1.48686e-09	-1.22761	-1.82197e-10	6.5383e-05	-1.71276	-1.82197e-10	0.000225104	-1.76937	-1.82197e-10
60885501	rs144456747	1.54629e-09	-1.54511e-10	-1.18842	0.000113093	-1.54511e-10	-1.16482	0.000412719	-1.54511e-10	-1.16317
60885993	rs80208722	1.6964e-09	-1.54511e-10	-1.09577	0.000134019	-1.54511e-10	-0.995045	0.000469379	-1.54511e-10	-1.03453
60886220	rs627156	5.39341e-05	9.34858	-0.07734	2.03262e-05	-1.78393	-1.09718	6.97744e-05	-1.83479	-1.10588
60886532	rs639026	5.09622e-05	9.2919	-0.07734	2.02385e-05	-1.78825	-1.09718	6.96287e-05	-1.83688	-1.10588
60886754	rs485523	5.09622e-05	9.2919	-0.07734	2.02385e-05	-1.78825	-1.09718	6.96287e-05	-1.83688	-1.10588
60887218	rs480945	1.57926e-06	6.42514	-0.684703	2.31122e-05	-1.81246	-0.940203	8.03245e-05	-1.84648	-0.953383
60887513	rs72661453	2.26994e-08	2.64866	-1.1506	4.58974e-05	-0.87768	-1.18893	0.00013496	-1.09663	-1.18434
60887907	rs72661454	2.15568e-08	2.59702	-1.1506	4.48116e-05	-0.901622	-1.18893	0.000132147	-1.11769	-1.18434
60888343	rs17344986	1.38342e-09	-1.29972	-1.82197e-10	6.32739e-05	-1.74555	-1.82197e-10	0.000219615	-1.79406	-1.82197e-10
60888360	rs79979645	2.44741e-09	-1.54511e-10	-0.729246	0.00011028	-1.54511e-10	-1.19	0.000403156	-1.54511e-10	-1.18661
60888414	rs673973	5.01484e-05	9.2919	-0.0934382	2.0142e-05	-1.78825	-1.10196	6.93115e-05	-1.83688	-1.11045
60888584	rs685303	1.0627e-09	-0.365866	-1.1976	6.07432e-05	-0.681789	-1.10458	0.000141554	-1.12989	-1.10336
60888746	rs62511148	1.36889e-09	-1.31028	-1.82197e-10	6.2984e-05	-1.75014	-1.82197e-10	0.000218878	-1.79742	-1.82197e-10
60889027	rs72661456	2.124e-08	2.58303	-1.15143	4.75763e-05	-0.842113	-1.18858	0.000138354	-1.07223	-1.18389
60889031	rs79776467	2.124e-08	2.58303	-1.15143	4.75763e-05	-0.842113	-1.18858	0.000138354	-1.07223	-1.18389
60889251	rs688365	5.61763e-05	9.40541	-0.0934382	2.03198e-05	-1.77946	-1.10196	6.9612e-05	-1.83255	-1.11045
60889501	rs76687996	4.91923e-10	-1.18454	-1.14917	5.72928e-05	-1.43111	-0.413736	0.000223263	-1.33336	-0.444224
60889726	rs75953634	2.48226e-09	-1.54511e-10	-0.715109	0.000110489	-1.54511e-10	-1.18811	0.000404068	-1.54511e-10	-1.18435
60889827	rs72661457	2.31704e-08	2.68088	-1.16228	4.83429e-05	-0.862666	-1.15204	0.000141312	-1.0834	-1.15157
60889861	rs149470462	1.00145e-09	-1.62283	-1.82197e-10	5.88637e-05	-1.8178	-1.82197e-10	0.000213438	-1.82259	-1.82197e-10
60889903	rs579905	4.20467e-07	4.4944	-0.0773098	2.14195e-05	-1.85106	-0.977664	7.83803e-05	-1.84488	-0.979487
60890003	rs594002	1.92809e-07	3.93297	-0.295547	1.98332e-05	-1.83394	-1.07172	7.34844e-05	-1.81373	-1.07513
60890014	rs594017	6.1134e-05	9.48195	-0.0854041	2.06643e-05	-1.76503	-1.09959	7.05292e-05	-1.82173	-1.10818
60890090	rs578807	1.06392e-06	6.07977	-0.734332	2.18638e-05	-1.8332	-0.974995	7.73094e-05	-1.85088	-0.98724
60890127	rs72661461	2.15784e-08	2.59702	-1.1496	4.47926e-05	-0.901622	-1.18936	0.000132078	-1.11769	-1.18486
60890374	rs7820660	2.42365e-09	-1.54511e-10	-0.739003	0.000110127	-1.54511e-10	-1.19139	0.000402527	-1.54511e-10	-1.18817
60890414	rs595812	5.22731e-05	9.34858	-0.108621	2.01398e-05	-1.78393	-1.1064	6.91635e-05	-1.83479	-1.11468
60890444	rs139873390	2.45214e-09	-1.54511e-10	-0.727319	0.000210403	-1.54511e-10	-0.543998	0.00077094	-1.54511e-10	-0.538326
60890493	rs72661464	2.15921e-08	2.59702	-1.14897	4.47809e-05	-0.901622	-1.18962	0.000132035	-1.11769	-1.18518
60891086	rs609253	5.2018e-06	6.78966	0.142816	2.51278e-05	-1.79442	-0.874628	8.75939e-05	-1.83639	-0.876838
60891447	rs76212859	3.59071e-09	-1.54511e-10	-0.345929	0.00013807	-1.54511e-10	-0.965262	0.000495811	-1.54511e-10	-0.979741
60891885	rs12545548	1.5908e-09	-1.54511e-10	-1.16004	0.000148199	-1.54511e-10	-0.89447	0.000549076	-1.54511e-10	-0.877699
60891886	rs72661466	2.23777e-08	2.63082	-1.14703	4.54528e-05	-0.885971	-1.19038	0.000133737	-1.10392	-1.18614
60892093	rs72661468	2.12775e-08	2.58105	-1.14768	4.44295e-05	-0.90899	-1.19013	0.000131099	-1.12416	-1.18582
60892674	rs491891	5.35009e-05	9.34858	-0.0854041	2.02774e-05	-1.78393	-1.09959	6.96143e-05	-1.83479	-1.10818
60892765	rs77279458	4.59971e-10	-1.2538	-1.14707	5.45201e-05	-1.4857	-0.408758	0.000212356	-1.39418	-0.433496
60893085	rs62511149	1.45151e-09	-1.25167	-1.82197e-10	6.46543e-05	-1.72397	-1.82197e-10	0.000223186	-1.77793	-1.82197e-10
60893471	rs484432	5.05529e-05	9.2919	-0.0854041	2.01899e-05	-1.78825	-1.09959	6.94689e-05	-1.83688	-1.10818
60893505	rs72661470	1.43999e-08	2.15283	-1.10989	3.69076e-05	-1.08715	-1.19746	0.000114718	-1.24711	-1.19635
60893907	rs72661472	2.23875e-08	2.63082	-1.14659	4.54453e-05	-0.885971	-1.19054	0.00013371	-1.10392	-1.18634
60893969	rs75519373	1.43832e-09	-1.26081	-1.82197e-10	6.43842e-05	-1.72815	-1.82197e-10	0.00022248	-1.7811	-1.82197e-10
60894401	rs10091969	1.37551e-09	-1.30545	-1.82197e-10	6.31158e-05	-1.74805	-1.82197e-10	0.000219213	-1.79589	-1.82197e-10
60894410	rs76576612	1.43832e-09	-1.26081	-1.82197e-10	6.43842e-05	-1.72815	-1.82197e-10	0.00022248	-1.7811	-1.82197e-10
60894924	rs62511150	1.45151e-09	-1.25167	-1.82197e-10	6.46543e-05	-1.72397	-1.82197e-10	0.000223186	-1.77793	-1.82197e-10
60895229	rs536325	9.06212e-09	0.69446	-0.114635	3.98707e-05	-1.25527	-0.952117	0.000112955	-1.48061	-0.978336
60895499	rs62511151	1.45151e-09	-1.25167	-1.82197e-10	6.46543e-05	-1.72397	-1.82197e-10	0.000223186	-1.77793	-1.82197e-10
60895620	rs4538858	2.12134e-08	2.5748	-1.14445	4.41368e-05	-0.91187	-1.19386	0.000130219	-1.12669	-1.19003
60895676	rs62511152	1.45151e-09	-1.25167	-1.82197e-10	6.46543e-05	-1.72397	-1.82197e-10	0.000223186	-1.77793	-1.82197e-10
60895765	rs192152482	4.25758e-09	-1.54511e-10	-0.175578	0.00017061	-1.54511e-10	-0.753643	0.00063031	-1.54511e-10	-0.739725
60895833	rs4631455	2.32515e-08	2.66476	-1.14267	4.61052e-05	-0.870188	-1.19191	0.000135345	-1.09003	-1.18808
60896008	rs7814883	2.48226e-09	-1.54511e-10	-0.71511	0.000110464	-1.54511e-10	-1.18833	0.000404017	-1.54511e-10	-1.18448
60896615	rs117524125	2.41837e-09	-1.54511e-10	-0.741185	0.000121165	-1.54511e-10	-1.09587	0.000458873	-1.54511e-10	-1.05716
60897000	rs62511153	1.48686e-09	-1.22761	-1.82197e-10	6.5383e-05	-1.71276	-1.82197e-10	0.000225104	-1.76937	-1.82197e-10
60897418	rs72661476	2.15399e-08	2.59243	-1.14681	4.46485e-05	-0.903738	-1.19046	0.00013165	-1.11955	-1.18624
60897600	rs61139663	2.58214e-09	-1.54511e-10	-0.67566	0.000125118	-1.54511e-10	-1.06377	0.000476326	-1.54511e-10	-1.01983
60897721	rs619715	6.40884e-05	9.5138	-0.0700567	2.06445e-05	-1.77058	-1.09499	7.04033e-05	-1.82791	-1.10379
60897782	rs72661477	2.09558e-08	2.55896	-1.14083	4.39009e-05	-0.919158	-1.19193	0.00012955	-1.13309	-1.18878
60898027	rs557689	1.11502e-06	6.12067	-0.728324	2.18681e-05	-1.83121	-0.976788	7.72406e-05	-1.85063	-0.988379
60898148	rs556721	1.10799e-06	6.12067	-0.734653	2.19291e-05	-1.83121	-0.974	7.73718e-05	-1.85063	-0.986682
60898244	rs622357	1.16606e-06	6.16625	-0.729145	2.20649e-05	-1.82887	-0.970166	7.76914e-05	-1.85023	-0.982958
60898744	rs634625	5.16201e-07	4.63383	-0.0116088	2.2082e-05	-1.85023	-0.94803	8.04949e-05	-1.84777	-0.949972
60898762	rs117302884	1.82068e-09	-1.54511e-10	-1.02507	0.000117309	-1.54511e-10	-1.12821	0.000423498	-1.54511e-10	-1.13739
60899628	rs648960	7.54719e-07	5.74219	-0.740128	2.14649e-05	-1.8488	-0.9778	7.7354e-05	-1.84717	-0.990373
60900031	rs62511154	1.4247e-09	-1.27032	-1.82197e-10	6.41067e-05	-1.73247	-1.82197e-10	0.000221758	-1.78435	-1.82197e-10
60900381	rs72661478	2.21432e-08	2.60834	-1.13509	4.48315e-05	-0.896388	-1.19372	0.00013189	-1.11309	-1.19088
60900404	rs74629303	2.51801e-09	-1.54511e-10	-0.70081	0.000110694	-1.54511e-10	-1.18625	0.000405008	-1.54511e-10	-1.18203
60900435	rs72661479	2.10652e-08	2.55896	-1.13562	4.38142e-05	-0.919158	-1.19391	0.000129299	-1.13309	-1.19072
60901039	rs72661480	2.10804e-08	2.55896	-1.1349	4.38066e-05	-0.919158	-1.19408	0.000129268	-1.13309	-1.19096
60901688	rs2127835	2.09633e-08	2.55896	-1.14047	4.38719e-05	-0.919158	-1.19259	0.000129526	-1.13309	-1.18897
60901808	rs2127834	2.10652e-08	2.55896	-1.13562	4.38142e-05	-0.919158	-1.19391	0.000129299	-1.13309	-1.19072
60901864	rs679536	1.11922e-06	6.15728	-0.761166	2.15695e-05	-1.82943	-0.992307	7.60554e-05	-1.85002	-1.00445
60902175	rs112519086	9.69486e-10	-1.65527	-1.82197e-10	5.88295e-05	-1.81838	-1.82197e-10	0.000220759	-1.78887	-1.82197e-10
60902182	rs680899	9.82869e-09	0.661027	-1.82197e-10	0.000123343	-1.07806	-1.82197e-10	0.000336709	-1.36672	-1.82197e-10
60902345	rs187870096	3.82357e-09	-1.54511e-10	-0.283094	0.000159184	-1.54511e-10	-0.822964	0.000588257	-1.54511e-10	-0.808773
60902453	rs62511155	1.44489e-09	-1.25625	-1.82197e-10	6.45186e-05	-1.72607	-1.82197e-10	0.000222831	-1.77952	-1.82197e-10
60902472	rs80266905	2.44841e-09	-1.54511e-10	-0.728838	0.000110263	-1.54511e-10	-1.19015	0.000403135	-1.54511e-10	-1.18666
60902548	rs148749164	1.53366e-09	-1.54511e-10	-1.19662	0.00011874	-1.54511e-10	-1.11609	0.000430391	-1.54511e-10	-1.12124
60902613	rs62511156	1.47994e-09	-1.23228	-1.82197e-10	6.52398e-05	-1.71495	-1.82197e-10	0.000224726	-1.77105	-1.82197e-10
60902640	rs585514	1.11922e-06	6.15728	-0.761166	2.15695e-05	-1.82943	-0.992307	7.60554e-05	-1.85002	-1.00445
60903587	rs72661483	1.33589e-08	0.967902	-1.82197e-10	0.000186663	-0.663716	-1.82197e-10	0.000607266	-0.77697	-1.82197e-10
60903659	rs600437	6.48813e-05	9.55668	-0.100643	2.0562e-05	-1.7655	-1.10408	7.01081e-05	-1.82344	-1.11246
60904707	rs77396261	2.49063e-09	-1.54511e-10	-0.711745	0.000110516	-1.54511e-10	-1.18786	0.000404244	-1.54511e-10	-1.18392
60904740	rs72661484	2.10203e-08	2.55896	-1.13775	4.38383e-05	-0.919158	-1.19336	0.000129394	-1.13309	-1.18999
60905089	rs62512087	1.49383e-09	-1.22293	-1.82197e-10	6.55276e-05	-1.71055	-1.82197e-10	0.000225487	-1.76767	-1.82197e-10
60905513	rs79180756	1.70407e-09	-1.54511e-10	-1.09126	0.000163905	-1.54511e-10	-0.793737	0.000585138	-1.54511e-10	-0.814089
60905841	rs630851	1.04952e-08	0.726642	-1.82197e-10	0.000127939	-1.04147	-1.82197e-10	0.000346633	-1.33767	-1.82197e-10
60905876	rs76891811	1.82169e-09	-1.54511e-10	-1.02452	0.000185241	-1.54511e-10	-0.671363	0.000659384	-1.54511e-10	-0.694631
60905931	rs79741966	2.13641e-09	-0.865149	-1.82197e-10	9.03193e-05	-1.38967	-1.82197e-10	0.000250452	-1.66267	-1.82197e-10
60906565	rs149060712	8.19888e-10	-1.82287	-1.82197e-10	8.40253e-05	-1.46191	-1.82197e-10	0.000307969	-1.45594	-1.82197e-10
60906830	rs473992	6.61511e-06	7.06528	0.107559	2.53072e-05	-1.77012	-0.891816	8.72707e-05	-1.82296	-0.893966
60906881	rs473837	6.38873e-06	7.02146	0.116553	2.53132e-05	-1.77424	-0.887454	8.744e-05	-1.82536	-0.88962
60907425	rs79607058	1.91266e-09	-1.54511e-10	-0.975786	0.000112304	-1.54511e-10	-1.17181	0.000406477	-1.54511e-10	-1.17841
60907653	rs72661488	2.06932e-08	2.5414	-1.13588	4.34651e-05	-0.927222	-1.19384	0.000128398	-1.14016	-1.19064
60908277	rs143412611	1.81711e-09	-1.54511e-10	-1.02703	0.000148751	-1.54511e-10	-0.890751	0.000550767	-1.54511e-10	-0.874625
60908452	rs72661489	2.0708e-08	2.5414	-1.13516	4.34575e-05	-0.927222	-1.19402	0.000128367	-1.14016	-1.19088
60908651	rs582877	6.91478e-05	9.56533	-0.0456037	2.08908e-05	-1.76619	-1.08752	7.10775e-05	-1.82553	-1.09664
60908966	rs489290	4.59503e-07	4.55057	-0.0446999	2.17373e-05	-1.85091	-0.963084	7.94676e-05	-1.84562	-0.964966
60909069	rs117706387	1.53214e-09	-1.54511e-10	-1.19761	0.000112868	-1.54511e-10	-1.16681	0.000416348	-1.54511e-10	-1.15441
60909071	rs72661492	2.07214e-08	2.5414	-1.13451	4.34508e-05	-0.927222	-1.19417	0.00012834	-1.14016	-1.19109
60909256	rs17279499	1.69453e-09	-1.09688	-1.82197e-10	7.76996e-05	-1.54017	-1.82197e-10	0.000253088	-1.6522	-1.82197e-10
60909700	rs17345258	1.52071e-09	-1.2051	-1.82197e-10	5.71018e-05	-1.84819	-1.82197e-10	0.000212395	-1.82749	-1.82197e-10
60909708	rs10504304	1.59252e-09	-1.15896	-1.82197e-10	7.05974e-05	-1.63603	-1.82197e-10	0.00023729	-1.71665	-1.82197e-10
60909845	rs59482990	9.00628e-09	0.573644	-1.82197e-10	6.85312e-05	-1.66573	-1.82197e-10	0.000260202	-1.62448	-1.82197e-10
60910596	rs612152	5.52036e-06	6.8491	0.142816	2.53967e-05	-1.78378	-0.874628	8.79794e-05	-1.832	-0.876838
60910643	rs541902	5.85272e-06	6.88104	0.169347	2.56536e-05	-1.7868	-0.861538	8.90994e-05	-1.83239	-0.863792
60910708	rs541081	5.93657e-05	9.40541	-0.0382152	2.06627e-05	-1.77946	-1.08523	7.0735e-05	-1.83255	-1.09444
60910848	rs75698538	1.73343e-09	-1.54511e-10	-1.07418	0.000149399	-1.54511e-10	-0.886402	0.000535436	-1.54511e-10	-0.902855
60911059	rs144104595	9.34961e-10	-1.69153	-1.82197e-10	8.72544e-05	-1.42419	-1.82197e-10	0.000393295	-1.21138	-1.82197e-10
60911527	rs533776	6.10242e-05	9.45668	-0.0619357	2.05975e-05	-1.77532	-1.09253	7.03924e-05	-1.83042	-1.10143
60911531	rs117781046	1.10059e-09	-1.52843	-1.82197e-10	0.000217872	-0.509114	-1.82197e-10	0.000586821	-0.811217	-1.82197e-10
60911590	rs72661495	2.09623e-08	2.5414	-1.12295	4.3359e-05	-0.927222	-1.19629	0.000127945	-1.14016	-1.19417
60911760	rs627807	5.93657e-05	9.40541	-0.0382152	2.06627e-05	-1.77946	-1.08523	7.0735e-05	-1.83255	-1.09444
60912223	rs79654746	1.72643e-09	-1.54511e-10	-1.07823	0.000144423	-1.54511e-10	-0.920276	0.000522193	-1.54511e-10	-0.9279
60912499	rs62512088	1.40502e-09	-1.28423	-1.82197e-10	6.3708e-05	-1.73871	-1.82197e-10	0.000220728	-1.78901	-1.82197e-10
60912553	rs62512089	6.57202e-10	-0.847278	-1.19676	1.94968e-05	-1.8038	-1.11898	7.08675e-05	-1.81899	-1.10613
60912697	rs642072	0.000118591	9.8045	0.254658	2.39092e-05	-1.74007	-0.978694	8.02262e-05	-1.81218	-0.988905
60912826	rs479399	1.23191e-06	6.25321	-0.761166	2.16855e-05	-1.82407	-0.992307	7.61244e-05	-1.84912	-1.00445
60912986	rs478307	5.70712e-05	9.45668	-0.128906	2.01964e-05	-1.77532	-1.1122	6.90833e-05	-1.83042	-1.12021
60913033	rs643730	1.78264e-06	6.60714	-0.745571	2.24738e-05	-1.7991	-0.981568	7.7531e-05	-1.84123	-0.994031
60913165	rs644222	1.18896e-06	6.22303	-0.766479	2.15361e-05	-1.82735	-0.995946	7.57737e-05	-1.8502	-1.00798
60913259	rs475684	5.90657e-05	9.40541	-0.0432811	2.06302e-05	-1.77946	-1.08681	7.06285e-05	-1.83255	-1.09595
60914472	rs79621135	8.22179e-10	-1.82008	-1.82197e-10	7.48336e-05	-1.57776	-1.82197e-10	0.000253061	-1.6523	-1.82197e-10
60914783	rs671985	0.000122854	9.8045	0.289968	2.42424e-05	-1.74007	-0.964854	8.13181e-05	-1.81218	-0.975386
60915388	rs674767	0.000118591	9.8045	0.254658	2.39092e-05	-1.74007	-0.978694	8.02262e-05	-1.81218	-0.988905
60915532	rs80272609	1.66409e-09	-1.54511e-10	-1.115	0.000113369	-1.54511e-10	-1.16238	0.000411112	-1.54511e-10	-1.16707
60915621	rs72661500	2.18082e-08	2.55896	-1.10095	4.36504e-05	-0.919158	-1.19765	0.000128464	-1.13309	-1.1972
60915732	rs686889	0.000132658	9.86253	0.308728	2.45641e-05	-1.73434	-0.957397	8.21935e-05	-1.80876	-0.968099
60916041	rs62512090	1.40502e-09	-1.28423	-1.82197e-10	6.3708e-05	-1.73871	-1.82197e-10	0.000220728	-1.78901	-1.82197e-10
60916296	rs689218	5.90275e-05	9.34858	0.0129007	2.09086e-05	-1.78393	-1.06894	7.16894e-05	-1.83479	-1.07881
60916389	rs142048207	1.53248e-09	-1.54511e-10	-1.19739	0.000116779	-1.54511e-10	-1.13274	0.000418742	-1.54511e-10	-1.14868
60917304	rs111937153	2.74202e-09	-1.54511e-10	-0.615584	0.000112453	-1.54511e-10	-1.17049	0.000412317	-1.54511e-10	-1.16414
60917358	rs138474595	3.58485e-09	-0.347563	-1.82197e-10	7.0348e-05	-1.63957	-1.82197e-10	0.000231682	-1.74057	-1.82197e-10
60917444	rs143952444	2.15011e-08	2.52563	-1.0818	4.3027e-05	-0.934449	-1.19675	0.000126703	-1.1465	-1.19759
60917522	rs192037774	1.53282e-09	-1.54511e-10	-1.19717	0.00011694	-1.54511e-10	-1.13137	0.000421064	-1.54511e-10	-1.14315
60918368	rs141252510	1.80895e-09	-1.54511e-10	-1.03153	0.000127587	-1.54511e-10	-1.04422	0.000466826	-1.54511e-10	-1.03998
60918832	rs77480678	8.37809e-10	-1.80124	-1.82197e-10	0.000230265	-0.453793	-1.82197e-10	0.000665078	-0.686033	-1.82197e-10
60918917	rs62512091	1.4919e-09	-1.22423	-1.82197e-10	6.54874e-05	-1.71116	-1.82197e-10	0.000225381	-1.76814	-1.82197e-10
60918930	rs117067231	2.13938e-09	-0.863761	-1.82197e-10	0.000154466	-0.853049	-1.82197e-10	0.00114687	-0.141143	-1.82197e-10
60919055	rs615821	5.99762e-05	9.34858	0.0288443	2.10183e-05	-1.78393	-1.0637	7.2051e-05	-1.83479	-1.07377
60919523	rs189349762	8.2431e-10	-1.81749	-1.82197e-10	0.000166227	-0.77967	-1.82197e-10	0.000476876	-1.01868	-1.82197e-10
60919958	rs564062	0.000136217	9.86253	0.335197	2.48269e-05	-1.73434	-0.946757	8.3053e-05	-1.80876	-0.957696
60920075	rs118013053	7.78125e-08	2.73002	-1.82197e-10	0.00069837	0.655726	-1.82197e-10	0.00242916	0.609365	-1.82197e-10
60920091	rs601113	0.000137518	9.86253	0.344708	2.49228e-05	-1.73434	-0.9429	8.33668e-05	-1.80876	-0.953924
60920269	rs113684164	3.79677e-09	-0.290128	-1.82197e-10	0.000123455	-1.07715	-1.82197e-10	0.000404357	-1.18364	-1.82197e-10
60920566	rs72663203	2.15055e-08	2.50813	-1.06411	4.27756e-05	-0.942445	-1.19461	0.000125948	-1.15351	-1.19655
60920595	rs2681535	5.42541e-07	4.71344	-0.0414526	2.18088e-05	-1.84909	-0.961618	7.92901e-05	-1.84932	-0.963506
60921101	rs146643935	8.26098e-09	0.487264	-1.82197e-10	0.000165001	-0.787074	-1.82197e-10	0.00051817	-0.935634	-1.82197e-10
60921165	rs532007	4.0897e-07	4.43082	-0.0414526	2.17797e-05	-1.85043	-0.961618	8.00005e-05	-1.8404	-0.963506
60921182	rs117003349	4.63488e-09	-1.54511e-10	-0.0906693	0.000226921	-1.54511e-10	-0.46842	0.000747748	-1.54511e-10	-0.568871
60921377	rs72663206	2.32781e-08	2.5748	-1.05157	4.41978e-05	-0.91187	-1.19248	0.000129552	-1.12669	-1.19516
60921427	rs1214478	0.000107416	9.63293	0.327263	2.42115e-05	-1.75624	-0.949961	8.17459e-05	-1.82149	-0.960829
60921457	rs1214477	0.000102063	9.5818	0.327263	2.41005e-05	-1.76083	-0.949961	8.15385e-05	-1.82403	-0.960829
60921745	rs505518	1.23631e-06	6.29918	-0.803566	2.10352e-05	-1.82136	-1.02547	7.36831e-05	-1.84834	-1.03782
60921806	rs504753	0.000101724	9.5818	0.323943	2.39417e-05	-1.76083	-0.956571	8.08864e-05	-1.82403	-0.968859
60921845	rs1214476	5.48908e-06	6.81849	0.167751	2.53495e-05	-1.79206	-0.8682	8.81039e-05	-1.83518	-0.872243
60922145	rs62512092	1.39685e-09	-1.29006	-1.82197e-10	6.35433e-05	-1.7413	-1.82197e-10	0.000220304	-1.79093	-1.82197e-10
60922360	rs17345564	8.09511e-10	-0.653066	-1.18254	2.01007e-05	-1.72971	-1.16256	7.13279e-05	-1.76483	-1.15382
60922535	rs1214475	8.05525e-05	9.60496	0.0674277	2.18784e-05	-1.75269	-1.05484	7.35522e-05	-1.82151	-1.06643
60922971	rs1229408	5.25539e-06	6.81849	0.124244	2.4818e-05	-1.79206	-0.889391	8.62679e-05	-1.83518	-0.893303
60923647	rs72663207	2.17785e-08	2.49242	-1.03578	4.27016e-05	-0.949611	-1.18918	0.000125638	-1.15979	-1.19275
60923844	rs72663208	2.06777e-08	2.43835	-1.03358	4.16877e-05	-0.97415	-1.18867	0.000123017	-1.18125	-1.19236
60924080	rs13438909	1.66339e-09	-1.11542	-1.82197e-10	7.67833e-05	-1.55204	-1.82197e-10	0.000250704	-1.66166	-1.82197e-10
60924185	rs13439465	1.66339e-09	-1.11542	-1.82197e-10	7.67833e-05	-1.55204	-1.82197e-10	0.000250704	-1.66166	-1.82197e-10
60924270	rs13439744	1.65498e-09	-1.12049	-1.82197e-10	7.65355e-05	-1.55527	-1.82197e-10	0.000250061	-1.66423	-1.82197e-10
60924333	rs17279957	1.44262e-09	-1.25782	-1.82197e-10	6.44722e-05	-1.72679	-1.82197e-10	0.00022271	-1.78007	-1.82197e-10
60925134	rs521345	4.39071e-05	9.02496	0.0405975	2.07585e-05	-1.8068	-1.05327	7.20399e-05	-1.84484	-1.06387
60925367	rs1497038	1.65498e-09	-1.12049	-1.82197e-10	7.65355e-05	-1.55527	-1.82197e-10	0.000250061	-1.66423	-1.82197e-10
60925915	rs62512093	1.42963e-09	-1.26686	-1.82197e-10	6.42071e-05	-1.73091	-1.82197e-10	0.000222019	-1.78317	-1.82197e-10
60926413	rs488441	7.34427e-05	9.29607	0.283907	2.34491e-05	-1.77937	-0.958819	8.00212e-05	-1.83399	-0.969657
60926674	rs575745	0.000453254	12.027	-0.627116	2.70938e-05	-1.58464	-1.00908	8.30232e-05	-1.73862	-1.0282
60926677	rs12056826	1.61976e-09	-1.54511e-10	-1.142	0.000148185	-1.54511e-10	-0.894559	0.00053163	-1.54511e-10	-0.909988
60926941	rs62512095	1.42963e-09	-1.26686	-1.82197e-10	6.42071e-05	-1.73091	-1.82197e-10	0.000222019	-1.78317	-1.82197e-10
60927449	rs626552	1.18847e-08	0.850972	-1.82197e-10	0.000167034	-0.774823	-1.82197e-10	0.000418856	-1.14841	-1.82197e-10
60927672	rs62512096	1.4361e-09	-1.26235	-1.82197e-10	6.4339e-05	-1.72886	-1.82197e-10	0.000222362	-1.78163	-1.82197e-10
60927985	rs16925542	3.03178e-09	-1.54511e-10	-0.515128	0.000115655	-1.54511e-10	-1.14241	0.000425498	-1.54511e-10	-1.13268
60928417	rs538291	1.36325e-06	6.41862	-0.825274	2.12424e-05	-1.8108	-1.02622	7.39764e-05	-1.84479	-1.0374
60928445	rs10086881	1.05082e-09	-1.5747	-1.82197e-10	0.000168471	-0.766259	-1.82197e-10	0.00118137	-0.111503	-1.82197e-10
60928728	rs72663211	1.85378e-08	2.29996	-1.00443	4.14013e-05	-0.988777	-1.18093	0.000123141	-1.18646	-1.18615
60929159	rs2199930	1.66339e-09	-1.11542	-1.82197e-10	7.67833e-05	-1.55204	-1.82197e-10	0.000250704	-1.66166	-1.82197e-10
60929210	rs2199931	1.37197e-09	-1.30803	-1.82197e-10	6.30454e-05	-1.74917	-1.82197e-10	0.000219034	-1.79671	-1.82197e-10
60929641	rs475888	0.000422968	11.9557	-0.624939	2.68694e-05	-1.57435	-1.02768	8.23243e-05	-1.73008	-1.04519
60929783	rs474841	7.99946e-05	9.36384	0.301595	2.39915e-05	-1.76364	-0.951686	8.12975e-05	-1.82514	-0.962686
60930119	rs78353596	1.56295e-09	-1.54511e-10	-1.1777	0.000110393	-1.54511e-10	-1.18898	0.000403447	-1.54511e-10	-1.18589
60930385	rs72663212	1.98943e-08	2.36288	-0.996724	4.27101e-05	-0.959972	-1.17862	0.000126543	-1.16114	-1.18421
60930418	rs116947603	8.17326e-10	-1.826	-1.82197e-10	6.84839e-05	-1.66642	-1.82197e-10	0.000226875	-1.76154	-1.82197e-10
60930779	rs16925547	2.88044e-09	-1.54511e-10	-0.566336	0.000113745	-1.54511e-10	-1.15906	0.000417536	-1.54511e-10	-1.15157
60931328	rs700726	0.000446288	12.0116	-0.627116	2.75924e-05	-1.5664	-1.00908	8.41786e-05	-1.7248	-1.0282
60931436	rs17280265	1.67188e-09	-1.11033	-1.82197e-10	7.70332e-05	-1.54879	-1.82197e-10	0.000251354	-1.65908	-1.82197e-10
60931515	rs17280286	1.37197e-09	-1.30803	-1.82197e-10	6.30454e-05	-1.74917	-1.82197e-10	0.000219034	-1.79671	-1.82197e-10
60931898	rs72663214	1.92095e-08	2.31522	-0.984093	4.19557e-05	-0.981814	-1.17459	0.000124561	-1.18035	-1.1808
60932050	rs28429790	1.68131e-09	-1.10471	-1.82197e-10	7.73105e-05	-1.54519	-1.82197e-10	0.000252075	-1.65621	-1.82197e-10
60932346	rs17346051	1.68131e-09	-1.10471	-1.82197e-10	7.73105e-05	-1.54519	-1.82197e-10	0.000252075	-1.65621	-1.82197e-10
60932538	rs10092264	1.68131e-09	-1.10471	-1.82197e-10	7.73105e-05	-1.54519	-1.82197e-10	0.000252075	-1.65621	-1.82197e-10
60933712	rs574929	4.50884e-05	9.02697	0.0651291	2.11986e-05	-1.79427	-1.04482	7.30267e-05	-1.83938	-1.05573
60934175	rs113028050	1.25141e-09	-1.40001	-1.82197e-10	9.35025e-05	-1.35504	-1.82197e-10	0.000544665	-0.885766	-1.82197e-10
60934658	rs10113409	1.68995e-09	-1.09958	-1.82197e-10	7.75649e-05	-1.54191	-1.82197e-10	0.000252737	-1.65359	-1.82197e-10
60934736	rs79580813	3.01183e-09	-1.54511e-10	-0.521731	0.000115072	-1.54511e-10	-1.14746	0.000422833	-1.54511e-10	-1.13896
60934774	rs544416	0.00035072	11.7766	-0.633104	2.66101e-05	-1.59921	-1.01252	8.21188e-05	-1.74632	-1.03145
60935027	rs117953803	2.64587e-09	-1.54511e-10	-0.651278	0.000303834	-1.54511e-10	-0.176543	0.0010145	-1.54511e-10	-0.263783
60935200	rs182874295	1.65361e-09	-1.54511e-10	-1.12132	0.000109702	-1.54511e-10	-1.19526	0.000398937	-1.54511e-10	-1.19713
60935478	rs191835659	4.52217e-09	-1.54511e-10	-0.115287	0.000202641	-1.54511e-10	-0.581589	0.00074572	-1.54511e-10	-0.571586
60935929	rs17280386	1.38461e-09	-1.29886	-1.82197e-10	6.32976e-05	-1.74518	-1.82197e-10	0.000219676	-1.79378	-1.82197e-10
60936068	rs16925552	1.44986e-09	-1.25281	-1.82197e-10	6.46204e-05	-1.72449	-1.82197e-10	0.000223097	-1.77833	-1.82197e-10
60936125	rs17346175	1.44986e-09	-1.25281	-1.82197e-10	6.46204e-05	-1.72449	-1.82197e-10	0.000223097	-1.77833	-1.82197e-10
60936202	rs149611924	2.38079e-09	-1.54511e-10	-0.756848	0.00012402	-1.54511e-10	-1.07258	0.000445083	-1.54511e-10	-1.08768
60936515	rs507158	7.87995e-05	9.25738	0.393007	2.48011e-05	-1.77281	-0.909328	8.42971e-05	-1.83001	-0.921576
60936907	rs62512128	1.71721e-09	-1.08358	-1.82197e-10	7.83674e-05	-1.53161	-1.82197e-10	0.00025483	-1.64534	-1.82197e-10
60937229	rs113787778	2.91265e-09	-1.54511e-10	-0.555214	0.000114062	-1.54511e-10	-1.15628	0.000418807	-1.54511e-10	-1.14853
60937348	rs62512129	1.69866e-09	-1.09444	-1.82197e-10	7.78215e-05	-1.53861	-1.82197e-10	0.000253406	-1.65094	-1.82197e-10
60938263	rs595819	0.000406209	11.8938	-0.603456	2.7511e-05	-1.58306	-0.995379	8.43465e-05	-1.73581	-1.01519
60938342	rs595330	1.94955e-06	6.77152	-0.820445	2.19435e-05	-1.78161	-1.02294	7.50733e-05	-1.83325	-1.03423
60938393	rs73682244	1.70834e-09	-1.08876	-1.82197e-10	7.81062e-05	-1.53495	-1.82197e-10	0.000254148	-1.64802	-1.82197e-10
60938686	rs11997353	1.69493e-09	-1.09663	-1.82197e-10	7.77117e-05	-1.54002	-1.82197e-10	0.00025312	-1.65207	-1.82197e-10
60938694	rs11986881	1.40367e-09	-1.28519	-1.82197e-10	6.36806e-05	-1.73914	-1.82197e-10	0.000220658	-1.78932	-1.82197e-10
60938732	rs1214492	5.55004e-09	0.369414	-0.279888	3.17757e-05	-1.40679	-1.02753	9.36155e-05	-1.59775	-1.04899
60938950	rs1626773	1.33088e-06	6.41862	-0.849307	2.09015e-05	-1.8108	-1.0424	7.28293e-05	-1.84479	-1.05303
60938972	rs11990259	1.69493e-09	-1.09663	-1.82197e-10	7.77117e-05	-1.54002	-1.82197e-10	0.00025312	-1.65207	-1.82197e-10
60939164	rs72663216	1.83295e-08	2.21908	-0.934845	4.08906e-05	-1.02542	-1.1567	0.000121781	-1.21858	-1.16513
60939343	rs62512130	1.69493e-09	-1.09663	-1.82197e-10	7.77117e-05	-1.54002	-1.82197e-10	0.00025312	-1.65207	-1.82197e-10
60939355	rs62512131	1.70365e-09	-1.0915	-1.82197e-10	7.79684e-05	-1.53672	-1.82197e-10	0.000253789	-1.64943	-1.82197e-10
60939365	rs75749361	1.58745e-09	-1.54511e-10	-1.16215	0.00010944	-1.54511e-10	-1.19765	0.00039879	-1.54511e-10	-1.1975
60940014	rs62512132	1.67686e-09	-1.10735	-1.82197e-10	7.71798e-05	-1.54689	-1.82197e-10	0.000251735	-1.65756	-1.82197e-10
60940064	rs10504305	3.0402e-09	-1.54511e-10	-0.512355	0.000115747	-1.54511e-10	-1.14162	0.000425863	-1.54511e-10	-1.13182
60940358	rs2688656	0.000110258	9.58403	0.402265	2.55303e-05	-1.74322	-0.909938	8.56752e-05	-1.81353	-0.921844
60940383	rs17280559	1.68543e-09	-1.10226	-1.82197e-10	7.74319e-05	-1.54362	-1.82197e-10	0.000252391	-1.65496	-1.82197e-10
60940610	rs17346319	1.3907e-09	-1.29447	-1.82197e-10	6.34198e-05	-1.74325	-1.82197e-10	0.000219988	-1.79236	-1.82197e-10
60941009	rs28483493	1.62162e-09	-1.14085	-1.82197e-10	7.87311e-05	-1.52698	-1.82197e-10	0.000251217	-1.65962	-1.82197e-10
60941078	rs28626485	1.68543e-09	-1.10226	-1.82197e-10	7.74319e-05	-1.54362	-1.82197e-10	0.000252391	-1.65496	-1.82197e-10
60941249	rs16925559	1.68543e-09	-1.10226	-1.82197e-10	7.74319e-05	-1.54362	-1.82197e-10	0.000252391	-1.65496	-1.82197e-10
60941355	rs497312	7.77869e-05	9.25738	0.380074	2.47325e-05	-1.77281	-0.912101	8.39551e-05	-1.83001	-0.925641
60941399	rs28654982	1.69493e-09	-1.09663	-1.82197e-10	7.77117e-05	-1.54002	-1.82197e-10	0.00025312	-1.65207	-1.82197e-10
60941645	rs649886	1.99668e-06	6.81899	-0.844029	2.16903e-05	-1.77729	-1.03887	7.40908e-05	-1.83103	-1.04962
60941835	rs72663217	6.58625e-09	0.260706	-1.82197e-10	7.63013e-05	-1.55833	-1.82197e-10	0.000239662	-1.70671	-1.82197e-10
60941897	rs648946	4.95237e-05	9.08233	0.103598	2.16963e-05	-1.79021	-1.02567	7.44321e-05	-1.8375	-1.03855
60942411	rs150663273	9.40763e-10	-1.68534	-1.82197e-10	5.94989e-05	-1.80706	-1.82197e-10	0.000209118	-1.84304	-1.82197e-10
60942515	rs2622526	0.000432152	11.9557	-0.603456	2.77515e-05	-1.57435	-0.995379	8.48314e-05	-1.73008	-1.01519
60942537	rs72663219	1.32766e-08	0.961725	-1.82197e-10	0.000106097	-1.22866	-1.82197e-10	0.000503265	-0.964819	-1.82197e-10
60942738	rs17346443	1.70365e-09	-1.0915	-1.82197e-10	7.79684e-05	-1.53672	-1.82197e-10	0.000253789	-1.64943	-1.82197e-10
60943066	rs549730	2.0834e-05	9.02139	-0.701331	2.1379e-05	-1.77996	-1.05065	7.25336e-05	-1.83442	-1.06747
60943129	rs548902	0.00037955	11.832	-0.60957	2.71794e-05	-1.59162	-0.99894	8.3593e-05	-1.7414	-1.01857
60943629	rs544344	1.99642e-05	9.02139	-0.743977	2.08976e-05	-1.77996	-1.07342	7.09997e-05	-1.83442	-1.08884
60943687	rs17280832	1.41622e-09	-1.27629	-1.82197e-10	6.39346e-05	-1.73516	-1.82197e-10	0.000221313	-1.78636	-1.82197e-10
60944012	rs694836	5.84543e-09	0.379212	-0.23783	3.27083e-05	-1.4024	-1.00299	9.59629e-05	-1.59443	-1.02755
60944058	rs519500	5.08279e-05	9.03208	0.179841	2.22001e-05	-1.79566	-0.997266	7.64412e-05	-1.83823	-1.01118
60944090	rs17346637	1.42322e-09	-1.27136	-1.82197e-10	6.40766e-05	-1.73294	-1.82197e-10	0.00022168	-1.7847	-1.82197e-10
60944902	rs490409	0.000446288	12.0116	-0.627116	2.75924e-05	-1.5664	-1.00908	8.41786e-05	-1.7248	-1.0282
60944923	rs76817030	3.01857e-09	-1.54511e-10	-0.519496	0.00011572	-1.54511e-10	-1.14185	0.000424871	-1.54511e-10	-1.13415
60945142	rs10104844	1.4361e-09	-1.26235	-1.82197e-10	6.4339e-05	-1.72886	-1.82197e-10	0.000222362	-1.78163	-1.82197e-10
60945157	rs72663221	2.15178e-08	2.29996	-0.855359	4.39081e-05	-0.988777	-1.12215	0.000129763	-1.18646	-1.13377
60945242	rs17280993	1.49623e-09	-1.22133	-1.82197e-10	6.55772e-05	-1.70979	-1.82197e-10	0.000225619	-1.76709	-1.82197e-10
60945261	rs10105249	1.75019e-09	-1.06455	-1.82197e-10	7.93385e-05	-1.5193	-1.82197e-10	0.000257367	-1.63544	-1.82197e-10
60945503	rs186138798	5.43102e-09	-1.54511e-10	0.0678489	0.000233074	-1.54511e-10	-0.441667	0.000858636	-1.54511e-10	-0.430591
60946245	rs16925573	3.00257e-09	-1.54511e-10	-0.524811	0.000115545	-1.54511e-10	-1.14336	0.000424183	-1.54511e-10	-1.13577
60946428	rs181230941	7.97718e-10	-1.85028	-1.82197e-10	6.94305e-05	-1.6527	-1.82197e-10	0.000247501	-1.67452	-1.82197e-10
60946449	rs186470306	3.08712e-09	-1.54511e-10	-0.497039	0.000139525	-1.54511e-10	-0.954782	0.000514197	-1.54511e-10	-0.943331
60946811	rs62509861	1.68786e-09	-1.10082	-1.82197e-10	6.96222e-05	-1.64994	-1.82197e-10	0.00023656	-1.71973	-1.82197e-10
60946929	rs16925576	3.02685e-09	-1.54511e-10	-0.516756	0.000115812	-1.54511e-10	-1.14106	0.000425228	-1.54511e-10	-1.13331
60946948	rs16925579	3.01531e-09	-1.54511e-10	-0.520578	0.000115685	-1.54511e-10	-1.14216	0.00042473	-1.54511e-10	-1.13448
60947241	rs75037020	3.01531e-09	-1.54511e-10	-0.520578	0.000115685	-1.54511e-10	-1.14216	0.00042473	-1.54511e-10	-1.13448
60947345	rs72663222	2.2244e-08	2.29996	-0.822167	4.46161e-05	-0.988777	-1.10615	0.000131695	-1.18646	-1.11899
60947751	rs510005	4.62594e-05	9.13783	-0.0200935	2.09369e-05	-1.786	-1.06551	7.18984e-05	-1.83548	-1.0752
60948372	rs1497040	3.27205e-09	-1.54511e-10	-0.438861	0.000118934	-1.54511e-10	-1.11446	0.000437167	-1.54511e-10	-1.10562
60949792	rs117953813	8.3696e-10	-1.80226	-1.82197e-10	0.000231006	-0.450581	-1.82197e-10	0.000670105	-0.678503	-1.82197e-10
60950348	rs80354499	1.20364e-09	-1.43892	-1.82197e-10	0.000155867	-0.844021	-1.82197e-10	0.000534258	-0.905058	-1.82197e-10
60950748	rs72663223	1.34919e-07	3.9498	-0.6694	0.000100769	-0.256042	-1.02415	0.000278677	-0.513865	-1.04202
60951114	rs62509862	1.80842e-09	-1.03183	-1.82197e-10	8.10525e-05	-1.49793	-1.82197e-10	0.000261856	-1.61814	-1.82197e-10
60952317	rs659506	5.23609e-05	9.40066	-0.159028	2.04287e-05	-1.76434	-1.11174	6.94832e-05	-1.82409	-1.12077
60952493	rs77947453	1.97234e-09	-1.54511e-10	-0.94506	0.000120609	-1.54511e-10	-1.10047	0.0004441	-1.54511e-10	-1.08989
60952675	rs17281256	1.8387e-09	-1.01522	-1.82197e-10	8.19434e-05	-1.48699	-1.82197e-10	0.000264196	-1.60925	-1.82197e-10
60952949	rs77977495	4.08169e-09	-1.54511e-10	-0.217768	0.000130543	-1.54511e-10	-1.02132	0.000481687	-1.54511e-10	-1.00864
60953064	rs28663360	1.84864e-09	-1.00983	-1.82197e-10	8.22357e-05	-1.48343	-1.82197e-10	0.000264964	-1.60634	-1.82197e-10
60953206	rs17281312	1.54051e-09	-1.19217	-1.82197e-10	6.6501e-05	-1.69581	-1.82197e-10	0.000228083	-1.75623	-1.82197e-10
60953829	rs17281361	1.75655e-09	-1.06093	-1.82197e-10	7.10927e-05	-1.62904	-1.82197e-10	0.000240614	-1.70274	-1.82197e-10
60954059	rs666087	3.35932e-05	8.97757	-0.179774	1.9595e-05	-1.79779	-1.11996	6.77584e-05	-1.84095	-1.12904
60954060	rs76030601	4.0976e-09	-1.54511e-10	-0.213876	0.000130239	-1.54511e-10	-1.02365	0.000480873	-1.54511e-10	-1.01033
60954073	rs78370892	2.06647e-09	-1.54511e-10	-0.898438	0.000202063	-1.54511e-10	-0.584445	0.000715224	-1.54511e-10	-0.613341
60954184	rs78676749	1.49623e-09	-1.22133	-1.82197e-10	6.55772e-05	-1.70979	-1.82197e-10	0.000225619	-1.76709	-1.82197e-10
60956071	rs562271	2.19294e-07	4.87653	-1.11039	1.7698e-05	-1.8439	-1.17567	6.43435e-05	-1.84346	-1.17824
60956539	rs557737	1.94145e-07	3.55645	0.0878793	3.15501e-05	-1.76049	-0.680952	0.000100256	-1.84385	-0.734353
60956777	rs11995958	3.03975e-09	-1.54511e-10	-0.512504	0.000149206	-1.54511e-10	-0.887696	0.000555413	-1.54511e-10	-0.866224
60957005	rs16925593	3.03152e-09	-1.54511e-10	-0.515214	0.000148934	-1.54511e-10	-0.889519	0.000554368	-1.54511e-10	-0.868109
60957383	rs76273637	4.00774e-10	-1.34233	-1.19631	2.67978e-05	-1.47181	-1.13289	9.08771e-05	-1.52233	-1.1541
60957479	rs593206	5.2586e-09	1.22536	-1.18977	2.35677e-05	-1.80648	-0.926665	9.7195e-05	-1.71527	-0.89395
60957750	rs16925594	3.73211e-10	-1.41276	-1.19713	2.50531e-05	-1.53226	-1.13976	8.54394e-05	-1.57843	-1.1597
60957851	rs139611804	1.58918e-09	-1.54511e-10	-1.16106	0.000109666	-1.54511e-10	-1.19558	0.000398962	-1.54511e-10	-1.19707
60957911	rs16925595	3.18267e-09	-1.54511e-10	-0.466558	0.000154069	-1.54511e-10	-0.855623	0.000572666	-1.54511e-10	-0.835634
60958355	rs145086952	1.46159e-08	1.05783	-1.82197e-10	0.000244925	-0.39207	-1.82197e-10	0.000749156	-0.566989	-1.82197e-10
60958389	rs16925596	3.13905e-09	-1.54511e-10	-0.480359	0.000152485	-1.54511e-10	-0.865955	0.000568034	-1.54511e-10	-0.843755
60958891	rs473097	8.04248e-09	1.45836	-0.997898	1.81648e-05	-1.81662	-1.17691	7.12059e-05	-1.74809	-1.17227
60959180	rs80001403	2.53581e-09	-1.54511e-10	-0.693765	0.000148627	-1.54511e-10	-0.891586	0.000540484	-1.54511e-10	-0.893472
60959321	rs71521474	3.01386e-10	-1.63001	-1.19363	2.03352e-05	-1.68398	-1.19669	7.66196e-05	-1.6512	-1.19588
60959360	rs78878799	2.97149e-09	-0.535215	-1.82197e-10	0.000124056	-1.07229	-1.82197e-10	0.000304043	-1.46877	-1.82197e-10
60959914	rs111639954	7.971e-10	-1.85105	-1.82197e-10	5.79186e-05	-1.83398	-1.82197e-10	0.000233309	-1.73357	-1.82197e-10
60961419	rs2088345	3.08517e-09	-1.54511e-10	-0.497672	0.000150706	-1.54511e-10	-0.877694	0.000561186	-1.54511e-10	-0.855885
60961482	rs138947342	1.60054e-09	-1.54511e-10	-1.15394	0.000110403	-1.54511e-10	-1.18888	0.000401525	-1.54511e-10	-1.19067
60961486	rs2088344	3.09779e-09	-1.54511e-10	-0.493591	0.000151122	-1.54511e-10	-0.874933	0.000562789	-1.54511e-10	-0.853031
60961769	rs72663226	5.63785e-09	0.105225	-1.82197e-10	8.43409e-05	-1.45816	-1.82197e-10	0.000254626	-1.64614	-1.82197e-10
60961821	rs569688	1.38835e-09	-0.753268	-0.542893	2.69052e-05	-1.47002	-1.13068	7.21917e-05	-1.75116	-1.15545
60962208	rs16925605	3.03152e-09	-1.54511e-10	-0.515214	0.000148934	-1.54511e-10	-0.889519	0.000554368	-1.54511e-10	-0.868109
60963164	rs4738790	4.26536e-10	-1.28162	-1.19472	2.83564e-05	-1.41916	-1.129	9.58926e-05	-1.4732	-1.14951
60963711	rs76291609	2.63014e-09	-0.657243	-1.82197e-10	0.000135717	-0.98245	-1.82197e-10	0.000441853	-1.09496	-1.82197e-10
60964107	rs507200	3.12931e-09	0.569576	-1.05304	2.01679e-05	-1.69543	-1.1935	8.25943e-05	-1.58789	-1.18411
60964196	rs609233	8.42427e-09	1.6586	-1.15176	2.63382e-05	-1.84375	-0.778253	0.000105197	-1.79348	-0.736617
60964715	rs647160	6.7861e-09	1.34633	-1.05573	1.88751e-05	-1.80529	-1.14989	7.41505e-05	-1.73736	-1.14248
60964905	rs34704157	8.16292e-10	-1.82726	-1.82197e-10	9.99426e-05	-1.28843	-1.82197e-10	0.000315992	-1.43022	-1.82197e-10
60965558	rs632957	2.85385e-09	0.467418	-1.04303	2.10554e-05	-1.65245	-1.19342	8.65966e-05	-1.53867	-1.18601
60965622	rs77331462	2.08173e-09	-1.54511e-10	-0.891079	0.000119684	-1.54511e-10	-1.10817	0.000433563	-1.54511e-10	-1.1139
60965714	rs16925621	4.33412e-10	-1.26491	-1.19543	2.86675e-05	-1.4046	-1.13266	9.69123e-05	-1.45956	-1.15257
60966679	rs2688655	3.04239e-08	2.91619	-1.12524	3.69293e-05	-1.58324	-0.700775	0.000121456	-1.7355	-0.650886
60966930	rs544362216	1.60201e-08	1.14957	-1.82197e-10	0.00026142	-0.326894	-1.82197e-10	0.000796428	-0.505801	-1.82197e-10
60967083	rs150146984	6.72071e-09	0.280915	-1.82197e-10	8.33474e-05	-1.47001	-1.82197e-10	0.000406684	-1.1779	-1.82197e-10
60967145	rs75898214	5.07821e-10	-1.14842	-1.15348	2.66799e-05	-1.41168	-1.19743	9.54252e-05	-1.43485	-1.19275
60967278	rs117833892	8.03402e-10	-1.84318	-1.82197e-10	9.72361e-05	-1.31588	-1.82197e-10	0.000299966	-1.48227	-1.82197e-10
60967701	rs56700368	6.38484e-09	-1.54511e-10	0.229647	0.000246481	-1.54511e-10	-0.385739	0.000931953	-1.54511e-10	-0.348655
60967864	rs1720155	1.76109e-08	2.39148	-1.14724	2.18521e-05	-1.81616	-0.992565	8.29187e-05	-1.84409	-0.923991
60968685	rs62509877	4.15166e-09	-0.20077	-1.82197e-10	7.95571e-05	-1.51655	-1.82197e-10	0.000233181	-1.73412	-1.82197e-10
60969376	rs4738791	5.05611e-10	-1.12938	-1.17689	2.3666e-05	-1.53598	-1.19301	8.48658e-05	-1.54745	-1.19742
60969652	rs2645394	1.19536e-07	3.62007	-0.460732	2.01279e-05	-1.7942	-1.09672	6.67283e-05	-1.8507	-1.13461
60969846	rs11986212	6.48474e-09	-1.54511e-10	0.245173	0.000250668	-1.54511e-10	-0.368895	0.00094534	-1.54511e-10	-0.334392
60969930	rs2681564	1.7607e-08	2.42922	-1.18521	2.75763e-05	-1.63561	-0.940452	8.99567e-05	-1.78434	-0.902263
60970122	rs16925630	4.79108e-10	-1.18787	-1.17224	2.27362e-05	-1.5742	-1.19486	8.17228e-05	-1.58495	-1.19765
60970884	rs16925639	4.91486e-10	-1.15639	-1.17821	2.32646e-05	-1.55374	-1.19235	8.3413e-05	-1.56488	-1.19725
60973107	rs141772058	2.48541e-09	-1.54511e-10	-0.713842	0.000207633	-1.54511e-10	-0.557249	0.000789226	-1.54511e-10	-0.514884
60973313	rs150088490	1.96578e-09	-1.54511e-10	-0.948387	0.000122237	-1.54511e-10	-1.08706	0.000436499	-1.54511e-10	-1.10715
60974127	rs16925642	6.56813e-10	-1.49166	-0.552974	3.77393e-05	-1.61671	-0.645611	0.000128096	-1.65585	-0.677312
60974521	rs117789841	1.004e-09	-1.62029	-1.82197e-10	0.000193361	-0.628465	-1.82197e-10	0.000499035	-0.97326	-1.82197e-10
60974963	rs674687	2.57009e-08	2.76451	-1.14226	3.11899e-05	-1.55014	-0.902787	0.000100996	-1.73501	-0.835844
60976021	rs504673	2.66211e-08	2.76451	-1.10708	3.48847e-05	-1.55014	-0.790835	0.000114335	-1.73501	-0.711798
60976171	rs10504306	1.12174e-08	-1.54511e-10	0.793191	0.000384634	-1.54511e-10	0.0592685	0.0014738	-1.54511e-10	0.109662
60976506	rs640861	1.0636e-08	1.78177	-1.04181	1.98233e-05	-1.71111	-1.19505	6.47876e-05	-1.81763	-1.19719
60976870	rs639377	1.0806e-08	1.77335	-1.01753	1.96769e-05	-1.72156	-1.19202	6.43989e-05	-1.82321	-1.19763
60977275	rs78738059	5.54089e-09	0.0878771	-1.82197e-10	9.01346e-05	-1.39172	-1.82197e-10	0.000365366	-1.28504	-1.82197e-10
60977819	rs577313	2.98172e-08	2.75014	-0.979328	1.89271e-05	-1.76868	-1.18375	6.28138e-05	-1.85033	-1.19543
60977974	rs148581338	9.26597e-10	-1.70051	-1.82197e-10	6.76107e-05	-1.67926	-1.82197e-10	0.000234324	-1.72923	-1.82197e-10
60978259	rs551833	2.81953e-08	2.82805	-1.11317	3.50022e-05	-1.53376	-0.803857	0.00011388	-1.72475	-0.726038
60978824	rs79548486	4.71952e-10	-1.1975	-1.17765	2.26705e-05	-1.58042	-1.19154	8.13023e-05	-1.59104	-1.19672
60979028	rs118188187	1.55875e-09	-1.54511e-10	-1.18039	0.000110339	-1.54511e-10	-1.18946	0.000401	-1.54511e-10	-1.19198
60979303	rs79803837	1.00824e-08	-1.54511e-10	0.686516	0.000353482	-1.54511e-10	-0.0251911	0.00135213	-1.54511e-10	0.0234968
60979423	rs72663232	2.20614e-09	-0.833033	-1.82197e-10	8.58155e-05	-1.44082	-1.82197e-10	0.000288168	-1.52239	-1.82197e-10
60979608	rs78507606	1.09922e-08	-1.54511e-10	0.772905	0.000378488	-1.54511e-10	0.0431608	0.00144978	-1.54511e-10	0.0932335
60979822	rs73684942	6.06221e-10	-1.58633	-0.538463	3.53909e-05	-1.69176	-0.634805	0.000121046	-1.72371	-0.66605
60980484	rs74969358	1.02395e-08	-1.54511e-10	0.701975	0.000357821	-1.54511e-10	-0.0129897	0.00136907	-1.54511e-10	0.0359483
60980627	rs79614391	1.02395e-08	-1.54511e-10	0.701975	0.000357821	-1.54511e-10	-0.0129897	0.00136907	-1.54511e-10	0.0359483
60980673	rs59286177	1.46379e-09	-1.24325	-1.82197e-10	5.71398e-05	-1.84752	-1.82197e-10	0.000218205	-1.8005	-1.82197e-10
60980848	rs57225496	1.50226e-09	-1.2173	-1.82197e-10	5.70434e-05	-1.84921	-1.82197e-10	0.000216654	-1.80764	-1.82197e-10
60980940	rs574261	5.13272e-08	3.14074	-0.826799	3.62048e-05	-1.6895	-0.61433	0.000135137	-1.83895	-0.440695
60981743	rs117286456	2.18147e-09	-1.54511e-10	-0.844278	0.000181318	-1.54511e-10	-0.692771	0.000642927	-1.54511e-10	-0.719905
60981820	rs72663234	1.56243e-09	-1.17804	-1.82197e-10	5.69579e-05	-1.85071	-1.82197e-10	0.000214598	-1.81717	-1.82197e-10
60981980	rs111426598	1.26331e-09	-1.39054	-1.82197e-10	0.000148722	-0.890946	-1.82197e-10	0.000389665	-1.22065	-1.82197e-10
60982031	rs72663235	1.39834e-09	-1.28899	-1.82197e-10	5.73949e-05	-1.84307	-1.82197e-10	0.000221357	-1.78616	-1.82197e-10
60982125	rs2681556	2.63327e-08	2.68201	-1.03547	1.88481e-05	-1.76271	-1.1939	6.26616e-05	-1.85067	-1.19751
60982216	rs76807454	1.22661e-08	-1.54511e-10	0.882558	0.000435727	-1.54511e-10	0.183993	0.00165818	-1.54511e-10	0.227539
60982429	rs72663237	1.4268e-09	-1.26884	-1.82197e-10	5.72685e-05	-1.84527	-1.82197e-10	0.000219899	-1.79277	-1.82197e-10
60983232	rs77283947	1.63158e-09	-1.54511e-10	-1.13473	0.000109546	-1.54511e-10	-1.19668	0.00040122	-1.54511e-10	-1.19143
60983300	rs1356829	3.2443e-08	2.89956	-1.04435	4.21411e-05	-1.49828	-0.653723	0.000134896	-1.71749	-0.563947
60983339	rs1356830	3.23923e-08	2.89956	-1.04592	4.10242e-05	-1.49828	-0.680584	0.000131498	-1.71749	-0.589461
60983757	rs76248924	2.08007e-09	-1.54511e-10	-0.891878	0.000124301	-1.54511e-10	-1.07031	0.000470159	-1.54511e-10	-1.03287
60984213	rs2681557	4.29925e-10	-1.51168	-0.956743	2.00234e-05	-1.71623	-1.17989	6.56522e-05	-1.80828	-1.19328
60985002	rs75616379	5.31721e-10	-1.29112	-0.964797	2.17909e-05	-1.67761	-1.13392	8.23504e-05	-1.66391	-1.11104
60985036	rs144129816	1.02717e-09	-1.59747	-1.82197e-10	6.22547e-05	-1.76179	-1.82197e-10	0.000218697	-1.79825	-1.82197e-10
60986241	rs1520267	1.0866e-08	1.8602	-1.09884	2.02995e-05	-1.68539	-1.19704	6.56869e-05	-1.81289	-1.18814
60986340	rs1520268	3.43698e-08	2.92825	-1.01535	4.51539e-05	-1.49043	-0.592519	0.00014488	-1.71264	-0.497391
60987518	rs2688654	2.87506e-08	2.81319	-1.07881	1.91405e-05	-1.74359	-1.19762	6.30709e-05	-1.84853	-1.19315
60988024	rs2611351	1.14179e-08	1.91472	-1.10382	2.05474e-05	-1.67371	-1.19658	6.61705e-05	-1.80719	-1.18652
60988226	rs72663239	1.43022e-09	-1.26645	-1.82197e-10	5.7255e-05	-1.84551	-1.82197e-10	0.000219734	-1.79352	-1.82197e-10
60988669	rs2688653	3.79653e-08	3.0213	-1.00891	4.65208e-05	-1.46454	-0.588582	0.00014778	-1.69643	-0.493782
60988721	rs7812852	1.42192e-09	-1.27227	-1.82197e-10	5.72884e-05	-1.84492	-1.82197e-10	0.00022014	-1.79167	-1.82197e-10
60988887	rs7813224	1.42192e-09	-1.27227	-1.82197e-10	5.72884e-05	-1.84492	-1.82197e-10	0.00022014	-1.79167	-1.82197e-10
60989109	rs1520270	9.08848e-09	1.69353	-1.1108	1.96534e-05	-1.71909	-1.19568	6.49705e-05	-1.82808	-1.18393
60989114	rs1520271	2.60061e-08	2.64296	-1.00891	4.20487e-05	-1.56561	-0.588582	0.000139018	-1.75755	-0.493782
60989401	rs78821359	1.12978e-08	-1.54511e-10	0.800332	0.000407547	-1.54511e-10	0.117133	0.0015493	-1.54511e-10	0.159622
60990037	rs75894405	3.28047e-08	3.02278	-1.15648	3.59471e-05	-1.48554	-0.825434	0.000112443	-1.70477	-0.758718
60990273	rs77756553	7.18197e-09	-1.54511e-10	0.347296	0.000284918	-1.54511e-10	-0.24082	0.00106857	-1.54511e-10	-0.21186
60991642	rs192700269	1.76382e-09	-1.54511e-10	-1.05679	0.000115985	-1.54511e-10	-1.13956	0.000423077	-1.54511e-10	-1.13838
60992500	rs2611352	1.2219e-08	1.9987	-1.11999	2.0987e-05	-1.65512	-1.194	6.7243e-05	-1.79771	-1.17992
60992633	rs116447223	1.18798e-08	-1.54511e-10	0.850565	0.000424522	-1.54511e-10	0.157941	0.00161488	-1.54511e-10	0.201079
60992837	rs188457409	2.54468e-09	-1.54511e-10	-0.690273	0.000141915	-1.54511e-10	-0.937794	0.000568122	-1.54511e-10	-0.8436
60992854	rs2611353	4.32586e-08	3.11528	-0.972359	5.09608e-05	-1.43775	-0.524218	0.00016108	-1.67932	-0.424711
60993366	rs7817260	2.99859e-08	2.87779	-1.10134	1.93482e-05	-1.7336	-1.19682	6.35472e-05	-1.84681	-1.18735
60993633	rs11992579	1.11315e-08	-1.54511e-10	0.785499	0.000402675	-1.54511e-10	0.105106	0.00153048	-1.54511e-10	0.147401
60993697	rs2446691	4.17392e-08	3.08277	-0.975604	5.02041e-05	-1.44709	-0.529836	0.000159155	-1.68532	-0.430731
60993809	rs79724343	7.0398e-09	-1.54511e-10	0.327301	0.000280474	-1.54511e-10	-0.256542	0.00105165	-1.54511e-10	-0.227819
60993848	rs7821274	7.0398e-09	-1.54511e-10	0.327301	0.000280474	-1.54511e-10	-0.256542	0.00105165	-1.54511e-10	-0.227819
60993914	rs141836911	8.14952e-10	-1.8289	-1.82197e-10	6.50088e-05	-1.7185	-1.82197e-10	0.000222193	-1.78239	-1.82197e-10
60994679	rs1850971	4.2012e-08	3.08277	-0.969091	5.07726e-05	-1.44709	-0.518576	0.000161087	-1.68532	-0.418668
60995494	rs115858764	1.16208e-08	-1.54511e-10	0.828517	0.00041698	-1.54511e-10	0.140016	0.00158574	-1.54511e-10	0.18287
60995618	rs1850972	4.35577e-08	3.11528	-0.965469	5.15695e-05	-1.43775	-0.512344	0.000163142	-1.67932	-0.411994
60996098	rs939343	4.38486e-08	3.11528	-0.958813	5.21609e-05	-1.43775	-0.500941	0.000165145	-1.67932	-0.399788
60996257	rs939344	4.39963e-08	3.11528	-0.955449	5.24609e-05	-1.43775	-0.495205	0.000166162	-1.67932	-0.393651
60996330	rs2090729	1.19004e-07	4.30434	-1.14946	4.44431e-05	-1.35979	-0.739029	0.000143556	-1.57524	-0.643968
60996357	rs7831932	6.9072e-09	-1.54511e-10	0.308286	0.000276319	-1.54511e-10	-0.271467	0.00103584	-1.54511e-10	-0.242971
60996405	rs72663241	1.84697e-09	-1.01073	-1.82197e-10	5.74705e-05	-1.84175	-1.82197e-10	0.000209087	-1.84319	-1.82197e-10
60996579	rs7817306	6.3589e-09	-1.54511e-10	0.225576	0.00025903	-1.54511e-10	-0.336078	0.000970052	-1.54511e-10	-0.308587
60997051	rs997493	4.5002e-08	3.1479	-0.965469	5.2059e-05	-1.4283	-0.512344	0.000164142	-1.67321	-0.411994
60997355	rs1464327	8.85968e-09	1.75464	-1.19741	1.81416e-05	-1.81525	-1.17956	6.49357e-05	-1.84093	-1.17161
60997746	rs7831347	6.28017e-09	-1.54511e-10	0.213119	0.000256533	-1.54511e-10	-0.345765	0.000960553	-1.54511e-10	-0.318427
60998330	rs1464328	3.2584e-08	2.97728	-1.11774	1.9709e-05	-1.71748	-1.19447	6.41772e-05	-1.84332	-1.18097
60998730	rs2611355	6.22668e-08	3.40277	-0.89562	7.08545e-05	-1.35193	-0.280459	0.000218289	-1.62257	-0.177548
60998768	rs7836387	6.28017e-09	-1.54511e-10	0.213119	0.000256533	-1.54511e-10	-0.345765	0.000960553	-1.54511e-10	-0.318427
60999098	rs1980238	2.69555e-10	-1.73967	-1.19559	1.95952e-05	-1.75044	-1.1673	7.90309e-05	-1.63447	-1.18163
60999937	rs17283500	1.84697e-09	-1.01073	-1.82197e-10	5.74705e-05	-1.84175	-1.82197e-10	0.000209087	-1.84319	-1.82197e-10
61000576	rs1467300	5.62084e-10	-1.7385	-0.461888	3.75936e-05	-1.73197	-0.534217	0.000145752	-1.631	-0.573027
61000585	rs1467299	4.28418e-10	-1.289	-1.18293	2.4066e-05	-1.52423	-1.18799	8.76073e-05	-1.51798	-1.19509
61000629	rs2611356	4.53725e-10	-1.52375	-0.89079	2.04174e-05	-1.71797	-1.15866	6.63005e-05	-1.81142	-1.18032
61000638	rs1467298	5.14209e-08	3.24312	-0.927354	5.71016e-05	-1.40029	-0.4479	0.000179102	-1.65489	-0.343095
61001507	rs1402028	1.40639e-09	-1.28325	-1.82197e-10	5.73566e-05	-1.84373	-1.82197e-10	0.000220931	-1.78809	-1.82197e-10
61001744	rs11984815	6.64306e-09	-1.54511e-10	0.269295	0.000268012	-1.54511e-10	-0.301989	0.00100423	-1.54511e-10	-0.273964
61001835	rs11995413	1.153e-08	-1.54511e-10	0.820674	0.000414332	-1.54511e-10	0.133644	0.00157551	-1.54511e-10	0.176396
61001911	rs2688651	3.11011e-08	2.94286	-1.12989	1.96622e-05	-1.72316	-1.19117	6.45051e-05	-1.84464	-1.17455
61001951	rs16925705	6.77339e-09	-1.54511e-10	0.288723	0.000272116	-1.54511e-10	-0.286794	0.00101984	-1.54511e-10	-0.258534
61002806	rs2681560	3.82512e-08	3.11676	-1.09686	4.0867e-05	-1.45948	-0.723222	0.000129938	-1.68812	-0.630761
61003194	rs16925712	4.04954e-10	-1.71809	-0.810167	2.63654e-05	-1.77422	-0.846754	0.000102812	-1.68217	-0.870863
61003228	rs16925714	6.86295e-09	-1.54511e-10	0.301858	0.00027493	-1.54511e-10	-0.276506	0.00103055	-1.54511e-10	-0.248087
61003897	rs6995588	7.13311e-09	-1.54511e-10	0.340469	0.000283392	-1.54511e-10	-0.246191	0.00106276	-1.54511e-10	-0.217312
61004035	rs142684303	1.08396e-09	-0.958531	-0.585129	2.41234e-05	-1.75791	-0.951926	9.30027e-05	-1.67787	-0.975437
61004320	rs2681561	3.99514e-10	-1.59544	-0.946342	1.9018e-05	-1.7698	-1.17783	6.3873e-05	-1.83686	-1.19218
61004800	rs72663244	1.43862e-09	-1.2606	-1.82197e-10	5.72233e-05	-1.84606	-1.82197e-10	0.000219335	-1.79534	-1.82197e-10
61005534	rs76469182	1.18935e-09	-1.45087	-1.82197e-10	6.01362e-05	-1.79641	-1.82197e-10	0.00021159	-1.83128	-1.82197e-10
61005703	rs1850973	3.65151e-10	-1.61867	-1.01306	1.81845e-05	-1.83462	-1.15783	7.2051e-05	-1.76918	-1.13938
61005813	rs1520275	3.65839e-10	-1.6146	-1.01524	1.81468e-05	-1.83568	-1.15884	7.17909e-05	-1.77157	-1.14061
61005850	rs2688650	5.83389e-08	3.25003	-0.808042	3.84014e-05	-1.66184	-0.583088	0.000136099	-1.83011	-0.442448
61006130	rs1402029	1.45483e-09	-1.24939	-1.82197e-10	5.71676e-05	-1.84704	-1.82197e-10	0.000218596	-1.79871	-1.82197e-10
61006782	rs73686308	1.83285e-08	-1.54511e-10	1.28418	0.00063139	-1.54511e-10	0.554901	0.00244486	-1.54511e-10	0.615807
61007109	rs2611357	6.80546e-08	3.7306	-1.13457	3.45107e-05	-1.62097	-0.730787	0.000110983	-1.81577	-0.660791
61007148	rs2681562	6.82968e-08	3.7306	-1.13102	3.4843e-05	-1.62097	-0.721205	0.000112129	-1.81577	-0.65052
61007748	rs1520277	8.13865e-08	3.7282	-0.95327	4.94906e-05	-1.6071	-0.384139	0.000159446	-1.81271	-0.301522
61007839	rs2681563	3.50726e-08	2.68466	-0.751513	3.85e-05	-1.75041	-0.491958	0.000147785	-1.85032	-0.33986
61007868	rs7819741	6.54704e-10	-1.30271	-0.74514	2.44724e-05	-1.61677	-1.07871	9.32833e-05	-1.61942	-1.03087
61008086	rs75451067	5.38082e-10	-1.15668	-1.08735	2.54461e-05	-1.45891	-1.19755	8.99929e-05	-1.49518	-1.19102
61008129	rs1523313	7.90128e-08	3.69515	-0.949815	4.94619e-05	-1.61397	-0.377846	0.00016007	-1.81541	-0.294918
61008396	rs2611359	6.61914e-08	3.69387	-1.1256	3.48407e-05	-1.62837	-0.713861	0.000112613	-1.81863	-0.643347
61008581	rs2688649	7.61725e-08	3.65854	-0.949815	4.90913e-05	-1.6215	-0.377846	0.00015961	-1.81829	-0.294918
61008986	rs2611360	1.92364e-07	4.80234	-1.16723	3.70416e-05	-1.58891	-0.692077	0.00011995	-1.78178	-0.617079
61009024	rs138923111	1.65754e-09	-1.54511e-10	-1.11895	0.000109451	-1.54511e-10	-1.19754	0.000398929	-1.54511e-10	-1.19715
61009069	rs60737756	2.07726e-09	-0.893229	-1.82197e-10	7.35907e-05	-1.5945	-1.82197e-10	0.000221802	-1.78415	-1.82197e-10
61009828	rs1523312	3.13755e-08	2.78424	-0.962494	1.78146e-05	-1.81938	-1.19362	6.28604e-05	-1.84771	-1.19731
61010264	rs9650197	5.88722e-09	1.34566	-1.19716	1.7841e-05	-1.83591	-1.17561	6.50172e-05	-1.85014	-1.16114
61011270	rs117909755	3.65964e-09	-1.54511e-10	-0.326913	0.000435164	-1.54511e-10	0.1827	0.00135748	-1.54511e-10	0.0274461
61011532	rs72663251	2.47224e-09	-0.719154	-1.82197e-10	6.04222e-05	-1.79167	-1.82197e-10	0.000208157	-1.84765	-1.82197e-10
61011679	rs80161938	1.33102e-09	-0.375795	-0.962536	3.53894e-05	-1.22105	-1.10556	9.64888e-05	-1.55232	-1.06419
61011719	rs1589299	2.01948e-08	2.57179	-1.19064	2.09248e-05	-1.72167	-1.13042	7.05388e-05	-1.84671	-1.08306
61012151	rs4737552	4.77304e-09	0.478145	-0.539441	5.27176e-05	-1.11276	-0.815309	0.000125323	-1.6115	-0.743543
61012418	rs76618031	5.53927e-09	-1.54511e-10	0.0875835	0.000237879	-1.54511e-10	-0.421262	0.000886215	-1.54511e-10	-0.398977
61012530	rs11776075	6.02511e-09	1.36929	-1.19764	1.77665e-05	-1.83761	-1.1781	6.47949e-05	-1.85019	-1.16452
61012800	rs4548170	1.32147e-09	-0.423277	-0.922259	3.52097e-05	-1.25195	-1.07975	9.7418e-05	-1.57347	-1.03346
61013042	rs4377952	2.65846e-09	0.288142	-0.934674	3.48034e-05	-1.25548	-1.08783	8.63892e-05	-1.68406	-1.04301
61013079	rs4419800	2.70948e-09	0.304543	-0.932064	3.51657e-05	-1.24681	-1.08614	8.6962e-05	-1.67946	-1.04101
61013175	rs138935399	1.56324e-09	-1.17752	-1.82197e-10	6.98581e-05	-1.64656	-1.82197e-10	0.000240595	-1.70282	-1.82197e-10
61013660	rs2611362	1.55742e-09	-0.421297	-0.759949	1.99476e-05	-1.73017	-1.16974	7.33124e-05	-1.7091	-1.18211
61014232	rs72663254	2.18805e-09	-0.841269	-1.82197e-10	7.28494e-05	-1.60463	-1.82197e-10	0.000220903	-1.78821	-1.82197e-10
61014385	rs17284150	1.50018e-09	-1.21869	-1.82197e-10	6.83109e-05	-1.66895	-1.82197e-10	0.000236073	-1.72179	-1.82197e-10
61015172	rs9969570	2.97511e-09	0.354478	-0.888475	3.71689e-05	-1.22024	-1.05731	9.12521e-05	-1.66516	-1.00715
61015550	rs72663255	2.14752e-09	-0.859964	-1.82197e-10	7.21828e-05	-1.61382	-1.82197e-10	0.000219889	-1.79281	-1.82197e-10
61016046	rs16925736	2.14752e-09	-0.859964	-1.82197e-10	7.21828e-05	-1.61382	-1.82197e-10	0.000219889	-1.79281	-1.82197e-10
61016310	rs6994120	1.87863e-09	-0.541939	-0.451796	4.81021e-05	-1.27184	-0.747858	0.000137027	-1.59548	-0.670279
61017042	rs139706134	1.57468e-09	-1.54511e-10	-1.17023	0.000109445	-1.54511e-10	-1.1976	0.000399013	-1.54511e-10	-1.19694
61017504	rs141319601	8.18426e-10	-1.82465	-1.82197e-10	6.13124e-05	-1.77704	-1.82197e-10	0.000211024	-1.83396	-1.82197e-10
61017878	rs62509882	4.95499e-09	0.439985	-0.463868	5.46867e-05	-1.13418	-0.757222	0.000131879	-1.62363	-0.680423
61018346	rs16925742	2.1733e-09	-0.848032	-1.82197e-10	7.03069e-05	-1.64015	-1.82197e-10	0.000217558	-1.80347	-1.82197e-10
61018594	rs62509883	5.02812e-09	0.459025	-0.468256	5.50857e-05	-1.12351	-0.76062	0.000132188	-1.6176	-0.684106
61019020	rs72663257	2.14752e-09	-0.859964	-1.82197e-10	7.21828e-05	-1.61382	-1.82197e-10	0.000219889	-1.79281	-1.82197e-10
61019128	rs117417969	2.47245e-09	-0.719068	-1.82197e-10	8.06825e-05	-1.5025	-1.82197e-10	0.000316515	-1.42857	-1.82197e-10
61019793	rs72663258	3.45111e-09	-0.385582	-1.82197e-10	9.78436e-05	-1.30965	-1.82197e-10	0.000258164	-1.63234	-1.82197e-10
61020015	rs142276129	2.71767e-09	-0.624503	-1.82197e-10	7.87084e-05	-1.52727	-1.82197e-10	0.000302508	-1.47383	-1.82197e-10
61020357	rs16925745	1.86217e-09	-1.54511e-10	-1.00253	0.000122101	-1.54511e-10	-1.08817	0.000448385	-1.54511e-10	-1.08028
61020386	rs62509884	4.86878e-09	0.459025	-0.500459	5.30935e-05	-1.12351	-0.797456	0.000126436	-1.6176	-0.728595
61020511	rs117494287	1.22316e-09	-0.685732	-0.737108	2.84097e-05	-1.5868	-0.959489	0.000110285	-1.5005	-0.982366
61020680	rs111883471	8.38001e-10	-1.80101	-1.82197e-10	5.88787e-05	-1.81754	-1.82197e-10	0.000207805	-1.84933	-1.82197e-10
61020895	rs7822705	4.87358e-09	0.459025	-0.499474	5.37747e-05	-1.12351	-0.784707	0.000128778	-1.6176	-0.710246
61021463	rs1464627	2.54117e-08	2.76959	-1.15866	2.09381e-05	-1.67943	-1.17202	6.71711e-05	-1.83784	-1.14086
61021843	rs16925756	5.00124e-09	0.489592	-0.504185	5.35676e-05	-1.12375	-0.788329	0.000128644	-1.6147	-0.714181
61021866	rs2611363	8.30766e-10	-0.627649	-1.18204	2.18159e-05	-1.67127	-1.13911	8.51901e-05	-1.62904	-1.11201
61021874	rs12680159	5.88427e-09	-1.54511e-10	0.148004	0.000251357	-1.54511e-10	-0.366149	0.000932684	-1.54511e-10	-0.347871
61022106	rs147688317	3.95106e-09	-1.54511e-10	-0.250295	0.000479034	-1.54511e-10	0.278749	0.00148618	-1.54511e-10	0.118026
61022358	rs117668407	7.99455e-10	-1.8481	-1.82197e-10	5.77811e-05	-1.83636	-1.82197e-10	0.000244575	-1.68641	-1.82197e-10
61022418	rs1464325	8.6233e-10	-0.596705	-1.17569	2.13577e-05	-1.6789	-1.15271	8.26536e-05	-1.64326	-1.12802
61022446	rs145102184	1.36679e-09	-1.31182	-1.82197e-10	7.10579e-05	-1.62953	-1.82197e-10	0.000226573	-1.76287	-1.82197e-10
61022672	rs2611364	1.17011e-07	4.12516	-0.987173	2.28339e-05	-1.56739	-1.19739	6.76812e-05	-1.77878	-1.19235
61023237	rs16925761	2.16658e-09	-0.851131	-1.82197e-10	7.24962e-05	-1.60949	-1.82197e-10	0.000220364	-1.79066	-1.82197e-10
61023471	rs7836856	5.10653e-09	0.514697	-0.508455	5.51078e-05	-1.09212	-0.791607	0.000130127	-1.59968	-0.717745
61023490	rs7820684	2.32481e-09	-0.249288	-0.531351	5.52378e-05	-1.07224	-0.809136	0.00014711	-1.45793	-0.736818
61023561	rs111460673	2.16658e-09	-0.851131	-1.82197e-10	7.24962e-05	-1.60949	-1.82197e-10	0.000220364	-1.79066	-1.82197e-10
61024369	rs62509899	6.42382e-09	0.744189	-0.508455	6.2902e-05	-0.959838	-0.791607	0.000140738	-1.52129	-0.717745
61024563	rs62509900	6.4513e-09	0.744189	-0.504185	6.31085e-05	-0.959838	-0.788329	0.00014124	-1.52129	-0.714181
61024975	rs62509901	5.10653e-09	0.514697	-0.508455	5.51078e-05	-1.09212	-0.791607	0.000130127	-1.59968	-0.717745
61025466	rs2688661	2.54719e-08	2.76959	-1.1563	2.08993e-05	-1.67943	-1.17387	6.69848e-05	-1.83784	-1.14363
61026032	rs1961530	2.55095e-08	2.76959	-1.15482	2.08764e-05	-1.67943	-1.17497	6.68737e-05	-1.83784	-1.14529
61026086	rs72663261	2.16658e-09	-0.851131	-1.82197e-10	7.24962e-05	-1.60949	-1.82197e-10	0.000220364	-1.79066	-1.82197e-10
61026518	rs2681533	1.67003e-09	-0.492598	-0.61884	2.09549e-05	-1.71285	-1.1378	7.69689e-05	-1.68584	-1.1567
61026805	rs4738792	2.45274e-09	-0.119133	-0.60794	5.68211e-05	-0.980713	-0.872402	0.000146283	-1.39217	-0.808222
61026926	rs4738793	6.12414e-09	0.779251	-0.591291	6.7299e-05	-0.823871	-0.860007	0.000150453	-1.37761	-0.79467
61027055	rs2688660	1.62393e-09	-0.520592	-0.61884	2.11469e-05	-1.70373	-1.1378	7.77393e-05	-1.67588	-1.1567
61027398	rs72663262	1.77231e-09	-1.05199	-1.82197e-10	6.60575e-05	-1.7025	-1.82197e-10	0.000211536	-1.83154	-1.82197e-10
61027433	rs17341979	4.99065e-09	0.553487	-0.570199	5.34484e-05	-1.07008	-0.844222	0.000124159	-1.58693	-0.777442
61027512	rs77221556	1.15976e-09	-1.47606	-1.82197e-10	5.69488e-05	-1.85087	-1.82197e-10	0.000214444	-1.81789	-1.82197e-10
61027810	rs16925766	5.73508e-09	0.653337	-0.531013	9.5205e-05	-0.522325	-0.814665	0.000214407	-1.07279	-0.745267
61027874	rs72663263	1.78808e-09	-1.04313	-1.82197e-10	6.63113e-05	-1.69866	-1.82197e-10	0.000211833	-1.83014	-1.82197e-10
61028037	rs16925769	3.75061e-10	-1.60412	-1.00083	1.85005e-05	-1.83811	-1.13712	6.99063e-05	-1.83099	-1.10779
61028411	rs16918817	4.94805e-09	0.544913	-0.570199	5.19615e-05	-1.0983	-0.844222	0.000121784	-1.60625	-0.777442
61028524	rs143351438	1.07083e-09	-1.55584	-1.82197e-10	5.76153e-05	-1.83923	-1.82197e-10	0.000220833	-1.78853	-1.82197e-10
61028537	rs16918821	5.05631e-09	0.571048	-0.574689	5.38052e-05	-1.06006	-0.847591	0.000124429	-1.58109	-0.781116
61029613	rs16925773	4.83323e-09	0.534051	-0.582815	5.23632e-05	-1.08114	-0.853675	0.0001221	-1.59334	-0.787755
61029677	rs117050977	2.26417e-09	-1.54511e-10	-0.807071	0.000127698	-1.54511e-10	-1.04336	0.000471204	-1.54511e-10	-1.03065
61029788	rs2030378	1.97075e-09	-0.350504	-0.595361	2.0099e-05	-1.76227	-1.13009	7.36654e-05	-1.73612	-1.15028
61029973	rs17284743	2.74243e-09	-0.615433	-1.82197e-10	6.19835e-05	-1.76616	-1.82197e-10	0.000209797	-1.8398	-1.82197e-10
61029980	rs62509902	2.45647e-09	-0.0973144	-0.628238	5.68471e-05	-0.965226	-0.887431	0.000145525	-1.38091	-0.824684
61030385	rs4738794	4.79605e-09	0.52633	-0.582815	5.05715e-05	-1.11596	-0.853675	0.000119384	-1.61584	-0.787755
61031293	rs62509903	2.54926e-09	-0.0973144	-0.591162	5.99254e-05	-0.965226	-0.834697	0.000153192	-1.38091	-0.773339
61031691	rs118186030	4.25289e-09	-1.54511e-10	-0.176679	0.0002359	-1.54511e-10	-0.429617	0.00097023	-1.54511e-10	-0.308403
61031977	rs2611365	3.27721e-08	3.0098	-1.1445	2.20179e-05	-1.62253	-1.17864	6.7557e-05	-1.82058	-1.15239
61032228	rs2611366	3.39413e-08	3.04486	-1.1445	2.2187e-05	-1.61488	-1.17864	6.77487e-05	-1.81775	-1.15239
61032688	rs7350086	1.99258e-09	-0.934848	-1.82197e-10	6.96384e-05	-1.64971	-1.82197e-10	0.000216174	-1.80985	-1.82197e-10
61032713	rs939341	1.0527e-09	-0.405662	-1.16725	1.95568e-05	-1.75815	-1.16155	7.57539e-05	-1.71998	-1.13847
61033111	rs17356886	2.06782e-09	-0.897781	-1.82197e-10	7.08729e-05	-1.63214	-1.82197e-10	0.000217943	-1.8017	-1.82197e-10
61033905	rs9298025	1.17433e-08	1.09649	-0.25749	0.000100509	-0.712411	-0.57036	0.000208663	-1.3608	-0.484417
61034168	rs2250023	2.24019e-09	-0.495852	-0.321866	2.3582e-05	-1.71048	-1.02206	8.61438e-05	-1.6763	-1.05362
61034364	rs62509904	1.09514e-08	0.953458	-0.184268	9.77179e-05	-0.800639	-0.510299	0.00021006	-1.41808	-0.420465
61034411	rs62509905	4.92376e-09	0.231276	-0.261482	0.000109988	-0.61903	-0.57362	0.000268554	-1.10499	-0.487894
61034646	rs58381151	1.12505e-08	1.03413	-0.238002	9.95137e-05	-0.751044	-0.541683	0.000208966	-1.38603	-0.457732
61035433	rs11998573	4.67833e-09	0.174458	-0.255796	0.000102472	-0.714009	-0.549427	0.000253857	-1.18536	-0.463812
61035873	rs2681553	3.96582e-10	-1.51023	-1.03892	2.10802e-05	-1.65014	-1.19455	6.62613e-05	-1.79475	-1.19758
61036086	rs2681552	1.09453e-07	4.0469	-0.975683	2.28583e-05	-1.56656	-1.19715	6.725e-05	-1.78273	-1.19479
61036295	rs16925798	4.47959e-09	0.126087	-0.250833	9.92395e-05	-0.750178	-0.545309	0.000248029	-1.21296	-0.45943
61036528	rs16925801	4.47959e-09	0.126087	-0.250833	9.92395e-05	-0.750178	-0.545309	0.000248029	-1.21296	-0.45943
61036683	rs2611367	2.08282e-09	-0.577488	-0.313067	2.45667e-05	-1.68251	-1.00912	8.97957e-05	-1.64526	-1.04314
61036877	rs16925802	1.20942e-08	1.08377	-0.215324	0.000105128	-0.722065	-0.515779	0.00022103	-1.3596	-0.428038
61037121	rs62509907	4.81477e-09	0.198243	-0.250833	0.000104746	-0.696171	-0.545309	0.000258479	-1.17169	-0.45943
61037326	rs10957120	2.21403e-09	-0.523815	-0.30565	2.41928e-05	-1.70128	-1.00569	8.82211e-05	-1.66606	-1.04003
61037383	rs139430591	5.48254e-09	0.0772897	-1.82197e-10	0.00011376	-1.15893	-1.82197e-10	0.000542132	-0.890428	-1.82197e-10
61037660	rs58638220	4.7016e-09	0.174458	-0.250833	0.000102895	-0.714009	-0.545309	0.000254971	-1.18536	-0.45943
61037963	rs59899565	4.72741e-09	0.174458	-0.24536	0.000103363	-0.714009	-0.540765	0.000256207	-1.18536	-0.454596
61038679	rs138940553	4.72741e-09	0.174458	-0.24536	0.000103363	-0.714009	-0.540765	0.000256207	-1.18536	-0.454596
61038803	rs111263389	3.07718e-08	2.93919	-1.13687	2.16256e-05	-1.63635	-1.1828	6.68398e-05	-1.8247	-1.15894
61039025	rs4424242	4.71763e-09	0.174458	-0.247431	0.000103186	-0.714009	-0.542484	0.000255739	-1.18536	-0.456425
61039370	rs7461742	4.71763e-09	0.174458	-0.247431	0.000103186	-0.714009	-0.542484	0.000255739	-1.18536	-0.456425
61039549	rs4270953	1.13681e-07	4.08602	-0.976907	2.30515e-05	-1.55791	-1.19738	6.76692e-05	-1.77846	-1.19284
61039550	rs138941971	4.71763e-09	0.174458	-0.247431	0.000103186	-0.714009	-0.542484	0.000255739	-1.18536	-0.456425
61039988	rs6471847	1.23936e-08	1.10539	-0.212485	0.000106801	-0.708646	-0.513414	0.00022356	-1.35073	-0.425525
61040237	rs146087872	2.23231e-09	-0.821244	-1.82197e-10	7.35422e-05	-1.59516	-1.82197e-10	0.000222706	-1.78008	-1.82197e-10
61040377	rs188423362	4.60153e-09	-0.0978886	-1.82197e-10	0.000142178	-0.935943	-1.82197e-10	0.00051195	-0.947709	-1.82197e-10
61040446	rs180932468	2.6001e-09	-1.54511e-10	-0.668729	0.000159539	-1.54511e-10	-0.820734	0.000592863	-1.54511e-10	-0.800973
61040461	rs56897781	1.24632e-08	1.10539	-0.206884	0.0001073	-0.708646	-0.508744	0.000224671	-1.35073	-0.420565
61040463	rs59580018	4.51723e-09	0.126087	-0.242467	9.99314e-05	-0.750178	-0.538362	0.000249868	-1.21296	-0.452041
61041678	rs62509911	4.68239e-09	0.161998	-0.242467	0.00010265	-0.72334	-0.538362	0.000255036	-1.19249	-0.452041
61042085	rs2176836	3.94696e-08	3.15048	-1.09923	2.27721e-05	-1.57196	-1.19553	6.67882e-05	-1.80165	-1.18276
61043183	rs12708000	8.77961e-09	1.74266	-1.1945	1.82426e-05	-1.80875	-1.18051	6.52163e-05	-1.8384	-1.16982
61043241	rs1965457	4.0202e-09	0.0165372	-0.249483	9.05045e-05	-0.843434	-0.544189	0.000234312	-1.27105	-0.458238
61043327	rs1965456	4.36974e-09	0.0740927	-0.223669	9.64719e-05	-0.801042	-0.522729	0.000247581	-1.23878	-0.435422
61043814	rs59103400	3.86453e-09	-0.0283882	-0.24405	8.7969e-05	-0.876361	-0.539677	0.000229645	-1.29596	-0.45344
61045116	rs11992705	1.04471e-08	0.701575	0.0204687	0.000141386	-0.639339	-0.302192	0.000390086	-1.02403	-0.195541
61045292	rs79973923	1.28005e-09	-1.37738	-1.82197e-10	7.01295e-05	-1.64268	-1.82197e-10	0.000224589	-1.77166	-1.82197e-10
61045361	rs11992804	1.03152e-08	0.68887	0.0204687	0.000140154	-0.648087	-0.302192	0.000387278	-1.03125	-0.195541
61045817	rs116964611	8.49169e-10	-1.78778	-1.82197e-10	0.000113942	-1.15733	-1.82197e-10	0.000333034	-1.37769	-1.82197e-10
61045846	rs1829519	2.49045e-09	-0.591069	-0.120746	2.71196e-05	-1.67752	-0.915247	9.83887e-05	-1.63975	-0.957265
61045969	rs62509914	6.26618e-09	0.508851	-0.297963	9.00885e-05	-0.822574	-0.569657	0.00024935	-1.18107	-0.486009
61046232	rs71523395	8.53238e-10	-1.783	-1.82197e-10	0.000115737	-1.1417	-1.82197e-10	0.000337365	-1.36477	-1.82197e-10
61046337	rs11993797	9.78587e-09	0.711921	-0.0552601	0.000134085	-0.618919	-0.375633	0.000360654	-1.02202	-0.275995
61046439	rs7014484	1.97615e-09	-0.943128	-1.82197e-10	6.93403e-05	-1.654	-1.82197e-10	0.000216304	-1.80925	-1.82197e-10
61046648	rs11997938	4.29512e-08	2.24196	-0.106174	0.000197054	-0.175844	-0.433701	0.000362363	-0.959581	-0.333709
61046885	rs2611368	1.36042e-08	1.83743	-0.851337	2.74043e-05	-1.40443	-1.17789	9.89653e-05	-1.40049	-1.19067
61046886	rs36079479	2.15796e-09	-0.855116	-1.82197e-10	0.000107714	-1.21354	-1.82197e-10	0.000309685	-1.45038	-1.82197e-10
61047119	rs112315429	8.3028e-10	-1.81027	-1.82197e-10	6.84976e-05	-1.66622	-1.82197e-10	0.000239079	-1.70914	-1.82197e-10
61047401	rs2611369	7.88285e-08	3.65019	-0.907191	4.35889e-05	-0.931594	-1.18663	0.00011593	-1.23724	-1.19572
61047437	rs117077168	1.33783e-09	-1.33323	-1.82197e-10	7.01011e-05	-1.64309	-1.82197e-10	0.000369774	-1.27305	-1.82197e-10
61048614	rs2681549	1.79711e-07	4.29026	-0.723186	6.09396e-05	-0.669133	-1.11401	0.00014627	-1.05996	-1.14053
61050015	rs11781466	2.54793e-08	2.80402	-1.19043	2.69885e-05	-1.40558	-1.19203	0.000102348	-1.37326	-1.1843
61050114	rs11784765	8.1079e-10	-1.83402	-1.82197e-10	6.3428e-05	-1.74312	-1.82197e-10	0.000242678	-1.6942	-1.82197e-10
61050200	rs2681548	3.8014e-08	0.833207	1.18047	7.80946e-05	-1.67367	0.138564	0.000249198	-1.71829	0.0506059
61050211	rs2611370	4.26513e-08	0.833207	1.29557	8.47003e-05	-1.67367	0.219762	0.000270622	-1.71829	0.13308
61050291	rs13254918	2.56929e-08	2.81086	-1.18893	2.78048e-05	-1.37711	-1.1907	0.000104465	-1.3548	-1.18228
61050592	rs2681547	3.90964e-08	0.808075	1.23368	8.08497e-05	-1.68008	0.179651	0.000258213	-1.72384	0.0916847
61050865	rs12681527	3.2923e-08	3.06127	-1.19137	2.72229e-05	-1.39611	-1.19286	0.000104502	-1.35114	-1.18559
61051128	rs13263818	2.38944e-08	2.73767	-1.1883	2.64947e-05	-1.42594	-1.19014	0.000100497	-1.39435	-1.18145
61051365	rs73683305	2.33391e-09	0.169568	-0.946301	6.87562e-05	-0.80996	-0.852496	0.000155245	-1.27049	-0.870438
61051795	rs11779794	3.33105e-08	3.07094	-1.18935	2.73521e-05	-1.39316	-1.19107	0.000105114	-1.34805	-1.18284
61051949	rs62509915	1.83818e-09	0.0910573	-1.10656	5.07562e-05	-0.921386	-1.0446	0.000117246	-1.36079	-1.06088
61052020	rs79466106	2.29494e-09	-1.54511e-10	-0.793573	0.000200924	-1.54511e-10	-0.590098	0.000783686	-1.54511e-10	-0.521929
61052151	rs6998050	3.32603e-08	3.07094	-1.19086	2.73156e-05	-1.39316	-1.19241	0.0001049	-1.34805	-1.18488
61052304	rs6998241	3.32603e-08	3.07094	-1.19086	2.73156e-05	-1.39316	-1.19241	0.0001049	-1.34805	-1.18488
61052356	rs2681546	4.79178e-08	0.932377	1.31283	8.8085e-05	-1.6475	0.232783	0.000280365	-1.69554	0.145697
61052454	rs6984134	3.32932e-08	3.07094	-1.18987	2.73394e-05	-1.39316	-1.19153	0.000105041	-1.34805	-1.18354
61052574	rs151062060	1.12231e-09	-1.50889	-1.82197e-10	5.97149e-05	-1.80344	-1.82197e-10	0.000212408	-1.82743	-1.82197e-10
61053853	rs7007944	3.21306e-08	3.03639	-1.19086	2.70303e-05	-1.40366	-1.19241	0.000103752	-1.35905	-1.18488
61053966	rs2681545	4.65105e-08	0.932377	1.28302	8.61271e-05	-1.6475	0.210304	0.000274325	-1.69554	0.123916
61054041	rs11774859	8.20581e-10	-1.82202	-1.82197e-10	8.31051e-05	-1.47292	-1.82197e-10	0.000363122	-1.2912	-1.82197e-10
61054324	rs138206160	1.11638e-09	-1.51418	-1.82197e-10	8.0349e-05	-1.50664	-1.82197e-10	0.00026013	-1.62475	-1.82197e-10
61054766	rs7841907	3.32152e-08	3.07094	-1.19221	2.72833e-05	-1.39316	-1.19359	0.000104702	-1.34805	-1.18677
61054942	rs7842078	3.32152e-08	3.07094	-1.19221	2.72833e-05	-1.39316	-1.19359	0.000104702	-1.34805	-1.18677
61055118	rs12547404	3.1089e-09	0.706492	-1.1965	1.85491e-05	-1.7751	-1.1975	7.03889e-05	-1.73722	-1.19468
61055347	rs4738795	3.32152e-08	3.07094	-1.19221	2.72833e-05	-1.39316	-1.19359	0.000104702	-1.34805	-1.18677
61056047	rs10755944	3.32152e-08	3.07094	-1.19221	2.72833e-05	-1.39316	-1.19359	0.000104702	-1.34805	-1.18677
61056274	rs2681544	5.29862e-09	-1.29688	1.34005	8.33297e-05	-1.76672	0.296502	0.000318689	-1.70222	0.280498
61056421	rs117577075	8.21568e-10	-1.82082	-1.82197e-10	6.69172e-05	-1.68957	-1.82197e-10	0.000234261	-1.7295	-1.82197e-10
61056441	rs4738796	3.31879e-08	3.07094	-1.19304	2.72641e-05	-1.39316	-1.1943	0.000104579	-1.34805	-1.18795
61056493	rs2681543	5.29862e-09	-1.29688	1.34005	8.33297e-05	-1.76672	0.296502	0.000318689	-1.70222	0.280498
61056814	rs4738797	3.31751e-08	3.07094	-1.19342	2.72551e-05	-1.39316	-1.19462	0.000104521	-1.34805	-1.18851
61057132	rs117065418	8.10574e-10	-1.83429	-1.82197e-10	7.80363e-05	-1.53585	-1.82197e-10	0.000243706	-1.68997	-1.82197e-10
61057202	rs16925824	9.30286e-10	-1.69654	-1.82197e-10	5.77484e-05	-1.83693	-1.82197e-10	0.000212304	-1.82792	-1.82197e-10
61057489	rs10808705	3.20607e-08	3.03639	-1.19304	2.69793e-05	-1.40366	-1.1943	0.000103435	-1.35905	-1.18795
61057522	rs10808706	2.9828e-08	2.9642	-1.19304	2.64015e-05	-1.42531	-1.1943	0.000101111	-1.38177	-1.18795
61057524	rs58846001	8.8314e-10	-1.74855	-1.82197e-10	5.70583e-05	-1.84895	-1.82197e-10	0.000208752	-1.84479	-1.82197e-10
61057738	rs57357443	1.16508e-09	-1.47149	-1.82197e-10	6.39982e-05	-1.73417	-1.82197e-10	0.000238794	-1.71034	-1.82197e-10
61057785	rs1520265	3.10008e-08	3.00195	-1.19221	2.67197e-05	-1.41403	-1.19359	0.000102435	-1.36994	-1.18677
61057832	rs2611339	5.49775e-09	-1.28611	1.36617	8.53785e-05	-1.76248	0.316554	0.000326938	-1.69661	0.300443
61057973	rs79729926	4.38305e-10	-1.25764	-1.19148	2.77076e-05	-1.37795	-1.19336	9.16402e-05	-1.47981	-1.18825
61058205	rs1464326	5.19922e-08	1.00731	1.3195	9.0375e-05	-1.62688	0.237821	0.000286882	-1.67745	0.15058
61058420	rs7842435	3.09878e-08	3.00195	-1.19263	2.671e-05	-1.41403	-1.19395	0.000102374	-1.36994	-1.18737
61058617	rs2611340	1.19671e-08	0.857885	-1.82197e-10	0.000322351	-0.117381	-1.82197e-10	0.000723737	-0.601509	-1.82197e-10
61058679	rs140189495	1.20331e-09	-1.4392	-1.82197e-10	0.000133356	-1	-1.82197e-10	0.000395304	-1.20628	-1.82197e-10
61059123	rs2611341	5.10848e-09	-1.40954	1.41616	8.88793e-05	-1.76078	0.355034	0.000338445	-1.70029	0.338719
61059552	rs145252778	4.6348e-09	-1.54511e-10	-0.0906856	0.000364654	-1.54511e-10	0.00592651	0.00144159	-1.54511e-10	0.0875624
61059706	rs7005160	5.08725e-08	3.49814	-1.1931	2.97064e-05	-1.30693	-1.19473	0.000114483	-1.2569	-1.1886
61059766	rs2681542	5.70659e-08	1.26175	1.15817	8.90543e-05	-1.52042	0.116644	0.000280082	-1.58408	0.0332252
61059774	rs2611342	4.31091e-09	-1.42246	1.25933	7.54628e-05	-1.80004	0.230658	0.000282856	-1.75694	0.215943
61059901	rs2611343	5.55394e-08	1.23464	1.15817	8.82743e-05	-1.52922	0.116644	0.000277878	-1.59198	0.0332252
61060128	rs17738866	2.12166e-09	-0.872079	-1.82197e-10	0.000157875	-0.831219	-1.82197e-10	0.000877183	-0.409221	-1.82197e-10
61060184	rs2681541	1.6518e-09	-1.84518	0.722768	4.63107e-05	-1.77791	-0.279741	0.000159319	-1.84018	-0.274846
61060257	rs2611344	1.66212e-09	-1.84412	0.727929	4.67209e-05	-1.77425	-0.274578	0.000160816	-1.83875	-0.266933
61060460	rs72663274	1.65281e-08	1.18079	-1.82197e-10	0.000661273	0.601144	-1.82197e-10	0.00480029	1.2905	-1.82197e-10
61060465	rs2611345	1.69476e-09	-1.85065	0.753909	4.88929e-05	-1.75366	-0.249734	0.000164326	-1.83834	-0.24575
61060525	rs2681540	1.38634e-09	-1.84495	0.547341	4.22759e-05	-1.76942	-0.37939	0.00014376	-1.83631	-0.381479
61060798	rs2611346	1.37998e-09	-1.84939	0.547181	4.33995e-05	-1.73069	-0.391881	0.00014323	-1.8287	-0.392779
61060852	rs4738798	2.67194e-08	2.85341	-1.1923	2.62201e-05	-1.43241	-1.19408	9.8854e-05	-1.4048	-1.18749
61061548	rs13271778	2.56668e-09	0.49854	-1.18021	1.8706e-05	-1.80382	-1.16036	7.2601e-05	-1.72435	-1.17661
61061729	rs117841553	4.8996e-09	-0.0351242	-1.82197e-10	0.000122946	-1.08127	-1.82197e-10	0.000483524	-1.00484	-1.82197e-10
61062092	rs75562960	1.59152e-09	-1.54511e-10	-1.15959	0.00011004	-1.54511e-10	-1.19218	0.000400845	-1.54511e-10	-1.19236
61062764	rs13280797	2.56043e-09	0.49854	-1.18264	1.86386e-05	-1.80382	-1.16396	7.24062e-05	-1.72435	-1.17929
61063136	rs1520264	2.66031e-08	2.84457	-1.18782	2.60248e-05	-1.44367	-1.19031	9.80908e-05	-1.41846	-1.18158
61064066	rs3946566	2.75414e-08	2.87806	-1.18665	2.63107e-05	-1.43376	-1.18928	9.92454e-05	-1.40826	-1.18009
61064131	rs2139582	2.55448e-09	0.49854	-1.18497	1.85728e-05	-1.80382	-1.1675	7.22194e-05	-1.72435	-1.18188
61064152	rs2139581	2.75414e-08	2.87806	-1.18665	2.63107e-05	-1.43376	-1.18928	9.92454e-05	-1.40826	-1.18009
61064200	rs2176835	2.6142e-09	0.523049	-1.18637	1.8598e-05	-1.80029	-1.16968	7.25217e-05	-1.71861	-1.18344
61064309	rs13258877	2.76138e-08	2.87806	-1.18402	2.63715e-05	-1.43376	-1.18698	9.95715e-05	-1.40826	-1.17681
61064350	rs75153605	1.69861e-09	-1.54511e-10	-1.09447	0.000129373	-1.54511e-10	-1.03033	0.000447747	-1.54511e-10	-1.08171
61064473	rs1814967	5.89758e-08	1.30684	1.146	8.68489e-05	-1.53233	0.103479	0.000290645	-1.53353	0.0196922
61064522	rs2681539	1.45439e-09	-1.84814	0.59845	4.53617e-05	-1.72143	-0.356922	0.000148931	-1.82461	-0.357839
61064683	rs11993318	7.63191e-09	-1.54511e-10	0.40806	0.000283925	-1.54511e-10	-0.244312	0.00110583	-1.54511e-10	-0.177582
61064857	rs1879263	2.58152e-09	0.512414	-1.18831	1.85148e-05	-1.80166	-1.17279	7.21014e-05	-1.72223	-1.18563
61064905	rs58517588	1.44776e-09	-0.202336	-1.05193	4.45524e-05	-1.12068	-0.97568	0.000108673	-1.50222	-0.995373
61065046	rs113342751	1.16627e-09	-1.47046	-1.82197e-10	0.000431845	0.175043	-1.82197e-10	0.000980374	-0.298003	-1.82197e-10
61065178	rs144369699	1.02524e-09	-1.59935	-1.82197e-10	6.24558e-05	-1.75856	-1.82197e-10	0.000216604	-1.80787	-1.82197e-10
61065186	rs2090728	2.68808e-08	2.84457	-1.17744	2.62661e-05	-1.44367	-1.18108	9.93507e-05	-1.41846	-1.16882
61065553	rs143454145	2.43905e-09	-1.54511e-10	-0.732669	0.000244532	-1.54511e-10	-0.393677	0.000874492	-1.54511e-10	-0.412293
61065781	rs192635809	7.97228e-10	-1.85089	-1.82197e-10	5.99955e-05	-1.79875	-1.82197e-10	0.000209268	-1.84232	-1.82197e-10
61065829	rs28410592	1.38562e-09	-1.29813	-1.82197e-10	0.000141851	-0.938242	-1.82197e-10	0.00110919	-0.174554	-1.82197e-10
61065885	rs112326764	4.86013e-09	-0.0432127	-1.82197e-10	0.000116735	-1.13312	-1.82197e-10	0.000453094	-1.06984	-1.82197e-10
61066063	rs28536556	1.47945e-09	-0.198573	-1.03403	4.45599e-05	-1.13798	-0.958208	0.000109763	-1.51075	-0.976865
61066300	rs2102927	5.43797e-08	1.32528	1.04643	8.18423e-05	-1.51847	0.0302405	0.000271405	-1.53152	-0.0508031
61066406	rs11783606	2.28668e-08	2.68375	-1.17834	2.52151e-05	-1.48361	-1.18197	9.485e-05	-1.4644	-1.16924
61066781	rs62509938	9.25353e-10	-0.6106	-1.09126	3.17168e-05	-1.39852	-1.03765	8.54696e-05	-1.68162	-1.05615
61067170	rs2611348	1.25809e-09	-1.74304	0.348351	3.63279e-05	-1.6566	-0.643839	0.000114513	-1.7799	-0.665344
61067659	rs61103853	8.01553e-10	-1.84548	-1.82197e-10	5.97921e-05	-1.80215	-1.82197e-10	0.000212161	-1.82859	-1.82197e-10
61067791	rs117466755	8.73807e-10	-1.75917	-1.82197e-10	5.69634e-05	-1.85061	-1.82197e-10	0.000211806	-1.83027	-1.82197e-10
61069579	rs2611349	1.25576e-09	-1.72304	0.326508	3.89873e-05	-1.57867	-0.651113	0.000118112	-1.74074	-0.673567
61070505	rs111375135	2.12637e-09	-0.869861	-1.82197e-10	0.000103985	-1.24878	-1.82197e-10	0.000254638	-1.6461	-1.82197e-10
61070661	rs115558509	8.00868e-10	-1.84634	-1.82197e-10	6.01427e-05	-1.7963	-1.82197e-10	0.000213147	-1.82395	-1.82197e-10
61071681	rs149597730	8.01174e-10	-1.84596	-1.82197e-10	6.02199e-05	-1.79502	-1.82197e-10	0.00021334	-1.82305	-1.82197e-10
61071922	rs144275056	8.18708e-10	-1.82431	-1.82197e-10	6.63709e-05	-1.69776	-1.82197e-10	0.000232605	-1.7366	-1.82197e-10
61072616	rs62509940	8.06319e-10	-0.805505	-1.03405	3.03013e-05	-1.51295	-0.968884	8.53202e-05	-1.74841	-0.991116
61072811	rs58935056	4.50895e-10	-1.59007	-0.830732	2.52907e-05	-1.48977	-1.17281	7.91913e-05	-1.63392	-1.18015
61072812	rs66910432	1.45251e-09	-1.25098	-1.82197e-10	6.19323e-05	-1.76698	-1.82197e-10	0.000208963	-1.84378	-1.82197e-10
61073129	rs182422312	3.3677e-09	-1.54511e-10	-0.410049	0.000218317	-1.54511e-10	-0.507077	0.000814044	-1.54511e-10	-0.483922
61073245	rs2446689	1.91377e-09	-0.276403	-0.698801	2.24736e-05	-1.83711	-0.943574	8.35213e-05	-1.74281	-1.01803
61073252	rs62509942	7.02878e-10	-0.952281	-1.02457	2.82559e-05	-1.59402	-0.957698	8.26707e-05	-1.79059	-0.98048
61073765	rs192813944	2.18174e-09	-0.844156	-1.82197e-10	0.000150689	-0.877808	-1.82197e-10	0.000887522	-0.397503	-1.82197e-10
61074046	rs62509943	7.08787e-10	-0.952281	-1.0162	2.85353e-05	-1.59402	-0.947858	8.34487e-05	-1.79059	-0.971114
61074061	rs13267701	2.6287e-08	2.82415	-1.17936	2.47032e-05	-1.50097	-1.18512	9.41226e-05	-1.46692	-1.17442
61074994	rs181498842	9.54647e-10	-1.67069	-1.82197e-10	5.86839e-05	-1.82086	-1.82197e-10	0.000237848	-1.71431	-1.82197e-10
61075912	rs182224084	1.53283e-09	-1.54511e-10	-1.19717	0.000111636	-1.54511e-10	-1.17778	0.000415188	-1.54511e-10	-1.15721
61079081	rs35015117	2.29155e-08	2.67559	-1.16806	2.51569e-05	-1.49235	-1.17554	9.51455e-05	-1.46867	-1.16186
61079089	rs190109146	1.54692e-09	-1.54511e-10	-1.18801	0.000109634	-1.54511e-10	-1.19587	0.000399629	-1.54511e-10	-1.1954
61079094	rs181614542	8.07068e-10	-1.83863	-1.82197e-10	6.1165e-05	-1.77945	-1.82197e-10	0.000211403	-1.83217	-1.82197e-10
61079571	rs148330336	1.68697e-09	-1.54511e-10	-1.10135	0.000111658	-1.54511e-10	-1.17758	0.000404437	-1.54511e-10	-1.18344
61081263	rs28608109	7.68911e-10	-0.93626	-0.950798	3.1446e-05	-1.57276	-0.871995	9.16592e-05	-1.76923	-0.898629
61081693	rs62509950	8.87941e-10	-0.805505	-0.937624	3.38922e-05	-1.51295	-0.856889	9.49527e-05	-1.74841	-0.884148
61082264	rs118037820	3.12391e-09	-1.54511e-10	-0.485193	0.000158617	-1.54511e-10	-0.826529	0.000606702	-1.54511e-10	-0.777899
61082271	rs149463933	7.41667e-09	0.379451	-1.82197e-10	0.000169584	-0.759675	-1.82197e-10	0.000554846	-0.867246	-1.82197e-10
61082900	rs17811959	8.6323e-10	-0.837156	-0.934197	3.34219e-05	-1.53084	-0.852968	9.43858e-05	-1.75816	-0.880386
61082988	rs10504307	8.6323e-10	-0.837156	-0.934197	3.34219e-05	-1.53084	-0.852968	9.43858e-05	-1.75816	-0.880386
61083801	rs2681534	6.04326e-08	1.37271	1.10454	8.46417e-05	-1.52792	0.0733209	0.000283767	-1.52863	-0.00915629
61084924	rs150196990	1.69502e-09	-1.54511e-10	-1.09658	0.000118953	-1.54511e-10	-1.11429	0.000420868	-1.54511e-10	-1.14362
61085339	rs17739151	8.53538e-10	-0.861791	-0.920852	3.34708e-05	-1.54462	-0.837727	9.50751e-05	-1.76551	-0.865757
61085525	rs2681536	8.84525e-10	-1.72304	-0.0239415	3.27064e-05	-1.57867	-0.826777	9.96387e-05	-1.74074	-0.843648
61086098	rs17812084	7.59767e-10	-0.976491	-0.922531	3.139e-05	-1.60689	-0.839641	9.1982e-05	-1.79675	-0.867596
61086321	rs1850970	1.3159e-08	-0.266286	1.21912	6.69758e-05	-1.8407	0.152011	0.000244462	-1.75538	0.0685049
61086851	rs145737953	1.54662e-09	-1.54511e-10	-1.18821	0.000109643	-1.54511e-10	-1.19579	0.000399667	-1.54511e-10	-1.1953
61087024	rs1356827	7.4651e-10	-0.982155	-0.93447	3.08724e-05	-1.60988	-0.85328	9.06584e-05	-1.79815	-0.880685
61087066	rs1356828	8.19878e-08	2.99626	-0.213973	5.44796e-05	-1.03255	-0.862646	0.0001514	-1.26389	-0.902119
61087632	rs62509951	7.80228e-10	-0.93754	-0.934908	3.15991e-05	-1.58611	-0.853781	9.16565e-05	-1.78672	-0.881166
61087636	rs79055730	8.24312e-10	-1.81749	-1.82197e-10	6.42911e-05	-1.7296	-1.82197e-10	0.000224259	-1.77314	-1.82197e-10
61087709	rs11775573	7.76563e-08	2.94199	-0.213973	5.5495e-05	-1.01408	-0.862646	0.000152721	-1.25521	-0.902119
61087753	rs11775600	8.26468e-08	2.99626	-0.205967	5.47351e-05	-1.03255	-0.857967	0.000152067	-1.26389	-0.897723
61087949	rs726581	5.12735e-08	1.6858	0.627095	7.31388e-05	-1.33501	-0.265651	0.000239627	-1.35926	-0.34759
61088378	rs763981	1.00129e-07	3.21127	-0.229094	5.90717e-05	-0.942825	-0.871446	0.000162068	-1.18754	-0.91038
61088750	rs17739367	2.47605e-09	-0.717613	-1.82197e-10	0.000117226	-1.12892	-1.82197e-10	0.00027467	-1.57037	-1.82197e-10
61089580	rs2681554	1.27478e-07	3.22783	-0.00416124	6.35256e-05	-1.0048	-0.736781	0.000175872	-1.23635	-0.779827
61089612	rs2681555	5.20815e-08	1.71222	0.616307	7.33159e-05	-1.32489	-0.273355	0.000240233	-1.34938	-0.354948
61089666	rs11988301	4.1647e-09	-1.54511e-10	-0.197635	0.000183489	-1.54511e-10	-0.680866	0.000696445	-1.54511e-10	-0.639948
61090287	rs62509952	9.04044e-10	-0.790248	-0.934908	3.52085e-05	-1.47795	-0.853781	9.79771e-05	-1.72004	-0.881166
61090435	rs2681558	7.70712e-08	3.18683	-0.466379	5.33911e-05	-0.928027	-0.987351	0.000147344	-1.16902	-1.02414
61090507	rs2139583	2.96723e-08	1.54786	0.218076	5.58709e-05	-1.34857	-0.521407	0.000182565	-1.37803	-0.6008
61090630	rs117671808	8.0347e-10	-1.84309	-1.82197e-10	7.06547e-05	-1.63522	-1.82197e-10	0.000241031	-1.70101	-1.82197e-10
61090641	rs1520269	2.9225e-08	1.54213	0.208617	5.58558e-05	-1.34231	-0.527939	0.000182151	-1.37416	-0.606936
61090767	rs17739496	2.91599e-10	-1.7779	-1.07876	2.07821e-05	-1.84445	-1.01448	8.6724e-05	-1.69062	-1.03259
61090895	rs1520273	1.1423e-08	1.21886	-0.407509	2.87271e-05	-1.57993	-0.955253	8.4512e-05	-1.75416	-0.99488
61090967	rs1520274	1.16884e-08	1.24045	-0.406131	2.92606e-05	-1.56553	-0.95125	8.59781e-05	-1.74151	-0.990331
61091232	rs939342	2.08665e-08	1.47206	-0.0581906	4.65665e-05	-1.34558	-0.706562	0.000152442	-1.38171	-0.777448
61091233	rs6471848	7.99077e-10	-1.84858	-1.82197e-10	5.8361e-05	-1.82638	-1.82197e-10	0.000209757	-1.83998	-1.82197e-10
61091783	rs2681559	2.14069e-08	1.47206	-0.0326212	4.73571e-05	-1.34558	-0.689727	0.000154836	-1.38171	-0.761865
61093045	rs118052428	1.20825e-09	-1.43511	-1.82197e-10	0.000128402	-1.03786	-1.82197e-10	0.000833046	-0.460847	-1.82197e-10
61093881	rs2681566	2.39883e-08	1.4843	0.0689942	5.3111e-05	-1.29873	-0.62191	0.00017158	-1.34199	-0.698892
61094540	rs57406111	1.62895e-09	-1.54511e-10	-1.13634	0.000109445	-1.54511e-10	-1.1976	0.000400368	-1.54511e-10	-1.19355
61094650	rs12335239	5.00345e-10	-1.28897	-1.02777	3.19343e-05	-1.57526	-0.854079	0.000120216	-1.56224	-0.834404
61094933	rs75395085	7.98312e-10	-1.84953	-1.82197e-10	5.81706e-05	-1.82964	-1.82197e-10	0.000209307	-1.84214	-1.82197e-10
61095111	rs17739643	2.71786e-09	-0.624433	-1.82197e-10	0.000205308	-0.568509	-1.82197e-10	0.00124025	-0.06287	-1.82197e-10
61095712	rs2516283	2.72008e-08	1.67897	-1.82197e-10	0.000387558	0.066843	-1.82197e-10	0.00115208	-0.136609	-1.82197e-10
61095909	rs62509953	1.11786e-09	-0.38403	-1.12883	2.9741e-05	-1.42571	-1.07479	8.17638e-05	-1.69121	-1.0909
61096100	rs2326514	6.45366e-10	-1.62597	-0.436246	3.03182e-05	-1.45518	-1.0261	8.77216e-05	-1.66884	-1.04293
61096176	rs720208	3.77529e-07	4.70455	-0.395185	7.28396e-05	-0.576697	-1.02807	0.000203584	-0.805732	-1.06413
61096493	rs7833936	8.01747e-10	-1.84524	-1.82197e-10	5.88889e-05	-1.81737	-1.82197e-10	0.000211075	-1.83372	-1.82197e-10
61096672	rs7815935	8.02241e-10	-1.84462	-1.82197e-10	5.8975e-05	-1.81591	-1.82197e-10	0.000211298	-1.83267	-1.82197e-10
61096696	rs147345466	1.53856e-09	-1.54511e-10	-1.19343	0.000110063	-1.54511e-10	-1.19197	0.000401334	-1.54511e-10	-1.19114
61096720	rs79119637	7.97345e-10	-1.85075	-1.82197e-10	5.7835e-05	-1.83543	-1.82197e-10	0.00020856	-1.84571	-1.82197e-10
61096753	rs75024818	7.28039e-10	-0.866025	-1.07565	3.56328e-05	-1.39643	-0.92333	0.000135781	-1.36448	-0.910412
61096895	rs62509954	1.23396e-09	-0.275284	-1.13876	3.11427e-05	-1.36626	-1.08819	8.38114e-05	-1.65401	-1.10336
61097212	rs12680802	3.10413e-08	1.49747	0.313566	5.61306e-05	-1.40364	-0.461701	0.000186311	-1.40932	-0.549206
61097344	rs79169120	8.00953e-10	-1.84623	-1.82197e-10	5.8745e-05	-1.81982	-1.82197e-10	0.000210708	-1.83546	-1.82197e-10
61097502	rs10111209	2.99156e-08	1.46934	0.304759	5.52183e-05	-1.41389	-0.467843	0.000183364	-1.4195	-0.55497
61097678	rs10098343	3.72456e-07	4.66253	-0.36669	7.24577e-05	-0.595187	-1.01483	0.000202575	-0.822472	-1.05235
61098083	rs73261578	4.99803e-10	-1.27566	-1.04216	3.15947e-05	-1.56591	-0.874118	0.000118292	-1.55268	-0.860102
61098431	rs997575	6.199e-10	-0.999893	-1.10258	3.0871e-05	-1.49866	-0.964545	0.000119255	-1.45205	-0.952626
61098543	rs62509955	1.22104e-09	-0.28394	-1.14063	3.09146e-05	-1.37105	-1.09074	8.33581e-05	-1.65706	-1.10573
61098558	rs997574	4.791e-10	-1.32675	-1.03338	3.08764e-05	-1.60153	-0.861505	0.000115536	-1.58914	-0.847222
61098621	rs997573	3.88189e-08	1.72106	0.313566	6.10506e-05	-1.31962	-0.461701	0.000202538	-1.3258	-0.549206
61098749	rs11781160	3.20648e-08	1.52991	0.313566	5.70568e-05	-1.38728	-0.461701	0.000191528	-1.3817	-0.549206
61098811	rs4570139	4.8178e-10	-1.32039	-1.03416	3.09717e-05	-1.59713	-0.862816	0.000115759	-1.58464	-0.849791
61099076	rs2326515	3.69998e-07	4.66253	-0.373311	7.22336e-05	-0.595187	-1.01793	0.000202017	-0.822472	-1.05512
61099158	rs2326516	3.10413e-08	1.49747	0.313566	5.61306e-05	-1.40364	-0.461701	0.000186311	-1.40932	-0.549206
61099658	rs61452288	3.13475e-08	1.49747	0.323383	5.65167e-05	-1.40364	-0.454845	0.000187514	-1.40932	-0.54277
61099773	rs12546937	2.08264e-08	2.60959	-1.19765	2.50467e-05	-1.47573	-1.19655	9.6141e-05	-1.4285	-1.19162
61099869	rs62509956	6.0065e-10	-0.993245	-1.14078	2.10988e-05	-1.75287	-1.09094	6.90642e-05	-1.84499	-1.10591
61099890	rs78199163	8.02597e-10	-1.84418	-1.82197e-10	5.90356e-05	-1.81488	-1.82197e-10	0.000211455	-1.83192	-1.82197e-10
61100341	rs77471267	8.14247e-10	-1.82977	-1.82197e-10	6.07069e-05	-1.78697	-1.82197e-10	0.000216026	-1.81054	-1.82197e-10
61100494	rs2242154	4.0763e-08	1.75026	0.333233	6.25989e-05	-1.30832	-0.447957	0.000207486	-1.31457	-0.536301
61100502	rs115471152	8.02597e-10	-1.84418	-1.82197e-10	5.90356e-05	-1.81488	-1.82197e-10	0.000211455	-1.83192	-1.82197e-10
61101126	rs2242155	3.25649e-08	1.52572	0.333233	5.75003e-05	-1.39328	-0.447957	0.000190684	-1.39902	-0.536301
61101162	rs2242156	4.14426e-08	1.77665	0.323383	6.28111e-05	-1.29805	-0.454845	0.000208265	-1.30436	-0.54277
61101710	rs3140	3.84552e-08	1.69198	0.333233	6.12074e-05	-1.3308	-0.447957	0.000202901	-1.33692	-0.536301
61101751	rs77070861	7.97571e-10	-1.85046	-1.82197e-10	5.73291e-05	-1.84422	-1.82197e-10	0.000207644	-1.85011	-1.82197e-10
61101869	rs58336897	4.89047e-10	-1.30703	-1.03254	3.13384e-05	-1.58787	-0.860312	0.000117306	-1.57515	-0.846003
61102062	rs10099715	3.1106e-08	1.46108	0.352038	5.63891e-05	-1.42597	-0.43478	0.000188493	-1.42296	-0.523921
61102575	rs10103078	6.63979e-08	2.22926	0.342126	7.54296e-05	-1.12809	-0.44173	0.000256993	-1.10644	-0.530452
61102748	rs10103558	5.32665e-08	2.02765	0.323383	8.09229e-05	-1.04468	-0.454845	0.000254385	-1.10432	-0.54277
61103810	rs115855256	8.03734e-10	-1.84277	-1.82197e-10	5.92225e-05	-1.81172	-1.82197e-10	0.000211945	-1.82961	-1.82197e-10
61104747	rs4631456	3.30332e-08	1.59667	0.276561	6.47984e-05	-1.23429	-0.487456	0.00020567	-1.2863	-0.573367
61105199	rs10098647	5.3226e-07	5.21404	-0.561184	0.000131965	0.085894	-1.09638	0.000314803	-0.30874	-1.12525
61105311	rs10111908	1.61807e-09	-1.14304	-1.82197e-10	0.000152556	-0.865494	-1.82197e-10	0.0011916	-0.102881	-1.82197e-10
61105603	rs10086973	6.05698e-10	-1.10143	-1.02422	3.9756e-05	-1.34703	-0.863228	0.000148283	-1.34118	-0.845639
61105844	rs78706077	8.00034e-10	-1.84738	-1.82197e-10	5.85667e-05	-1.82286	-1.82197e-10	0.00021026	-1.83759	-1.82197e-10
61106074	rs72663286	5.32073e-08	2.0634	0.286515	8.19034e-05	-1.00694	-0.480541	0.000257084	-1.06965	-0.566883
61106378	rs73243917	6.02141e-10	-1.08503	-1.04652	3.96083e-05	-1.33357	-0.880416	0.000147197	-1.32763	-0.866536
61106483	rs115588452	7.97271e-10	-1.85084	-1.82197e-10	5.74251e-05	-1.84254	-1.82197e-10	0.000207786	-1.84943	-1.82197e-10
61106834	rs10091445	2.5176e-08	1.28109	0.320523	6.01705e-05	-1.38391	-0.411926	0.000185051	-1.45016	-0.51515
61106978	rs72663287	2.12084e-09	-0.872464	-1.82197e-10	0.000113674	-1.15968	-1.82197e-10	0.000370156	-1.27201	-1.82197e-10
61107481	rs117369171	5.71008e-09	-1.54511e-10	0.117955	0.000542891	-1.54511e-10	0.403886	0.0017688	-1.54511e-10	0.292123
61107586	rs116417276	8.0319e-10	-1.84344	-1.82197e-10	5.91342e-05	-1.81321	-1.82197e-10	0.000211713	-1.83071	-1.82197e-10
61107596	rs11784705	1.32015e-07	3.88451	-0.625871	6.28606e-05	-0.642329	-1.10977	0.000154811	-1.00277	-1.14096
61107948	rs7460476	8.62461e-10	-1.60836	-0.163882	3.77988e-05	-1.396	-0.864747	0.000105761	-1.64398	-0.880773
61108773	rs11778794	2.02873e-08	1.6981	-0.312387	4.50498e-05	-1.16951	-0.915748	0.000135636	-1.27974	-0.99622
61108833	rs79165587	1.41012e-09	-1.2806	-1.82197e-10	9.43202e-05	-1.34633	-1.82197e-10	0.00045835	-1.0583	-1.82197e-10
61109489	rs9657069	1.51823e-07	3.91414	-0.515698	6.96847e-05	-0.585165	-1.06388	0.000166781	-0.967772	-1.10148
61110030	rs114253546	8.01776e-10	-1.8452	-1.82197e-10	5.88941e-05	-1.81728	-1.82197e-10	0.000211089	-1.83366	-1.82197e-10
61110451	rs74601925	7.57767e-10	-0.705324	-1.19633	2.13433e-05	-1.63743	-1.19485	6.64789e-05	-1.80092	-1.18814
61110745	rs62509957	7.52252e-10	-0.712627	-1.19634	2.12762e-05	-1.64058	-1.19486	6.63775e-05	-1.80243	-1.18814
61111078	rs10086417	1.8359e-08	1.6981	-0.412264	4.26365e-05	-1.16951	-0.970807	0.000129528	-1.27974	-1.0423
61111258	rs74547542	8.01106e-10	-1.84604	-1.82197e-10	5.87733e-05	-1.81934	-1.82197e-10	0.00021078	-1.83512	-1.82197e-10
61111338	rs28689904	1.41354e-08	1.44956	-0.425159	3.80699e-05	-1.27589	-0.977712	0.000116883	-1.37676	-1.048
61111576	rs11774878	1.44359e-08	1.47734	-0.431902	3.83771e-05	-1.26426	-0.981303	0.000117775	-1.36619	-1.05096
61111651	rs74459651	1.85285e-08	1.72693	-0.431902	4.27291e-05	-1.15684	-0.981303	0.000129909	-1.26814	-1.05096
61111851	rs72663291	1.69774e-09	-1.09498	-1.82197e-10	0.000102334	-1.26478	-1.82197e-10	0.00024171	-1.6982	-1.82197e-10
61111863	rs72663292	1.43393e-08	1.47734	-0.438615	3.82407e-05	-1.26426	-0.984864	0.000117431	-1.36619	-1.05389
61112245	rs10957121	1.47114e-09	-1.23824	-1.82197e-10	0.000219128	-0.503365	-1.82197e-10	0.000536976	-0.899983	-1.82197e-10
61112259	rs79833155	8.02085e-10	-1.84482	-1.82197e-10	5.89481e-05	-1.81637	-1.82197e-10	0.000211228	-1.833	-1.82197e-10
61112383	rs77075097	1.80863e-09	-1.03171	-1.82197e-10	0.000200016	-0.594627	-1.82197e-10	0.00167038	0.234871	-1.82197e-10
61112594	rs4128419	8.80645e-10	-1.73105	-0.0203274	3.47683e-05	-1.57189	-0.772422	0.00010331	-1.75568	-0.792521
61112748	rs7464897	2.05347e-08	1.93449	-0.536653	4.02257e-05	-1.16561	-1.03291	0.00012647	-1.25235	-1.09358
61112814	rs10108917	2.43403e-07	4.27153	-0.401088	8.40219e-05	-0.456003	-1.00594	0.000195946	-0.85528	-1.05282
61112823	rs62509958	7.64668e-10	-0.697181	-1.19541	2.14463e-05	-1.63391	-1.19357	6.67445e-05	-1.7992	-1.18586
61112963	rs10109145	1.67219e-08	1.6694	-0.476953	4.06923e-05	-1.18205	-1.00493	0.000124513	-1.29123	-1.0703
61113684	rs11987574	1.26269e-07	3.94157	-0.727434	6.60272e-05	-0.556382	-1.14657	0.000161468	-0.93209	-1.16954
61113686	rs11991280	5.78118e-08	2.9222	-0.489291	4.57424e-05	-1.05871	-1.01128	0.000119702	-1.32548	-1.07545
61113884	rs11776914	6.11106e-10	-1.71015	-0.406613	2.70843e-05	-1.60574	-0.988325	8.35478e-05	-1.75855	-1.00197
61114703	rs113343205	4.77524e-10	-1.18408	-1.17934	2.74046e-05	-1.47224	-1.11007	9.96276e-05	-1.47702	-1.10748
61115517	rs28549858	4.26433e-10	-1.30252	-1.17406	2.53817e-05	-1.56007	-1.09892	9.23429e-05	-1.56426	-1.09617
61115756	rs11989538	2.47195e-07	4.73373	-0.847837	8.51438e-05	-0.268383	-1.1803	0.000205409	-0.668668	-1.19227
61115827	rs28537913	7.08281e-08	3.30179	-0.665809	5.00897e-05	-0.883531	-1.09568	0.000127948	-1.19292	-1.14139
61115864	rs10216889	4.58483e-10	-1.2234	-1.18071	2.65281e-05	-1.50173	-1.11309	9.64552e-05	-1.50632	-1.11054
61115929	rs10216890	4.387e-10	-1.26799	-1.18023	2.56928e-05	-1.53478	-1.11203	9.34405e-05	-1.53915	-1.10947
61115987	rs10106120	6.96606e-08	3.30179	-0.68243	4.97302e-05	-0.883531	-1.10288	0.00012727	-1.19292	-1.1467
61116036	rs9298026	5.75607e-10	-1.66817	-0.50844	3.01085e-05	-1.44921	-1.039	8.5656e-05	-1.68474	-1.05085
61116348	rs28624458	7.66598e-08	3.40792	-0.692818	5.18566e-05	-0.837236	-1.1073	0.000131809	-1.15465	-1.14993
61117059	rs79377537	2.95908e-09	-1.54511e-10	-0.539402	0.000150614	-1.54511e-10	-0.878301	0.000575228	-1.54511e-10	-0.831171
61117108	rs62511575	7.05963e-10	-0.774914	-1.19756	2.06674e-05	-1.66686	-1.19761	6.51259e-05	-1.81461	-1.195
61117138	rs62511576	7.22304e-10	-0.751966	-1.19762	2.08651e-05	-1.65729	-1.19765	6.53767e-05	-1.81029	-1.19548
61117903	rs7841174	2.11722e-07	4.63952	-0.908522	8.47513e-05	-0.263186	-1.19012	0.00020758	-0.653234	-1.19718
61117930	rs12677683	7.47655e-10	-0.735995	-1.1791	2.13097e-05	-1.65056	-1.18331	6.60213e-05	-1.80717	-1.18879
61119308	rs13278859	8.30684e-07	5.43526	-0.337288	0.00130467	1.42628	-0.14559	0.00383858	1.12644	-0.0595182
61119365	rs62511577	6.90054e-10	-0.815143	-1.18012	2.34342e-05	-1.56164	-1.17719	7.01483e-05	-1.75587	-1.17945
61119546	rs62511578	2.60817e-09	-0.0146627	-0.650968	6.04566e-05	-0.795038	-0.996059	0.000141298	-1.28332	-0.951741
61120512	rs13259697	1.93786e-08	2.47495	-1.13506	5.65883e-05	-0.748785	-1.10843	0.000217923	-0.738361	-1.06344
61120636	rs13261565	6.99417e-09	1.48228	-1.16148	3.80243e-05	-1.06941	-1.18539	0.000145401	-1.03843	-1.16801
61120869	rs12677216	8.19478e-09	1.64538	-1.16616	4.28278e-05	-0.947786	-1.18805	0.000163087	-0.919424	-1.17223
61121719	rs35437140	7.4704e-09	1.57055	-1.18388	3.92981e-05	-1.02637	-1.19548	0.000149212	-0.994557	-1.18601
61121818	rs117395199	1.63465e-09	-1.54511e-10	-1.13285	0.000111042	-1.54511e-10	-1.18311	0.000407595	-1.54511e-10	-1.17566
61121845	rs7826359	6.91822e-09	1.48972	-1.17984	3.73102e-05	-1.07978	-1.19398	0.000142219	-1.04623	-1.18234
61122874	rs11995055	8.9108e-09	1.74752	-1.18454	4.28728e-05	-0.938344	-1.19644	0.000162835	-0.904896	-1.1883
61122903	rs11991354	9.19774e-09	1.77844	-1.18376	4.62537e-05	-0.862685	-1.1962	0.000173121	-0.844299	-1.18764
61122916	rs11998400	8.3989e-09	1.68759	-1.18376	4.4124e-05	-0.909822	-1.1962	0.000165077	-0.891878	-1.18764
61123129	rs11998464	8.65654e-09	1.71821	-1.18418	4.22583e-05	-0.953076	-1.19615	0.000160535	-0.919897	-1.18753
61123136	rs11998465	8.99094e-09	1.75612	-1.18418	4.37882e-05	-0.917512	-1.19615	0.000166924	-0.880869	-1.18753
61123581	rs13253763	1.00725e-08	1.86892	-1.18339	4.56244e-05	-0.876705	-1.19588	0.000173632	-0.842156	-1.18684
61123647	rs13253838	8.65654e-09	1.71821	-1.18418	4.22583e-05	-0.953076	-1.19615	0.000160535	-0.919897	-1.18753
61124264	rs7007072	8.67037e-09	1.71821	-1.18258	4.22821e-05	-0.953076	-1.19558	0.000160758	-0.919897	-1.18614
61124668	rs7011817	1.2639e-09	-0.396974	-0.993103	1.84452e-05	-1.78781	-1.19041	8.60097e-05	-1.56358	-1.16789
61124752	rs75606087	5.26677e-10	-1.09415	-1.1713	1.98897e-05	-1.7103	-1.19252	8.0764e-05	-1.60114	-1.19327
61124929	rs75564928	4.23761e-10	-1.36005	-1.12281	2.3386e-05	-1.67595	-1.06494	9.37454e-05	-1.58438	-1.06098
61125034	rs78269345	1.89027e-09	-1.54511e-10	-0.987561	0.000156992	-1.54511e-10	-0.836829	0.00051823	-1.54511e-10	-0.935517
61125287	rs10957122	9.28034e-09	1.7799	-1.17628	4.37336e-05	-0.922002	-1.1929	0.000166853	-0.888259	-1.18057
61125356	rs150432054	8.09518e-10	-1.8356	-1.82197e-10	6.21931e-05	-1.76278	-1.82197e-10	0.000280885	-1.54799	-1.82197e-10
61125580	rs12542804	9.28953e-09	1.7799	-1.17529	4.37543e-05	-0.922002	-1.19243	0.000167001	-0.888259	-1.17968
61125649	rs12550354	9.28034e-09	1.7799	-1.17628	4.37336e-05	-0.922002	-1.1929	0.000166853	-0.888259	-1.18057
61125719	rs72663296	3.11457e-09	-0.488188	-1.82197e-10	0.00020439	-0.572993	-1.82197e-10	0.000350732	-1.32592	-1.82197e-10
61125863	rs7829561	1.19966e-09	-0.435431	-1.00681	1.82749e-05	-1.79563	-1.19187	8.40508e-05	-1.58054	-1.17397
61125887	rs79758085	3.53955e-10	-1.83158	-0.831287	1.86326e-05	-1.8216	-1.14651	6.70462e-05	-1.85014	-1.13042
61125930	rs72663298	2.48251e-09	-0.715007	-1.82197e-10	0.000164138	-0.792316	-1.82197e-10	0.000305863	-1.4628	-1.82197e-10
61126361	rs78552885	3.51628e-10	-1.83462	-0.83484	1.86831e-05	-1.81757	-1.14783	6.69995e-05	-1.84931	-1.13194
61126591	rs10100519	9.02533e-09	1.74475	-1.169	4.23708e-05	-0.957375	-1.18919	0.000161554	-0.927104	-1.17399
61126657	rs10100434	9.07133e-09	1.74752	-1.16668	4.32401e-05	-0.938344	-1.18791	0.00016553	-0.904896	-1.17189
61126665	rs10100615	9.07133e-09	1.74752	-1.16668	4.32401e-05	-0.938344	-1.18791	0.00016553	-0.904896	-1.17189
61127050	rs12543642	9.08213e-09	1.74752	-1.16549	4.32692e-05	-0.938344	-1.18724	0.00016571	-0.904896	-1.1708
61127454	rs11990876	9.10438e-09	1.74752	-1.16305	4.33303e-05	-0.938344	-1.18583	0.000166081	-0.904896	-1.16856
61127470	rs11994656	9.11584e-09	1.74752	-1.16179	4.33624e-05	-0.938344	-1.18509	0.000166273	-0.904896	-1.16741
61127624	rs11990909	9.42788e-09	1.7799	-1.16051	4.41104e-05	-0.922002	-1.18432	0.000169262	-0.888259	-1.16623
61127759	rs11991009	9.10438e-09	1.74752	-1.16305	4.33303e-05	-0.938344	-1.18583	0.000166081	-0.904896	-1.16856
61127901	rs181590910	4.19933e-09	-0.189354	-1.82197e-10	0.000100666	-1.28122	-1.82197e-10	0.000355054	-1.31367	-1.82197e-10
61128494	rs6986354	1.68419e-09	-1.10299	-1.82197e-10	5.89015e-05	-1.81716	-1.82197e-10	0.000208879	-1.84418	-1.82197e-10
61128625	rs12708001	1.02068e-08	1.86057	-1.16179	4.8201e-05	-0.832557	-1.18509	0.000184645	-0.800093	-1.16741
61128841	rs13251863	9.87093e-09	1.83081	-1.16549	4.73548e-05	-0.848117	-1.18724	0.000181133	-0.8159	-1.1708
61129120	rs72663302	3.15266e-09	-0.476033	-1.82197e-10	0.00020681	-0.561222	-1.82197e-10	0.000353391	-1.31836	-1.82197e-10
61129861	rs12708002	1.02068e-08	1.86057	-1.16179	4.8201e-05	-0.832557	-1.18509	0.000184645	-0.800093	-1.16741
61129927	rs72665103	9.12245e-10	-0.701305	-1.01482	6.48752e-05	-0.524701	-1.19586	0.000105283	-1.33808	-1.1912
61130057	rs59743106	1.08555e-08	1.92344	-1.16305	4.97843e-05	-0.799497	-1.18583	0.00019073	-0.766515	-1.16856
61130076	rs56309258	1.08691e-08	1.92344	-1.16179	4.98211e-05	-0.799497	-1.18509	0.00019095	-0.766515	-1.16741
61130215	rs61219237	9.36256e-09	1.77165	-1.15921	4.60903e-05	-0.878881	-1.18354	0.000176575	-0.847158	-1.16503
61130407	rs145370713	8.85983e-10	-1.74534	-1.82197e-10	5.93941e-05	-1.80883	-1.82197e-10	0.000207458	-1.85101	-1.82197e-10
61130619	rs78922489	3.47834e-10	-1.8415	-0.838805	1.88824e-05	-1.8055	-1.14929	6.71198e-05	-1.84584	-1.13362
61130839	rs7462276	8.13124e-10	-0.763631	-1.06752	6.472e-05	-0.525574	-1.19738	0.000103646	-1.34766	-1.1973
61131564	rs62511580	1.15929e-09	-0.637663	-0.838805	3.15875e-05	-1.29097	-1.14929	8.31962e-05	-1.63112	-1.13362
61132294	rs143641256	2.94896e-09	-1.54511e-10	-0.542826	0.000217517	-1.54511e-10	-0.510747	0.000730132	-1.54511e-10	-0.592712
61132386	rs10100314	1.52891e-09	-0.00673422	-1.19299	1.84508e-05	-1.80484	-1.17308	8.44472e-05	-1.55217	-1.19764
61132545	rs13255207	8.77916e-09	1.68858	-1.14048	2.74601e-05	-1.41131	-1.16898	0.000128027	-1.13866	-1.19503
61132637	rs10957123	1.02937e-08	1.83905	-1.13179	2.83439e-05	-1.51114	-1.03747	0.000125575	-1.22331	-1.12973
61133068	rs78314363	8.74074e-10	-1.75887	-1.82197e-10	6.05041e-05	-1.79031	-1.82197e-10	0.000209134	-1.84296	-1.82197e-10
61133308	rs10103858	6.14471e-09	1.35676	-1.16544	4.43321e-05	-0.917091	-1.18422	0.000157265	-0.960274	-1.16773
61133347	rs10103871	6.13703e-09	1.35676	-1.1667	4.42096e-05	-0.917091	-1.18699	0.000156643	-0.960274	-1.17169
61133576	rs13265385	5.96278e-09	1.32906	-1.1678	4.361e-05	-0.932007	-1.18573	0.000154639	-0.974841	-1.17
61133751	rs13265912	5.96975e-09	1.32906	-1.16664	4.36424e-05	-0.932007	-1.18499	0.000154813	-0.974841	-1.16888
61133850	rs13268419	6.3164e-09	1.38668	-1.1678	4.52127e-05	-0.895915	-1.18573	0.000162534	-0.925051	-1.17
61133958	rs148398644	1.95499e-09	-1.54511e-10	-0.953891	0.000162491	-1.54511e-10	-0.802403	0.000650407	-1.54511e-10	-0.708339
61134032	rs13266842	6.30312e-09	1.38457	-1.1678	4.49359e-05	-0.902055	-1.18573	0.00015923	-0.945589	-1.17
61134305	rs192757130	8.02433e-10	-1.84439	-1.82197e-10	5.73202e-05	-1.84437	-1.82197e-10	0.00021063	-1.83584	-1.82197e-10
61134995	rs6471849	2.80277e-09	0.60109	-1.19476	0.000109603	-0.0840436	-1.11212	0.000130887	-1.18647	-1.12514
61136381	rs141379687	3.619e-10	-1.44595	-1.19471	2.118e-05	-1.6638	-1.17617	7.4763e-05	-1.69427	-1.17734
61136473	rs118083443	3.59285e-10	-1.45321	-1.19471	2.10761e-05	-1.66872	-1.17617	7.44273e-05	-1.69877	-1.17734
61136532	rs13259922	6.11633e-09	1.35676	-1.17007	4.42026e-05	-0.917091	-1.18715	0.000156566	-0.960274	-1.17218
61138060	rs7463865	5.74889e-10	-0.994028	-1.18383	1.96672e-05	-1.74425	-1.16982	7.16894e-05	-1.78116	-1.13244
61138303	rs28686938	6.03848e-09	1.34613	-1.17225	4.26259e-05	-0.952085	-1.18848	0.000152361	-0.985409	-1.17428
61138324	rs76550041	8.14196e-10	-1.82983	-1.82197e-10	5.93493e-05	-1.80958	-1.82197e-10	0.00021219	-1.82846	-1.82197e-10
61138612	rs6471850	2.46073e-10	-1.83747	-1.18894	2.10834e-05	-1.66801	-1.17652	6.90148e-05	-1.76889	-1.18272
61139150	rs55658750	5.74889e-10	-0.994028	-1.18383	1.96672e-05	-1.74425	-1.16982	7.16894e-05	-1.78116	-1.13244
61139280	rs12549573	8.69037e-10	-0.581348	-1.1833	3.17217e-05	-1.2525	-1.18352	8.06944e-05	-1.60677	-1.18849
61139319	rs12549574	6.47447e-09	1.41599	-1.17241	4.98395e-05	-0.797554	-1.18666	0.000178458	-0.829856	-1.17173
61139647	rs6997366	6.28741e-09	1.38668	-1.17241	4.51706e-05	-0.895915	-1.18666	0.000162253	-0.925051	-1.17173
61139663	rs4738799	8.69037e-10	-0.581348	-1.1833	3.17217e-05	-1.2525	-1.18352	8.06944e-05	-1.60677	-1.18849
61140083	rs7462315	8.69736e-10	-0.581348	-1.1825	3.16971e-05	-1.2525	-1.18429	8.06443e-05	-1.60677	-1.18911
61140353	rs79703979	2.23406e-09	-1.54511e-10	-0.820457	0.000188931	-1.54511e-10	-0.651643	0.00061455	-1.54511e-10	-0.765047
61140620	rs7463084	6.25726e-09	1.38668	-1.17721	4.49593e-05	-0.895915	-1.19135	0.000161074	-0.925051	-1.17902
61140958	rs7463207	6.09748e-09	1.35885	-1.17525	4.43353e-05	-0.911001	-1.19024	0.000158997	-0.939904	-1.17715
61141650	rs62511582	6.22489e-10	-0.94318	-1.15513	1.96779e-05	-1.72096	-1.19257	6.86558e-05	-1.75955	-1.19728
61141915	rs62511583	6.36623e-10	-0.920727	-1.15513	1.98475e-05	-1.71238	-1.19257	6.91534e-05	-1.75233	-1.19728
61142476	rs67956711	6.36347e-09	1.40268	-1.17638	4.52975e-05	-0.890543	-1.18923	0.000163971	-0.910487	-1.17576
61142995	rs7013855	8.20658e-10	-0.62881	-1.19312	7.68695e-05	-0.446919	-1.10399	0.000118985	-1.28929	-1.11765
61143029	rs76802947	4.25138e-10	-1.78025	-0.699367	2.67537e-05	-1.5902	-1.01615	9.12248e-05	-1.7022	-0.970413
61143069	rs13268836	5.84782e-09	1.31719	-1.1754	4.30684e-05	-0.94163	-1.1886	0.00015383	-0.975334	-1.17476
61143091	rs9969468	2.61703e-10	-1.78233	-1.1825	2.42026e-05	-1.52227	-1.18429	7.614e-05	-1.66425	-1.18911
61143557	rs11780368	2.62921e-10	-1.77769	-1.1825	2.44474e-05	-1.5122	-1.18429	7.67213e-05	-1.65664	-1.18911
61144537	rs12548662	6.17095e-09	1.37478	-1.17921	4.45397e-05	-0.905671	-1.19097	0.000161072	-0.925457	-1.17863
61144790	rs73683396	2.21026e-09	0.309503	-1.14067	1.97293e-05	-1.7133	-1.19762	0.000105817	-1.3512	-1.17302
61145146	rs11784742	8.89518e-10	-0.562289	-1.17906	3.20229e-05	-1.2394	-1.18718	8.11402e-05	-1.59837	-1.19138
61145264	rs6986917	3.40849e-10	-1.50691	-1.19368	1.78448e-05	-1.84944	-1.16188	7.08424e-05	-1.74292	-1.18256
61145347	rs6987086	8.51934e-10	-0.599371	-1.18515	3.14175e-05	-1.26486	-1.1808	8.02266e-05	-1.61464	-1.18644
61145499	rs13262241	1.23513e-08	2.06337	-1.17388	5.66562e-05	-0.71512	-1.1409	0.000203229	-0.764078	-1.10752
61145802	rs10092625	6.57261e-09	1.40268	-1.14405	4.62504e-05	-0.890543	-1.16841	0.000169242	-0.910487	-1.14412
61145980	rs10106102	5.16657e-09	1.20446	-1.18653	4.04957e-05	-0.996816	-1.19501	0.000146092	-1.01562	-1.18608
61146133	rs10093017	4.77372e-09	1.1216	-1.18275	3.86684e-05	-1.04497	-1.19303	0.000137968	-1.07669	-1.18223
61146139	rs10106235	4.51792e-09	1.0657	-1.18193	3.75813e-05	-1.07395	-1.19256	0.000134217	-1.10509	-1.18139
61146817	rs72665109	2.80047e-09	-0.59449	-1.82197e-10	0.000184409	-0.675867	-1.82197e-10	0.000328604	-1.39108	-1.82197e-10
61146834	rs7465501	6.53119e-10	-0.861143	-1.18913	1.81141e-05	-1.82579	-1.17054	7.44943e-05	-1.68551	-1.18971
61147473	rs71523399	1.03058e-09	-1.59416	-1.82197e-10	0.00011826	-1.12014	-1.82197e-10	0.000323755	-1.40595	-1.82197e-10
61148062	rs10108007	5.77123e-09	1.31719	-1.18858	4.27529e-05	-0.94163	-1.19596	0.00015178	-0.975334	-1.18817
61148830	rs10096803	2.42887e-09	0.393517	-1.13037	2.34708e-05	-1.69296	-1.04431	0.000111064	-1.33843	-1.1374
61148888	rs10111628	2.50207e-10	-1.85083	-1.15892	2.48506e-05	-1.5677	-1.11244	7.04538e-05	-1.77356	-1.15742
61149091	rs142330382	3.55054e-09	-0.357179	-1.82197e-10	9.62533e-05	-1.32604	-1.82197e-10	0.000316461	-1.42874	-1.82197e-10
61149123	rs7465573	5.76419e-10	-0.979534	-1.19567	1.99082e-05	-1.72466	-1.17723	6.85178e-05	-1.76396	-1.19488
61149197	rs77439946	1.54819e-09	-1.54511e-10	-1.18719	0.000114261	-1.54511e-10	-1.15454	0.000410216	-1.54511e-10	-1.16925
61149444	rs12543049	6.06607e-09	0.91874	-0.740308	5.06387e-05	-1.1379	-0.830409	0.000199096	-1.17635	-0.715799
61149731	rs6984526	1.43918e-09	-0.451419	-0.808787	2.36596e-05	-1.63953	-1.08972	0.000110662	-1.48371	-0.995742
61149930	rs117974893	1.4723e-09	-1.23745	-1.82197e-10	8.62337e-05	-1.43596	-1.82197e-10	0.000340691	-1.35496	-1.82197e-10
61150249	rs10081509	1.47136e-09	-0.0818859	-1.1562	7.19652e-05	-0.419899	-1.19694	0.000154419	-0.956495	-1.18977
61150373	rs12543772	3.84444e-10	-1.79621	-0.784029	3.14319e-05	-1.74904	-0.696158	0.000104288	-1.7068	-0.83198
61150520	rs73245653	9.87945e-10	-1.63641	-1.82197e-10	5.92047e-05	-1.81202	-1.82197e-10	0.000214592	-1.8172	-1.82197e-10
61150629	rs79328018	1.54578e-09	-1.54511e-10	-1.18875	0.000118395	-1.54511e-10	-1.119	0.000419455	-1.54511e-10	-1.14698
61150883	rs56227154	1.61004e-09	0.020007	-1.16802	0.00157728	2.60553	-1.1351	0.000124292	-1.19314	-1.17017
61151150	rs12708003	2.92883e-09	0.506637	-1.05631	2.20242e-05	-1.7302	-1.07068	0.000199589	-0.961059	-0.928619
61151445	rs75737336	8.03991e-10	-1.84245	-1.82197e-10	5.69425e-05	-1.85098	-1.82197e-10	0.000221344	-1.78622	-1.82197e-10
61151574	rs8180936	2.63776e-07	5.12377	-1.17295	0.00837876	4.18728	-1.04685	0.00135906	1.17351	-1.1449
61151819	rs35323112	2.43465e-09	0.358358	-1.09283	2.00072e-05	-1.78807	-1.10886	0.00016299	-1.10772	-0.984526
61152109	rs28698649	4.25978e-10	-1.61405	-0.863595	2.96763e-05	-1.78871	-0.713967	0.000109482	-1.79538	-0.694789
61152149	rs12549942	1.0295e-08	1.72537	-1.01799	9.64347e-05	-0.156723	-1.16743	0.000108922	-1.35193	-1.14337
61152800	rs7462854	3.05934e-09	0.347026	-0.853105	0.00109983	1.87814	-0.768252	0.00108876	0.73701	-0.930153
61153426	rs186667292	2.49389e-09	-1.54511e-10	-0.710434	0.000132907	-1.54511e-10	-1.00337	0.000499996	-1.54511e-10	-0.971337
61153560	rs9298027	1.03028e-09	-0.546738	-1.04771	0.00227796	2.34898	-0.510966	0.000123029	-1.33497	-1.03854
61153994	rs79911924	8.76028e-10	-1.75664	-1.82197e-10	5.85238e-05	-1.82359	-1.82197e-10	0.000234244	-1.72957	-1.82197e-10
61154043	rs74675770	9.75975e-10	-1.6486	-1.82197e-10	0.000495318	0.312177	-1.82197e-10	0.000695553	-0.64123	-1.82197e-10
61154182	rs7007157	8.74688e-10	-0.584561	-1.17361	0.00132341	2.47609	-1.18114	0.000122212	-1.23654	-1.14364
61154436	rs150124469	7.97096e-10	-1.85106	-1.82197e-10	5.81839e-05	-1.82941	-1.82197e-10	0.000218839	-1.7976	-1.82197e-10
61154482	rs76896050	2.05399e-09	-1.54511e-10	-0.904496	0.000118676	-1.54511e-10	-1.11662	0.000441732	-1.54511e-10	-1.09523
61155109	rs77383884	5.18417e-10	-1.47265	-0.808606	3.48877e-05	-1.68829	-0.652601	0.000126783	-1.71398	-0.629477
61155149	rs6994129	7.26483e-10	-0.770213	-1.17361	0.000933153	2.12669	-1.18114	0.000107627	-1.36363	-1.14364
61155907	rs73683400	4.42057e-10	-1.79869	-0.64191	3.60975e-05	-1.84477	-0.462032	0.000135732	-1.84762	-0.427635
61156208	rs6999752	4.248e-10	-1.84243	-0.637986	3.58607e-05	-1.84786	-0.465523	0.000137008	-1.84509	-0.420809
61156357	rs9643518	5.04823e-10	-1.49091	-0.816916	3.41373e-05	-1.70019	-0.662445	0.000124154	-1.72489	-0.639529
61156579	rs28368823	8.11567e-10	-1.83307	-1.82197e-10	5.92491e-05	-1.81127	-1.82197e-10	0.000268638	-1.59257	-1.82197e-10
61156654	rs145079916	2.21085e-09	-1.54511e-10	-0.830902	0.00013214	-1.54511e-10	-1.00916	0.000497353	-1.54511e-10	-0.976638
61156827	rs74701322	4.8618e-10	-1.51506	-0.830398	3.38188e-05	-1.69355	-0.678452	0.000123723	-1.71202	-0.655877
61157788	rs6991411	8.61668e-10	-0.663666	-1.1095	0.0015901	2.13101	-0.652485	0.000108168	-1.39982	-1.10243
61157809	rs7009181	8.63216e-10	-0.663666	-1.1077	0.00159719	2.13101	-0.648035	0.00010837	-1.39982	-1.10057
61158053	rs9643367	8.05605e-10	-0.66645	-1.17399	0.00114306	2.32926	-1.18082	0.0001158	-1.28986	-1.14421
61158163	rs9643368	8.11982e-10	-0.658566	-1.17399	0.00113125	2.31888	-1.18082	0.000115875	-1.28921	-1.14421
61158342	rs80159570	1.77825e-09	-1.54511e-10	-1.04865	0.000180877	-1.54511e-10	-0.695206	0.000533804	-1.54511e-10	-0.905907
61158370	rs112165998	2.46456e-09	-0.722265	-1.82197e-10	0.000129962	-1.02578	-1.82197e-10	0.00035171	-1.32313	-1.82197e-10
61159801	rs147271164	2.08377e-09	-1.54511e-10	-0.8901	0.000126078	-1.54511e-10	-1.05612	0.000510001	-1.54511e-10	-0.951525
61159951	rs6471851	7.81403e-10	-0.698973	-1.17197	0.00107667	2.26797	-1.17937	0.000113026	-1.31217	-1.14615
61159974	rs7814086	8.46527e-10	-0.692466	-1.09843	0.00156501	2.08807	-0.62544	0.000107017	-1.42201	-1.09094
61160030	rs6471852	7.67724e-10	-0.71667	-1.17193	0.00103794	2.23445	-1.18248	0.000112229	-1.32425	-1.14114
61160179	rs7814280	5.16938e-10	-1.09479	-1.18932	0.000544563	1.56758	-1.16062	8.80279e-05	-1.53866	-1.16963
61160346	rs7814473	7.81432e-10	-0.698973	-1.17193	0.00107333	2.26797	-1.18248	0.000113593	-1.31217	-1.14114
61160657	rs6471853	5.20502e-10	-1.08923	-1.18801	0.000533048	1.54882	-1.16323	8.81929e-05	-1.53914	-1.16727
61161038	rs6987786	7.76987e-10	-0.706934	-1.16968	0.0010192	2.21788	-1.18413	0.000112569	-1.32455	-1.13782
61161079	rs6988169	7.70356e-10	-0.71667	-1.16851	0.00103541	2.23445	-1.18492	0.000112794	-1.32425	-1.13612
61161613	rs72665113	2.36838e-09	0.0537113	-0.815786	0.000783451	1.51185	-0.741159	0.000822263	0.433141	-0.907017
61162372	rs79587441	4.19481e-10	-1.55998	-0.933036	2.84274e-05	-1.7436	-0.802075	0.000103475	-1.76427	-0.78234
61162382	rs78065993	4.19481e-10	-1.55998	-0.933036	2.84274e-05	-1.7436	-0.802075	0.000103475	-1.76427	-0.78234
61162506	rs6998008	7.82057e-10	-0.750058	-1.12005	0.00128192	1.94783	-0.68474	0.000100282	-1.46343	-1.11452
61163247	rs78909002	4.28935e-10	-1.52638	-0.944344	2.86247e-05	-1.72282	-0.815929	0.000103948	-1.74551	-0.796538
61163309	rs7812953	7.55126e-10	-0.726737	-1.17841	0.00106966	2.25874	-1.17667	0.000112578	-1.31131	-1.15097
61163575	rs181597450	7.65243e-09	-1.54511e-10	0.410744	0.000393443	-1.54511e-10	0.0819133	0.00151709	-1.54511e-10	0.138611
61164294	rs75422335	4.11706e-10	-1.55183	-0.959897	2.76417e-05	-1.73862	-0.835078	0.000100481	-1.75979	-0.816174
61164367	rs6471854	8.8248e-09	1.60797	-1.05469	9.50007e-05	-0.157891	-1.18125	0.000104966	-1.3697	-1.1626
61164398	rs117435232	6.36594e-09	0.226683	-1.82197e-10	0.000104513	-1.24371	-1.82197e-10	0.000522584	-0.927151	-1.82197e-10
61164419	rs117830345	6.8042e-09	0.293262	-1.82197e-10	0.000102645	-1.26174	-1.82197e-10	0.000534217	-0.905135	-1.82197e-10
61164850	rs6471855	5.29593e-10	-1.07348	-1.18644	0.000541135	1.56673	-1.16608	8.8242e-05	-1.54177	-1.16408
61165058	rs7009243	5.22844e-10	-1.08673	-1.18602	0.000527811	1.5389	-1.16318	8.73347e-05	-1.55011	-1.16608
61165131	rs76533873	4.02995e-10	-1.56249	-0.970623	2.71006e-05	-1.74512	-0.848352	9.85446e-05	-1.76564	-0.829792
61165323	rs74469997	4.05036e-10	-1.54899	-0.979069	2.70394e-05	-1.73688	-0.858848	9.82141e-05	-1.75822	-0.840566
61165575	rs10094553	5.71907e-10	-1.07516	-1.10789	0.000774381	1.39092	-0.631882	8.68586e-05	-1.62706	-1.0946
61166119	rs12542601	2.25885e-09	0.256498	-1.06592	2.08572e-05	-1.77286	-1.08246	0.000178356	-1.05846	-0.943702
61166159	rs35524626	5.47055e-10	-1.1034	-1.12408	0.000702697	1.32434	-0.662442	8.46767e-05	-1.63888	-1.10821
61167565	rs79819088	4.8839e-09	1.10504	-1.14338	0.000139267	-0.152828	-0.803803	0.000160108	-1.21802	-0.892069
61167608	rs6996114	8.9912e-10	-0.544078	-1.18654	0.00245061	2.81495	-0.903875	0.000123221	-1.19243	-1.17952
61167887	rs10957124	9.89353e-10	-0.474383	-1.1606	0.00329877	2.97034	-0.762063	0.000116229	-1.28329	-1.14709
61167989	rs146274653	6.87986e-09	0.30432	-1.82197e-10	8.7837e-05	-1.41754	-1.82197e-10	0.000493613	-0.984185	-1.82197e-10
61168623	rs6983830	1.13822e-09	-0.328397	-1.16642	0.00281843	2.94951	-0.898594	0.000119608	-1.23367	-1.16805
61168775	rs7002369	1.15861e-09	-0.309403	-1.16766	0.00290376	2.98318	-0.902447	0.000120921	-1.22155	-1.16925
61169713	rs11774698	1.16004e-09	-0.309403	-1.16642	0.00291497	2.98318	-0.898594	0.000121066	-1.22155	-1.16805
61169723	rs11781514	1.16004e-09	-0.309403	-1.16642	0.00291497	2.98318	-0.898594	0.000121066	-1.22155	-1.16805
61169752	rs74907978	2.76926e-10	-1.71302	-1.19526	1.77016e-05	-1.82551	-1.19386	6.41351e-05	-1.83503	-1.18992
61169828	rs7463930	1.1615e-09	-0.309403	-1.16516	0.00292629	2.98318	-0.894716	0.000121215	-1.22155	-1.16682
61169967	rs7463939	1.16285e-09	-0.309403	-1.164	0.00293659	2.98318	-0.891204	0.000121352	-1.22155	-1.16569
61170012	rs7463988	8.38539e-10	-1.80037	-1.82197e-10	5.8074e-05	-1.8313	-1.82197e-10	0.000207747	-1.84962	-1.82197e-10
61170179	rs77828969	2.76225e-10	-1.71494	-1.19588	1.7673e-05	-1.82633	-1.19465	6.40198e-05	-1.83568	-1.19107
61170322	rs11774872	1.18684e-09	-0.290294	-1.16269	0.00304947	3.01698	-0.887277	0.000123002	-1.20932	-1.16441
61170560	rs10093008	1.18842e-09	-0.290294	-1.16136	0.00306154	3.01698	-0.883326	0.000123163	-1.20932	-1.16311
61170610	rs117556352	1.93771e-09	-1.54511e-10	-0.962771	0.00012184	-1.54511e-10	-1.09031	0.000486241	-1.54511e-10	-0.999233
61170628	rs59827748	2.43082e-10	-1.84113	-1.1975	1.7327e-05	-1.84364	-1.19712	6.27674e-05	-1.85102	-1.19548
61170838	rs13267008	1.19004e-09	-0.290294	-1.16	0.00307374	3.01698	-0.879349	0.000123326	-1.20932	-1.16178
61170899	rs73685407	2.51179e-10	-1.82539	-1.18048	1.78118e-05	-1.83561	-1.17756	6.69183e-05	-1.81453	-1.16793
61170900	rs13266513	1.19004e-09	-0.290294	-1.16	0.00307374	3.01698	-0.879349	0.000123326	-1.20932	-1.16178
61170954	rs75342619	2.75523e-10	-1.71665	-1.19671	1.76404e-05	-1.82706	-1.19577	6.3873e-05	-1.83625	-1.19279
61171356	rs7826329	1.19318e-09	-0.290294	-1.15736	0.00309716	3.01698	-0.871758	0.000123644	-1.20932	-1.15921
61171394	rs145734145	8.21059e-10	-1.82144	-1.82197e-10	5.70042e-05	-1.8499	-1.82197e-10	0.000220734	-1.78898	-1.82197e-10
61171764	rs10097537	1.19318e-09	-0.290294	-1.15736	0.00309716	3.01698	-0.871758	0.000123644	-1.20932	-1.15921
61171836	rs75450019	2.75875e-10	-1.71538	-1.19671	1.76499e-05	-1.82652	-1.19577	6.39002e-05	-1.83582	-1.19279
61172447	rs140353692	2.10935e-09	-1.54511e-10	-0.8779	0.000129393	-1.54511e-10	-1.03017	0.000479164	-1.54511e-10	-1.01389
61172713	rs79487464	8.40537e-10	-1.79799	-1.82197e-10	5.79904e-05	-1.83275	-1.82197e-10	0.00020767	-1.84999	-1.82197e-10
61172837	rs72665115	1.57073e-09	-1.17274	-1.82197e-10	9.0683e-05	-1.38565	-1.82197e-10	0.000272028	-1.58003	-1.82197e-10
61173684	rs34607844	3.0265e-09	-0.516871	-1.82197e-10	0.000195666	-0.616616	-1.82197e-10	0.000273504	-1.57462	-1.82197e-10
61173971	rs7840279	1.40822e-09	-0.127354	-1.1546	0.00414918	3.30164	-0.864001	0.000137832	-1.10339	-1.15651
61174028	rs74666500	2.69894e-10	-1.737	-1.197	1.74942e-05	-1.83518	-1.19597	6.34518e-05	-1.84245	-1.19321
61174512	rs10109065	1.23953e-09	-0.311206	-1.09834	0.00466327	3.13513	-0.580682	0.00012799	-1.25545	-1.07853
61174516	rs112716443	3.07194e-10	-1.60755	-1.197	1.86413e-05	-1.77167	-1.19597	6.69166e-05	-1.78928	-1.19321
61175261	rs7845524	1.47682e-09	-0.0843248	-1.15006	0.0045247	3.37585	-0.851563	0.000142438	-1.07496	-1.15207
61175350	rs73685408	1.00118e-09	-1.6231	-1.82197e-10	5.76532e-05	-1.83858	-1.82197e-10	0.000217193	-1.80515	-1.82197e-10
61175613	rs7815042	1.23715e-09	-0.311206	-1.10026	0.00464094	3.13513	-0.585483	0.000127721	-1.25545	-1.08063
61175679	rs6471856	1.41462e-09	-0.127354	-1.15006	0.0042011	3.30164	-0.851563	0.000138446	-1.10339	-1.15207
61175865	rs77010982	2.69392e-10	-1.73875	-1.19712	1.74796e-05	-1.83583	-1.19616	6.3402e-05	-1.84292	-1.19352
61176092	rs7002077	1.44608e-09	-0.106929	-1.1485	0.00437023	3.33691	-0.847366	0.000140539	-1.08991	-1.15054
61176409	rs7832414	1.33257e-09	-0.25239	-1.08478	0.00535628	3.24053	-0.547526	0.000134768	-1.21867	-1.06372
61176417	rs7832419	1.44382e-09	-0.106929	-1.15006	0.00435192	3.33691	-0.851563	0.000140323	-1.08991	-1.15207
61176502	rs73685409	9.68038e-10	-1.65676	-1.82197e-10	5.72597e-05	-1.84543	-1.82197e-10	0.000214095	-1.81952	-1.82197e-10
61176718	rs117632519	1.53282e-09	-1.54511e-10	-1.19717	0.000112696	-1.54511e-10	-1.16833	0.000404671	-1.54511e-10	-1.18286
61176941	rs140995786	5.87375e-08	2.4488	-1.82197e-10	0.00563547	2.74381	-1.82197e-10	0.00968709	1.99261	-1.82197e-10
61176951	rs6471857	1.45048e-09	-0.106929	-1.14545	0.00440553	3.33691	-0.839321	0.000140958	-1.08991	-1.14756
61176982	rs7460905	4.92406e-10	-1.23804	-1.09469	0.000362871	1.00336	-1.00233	0.000294211	-0.336468	-1.16517
61177021	rs6471858	1.48364e-09	-0.0843248	-1.14545	0.00458043	3.37585	-0.839321	0.000143082	-1.07496	-1.14756
61177793	rs13248852	5.79807e-10	-0.982372	-1.18697	1.85805e-05	-1.77581	-1.19511	7.85156e-05	-1.67194	-1.1507
61177835	rs137890028	4.93202e-09	-1.54511e-10	-0.0285296	0.000470605	-1.54511e-10	0.260995	0.00168395	-1.54511e-10	0.24296
61178567	rs61743130	1.04191e-09	-1.58322	-1.82197e-10	5.82655e-05	-1.82801	-1.82197e-10	0.000221311	-1.78637	-1.82197e-10
61178574	rs7464181	1.91097e-09	0.104718	-1.08139	0.0079215	3.78036	-0.696045	0.000174263	-0.922658	-1.10271
61179354	rs77206088	8.43649e-10	-1.7943	-1.82197e-10	5.78703e-05	-1.83482	-1.82197e-10	0.000207575	-1.85044	-1.82197e-10
61181813	rs75709683	8.44818e-10	-1.79291	-1.82197e-10	5.78282e-05	-1.83555	-1.82197e-10	0.000207547	-1.85058	-1.82197e-10
61181831	rs75872186	5.36331e-08	2.35789	-1.82197e-10	0.00162842	1.50234	-1.82197e-10	0.00311817	0.859064	-1.82197e-10
61181847	rs72665118	2.91591e-09	0.23017	-0.784267	0.00147374	2.0823	-0.679769	0.000846688	0.4126	-0.857204
61182552	rs76938579	2.17288e-08	1.45436	-1.82197e-10	0.000912356	0.923008	-1.82197e-10	0.00184869	0.336297	-1.82197e-10
61182906	rs72665119	2.00468e-09	-0.161771	-0.767025	0.00125583	1.90302	-0.660491	0.000719175	0.233707	-0.84154
61182911	rs10435600	1.33155e-09	-0.273983	-1.06395	0.00600688	3.46812	-0.660482	0.00015243	-1.07233	-1.0869
61183242	rs182842510	6.34663e-09	0.223646	-1.82197e-10	0.000138181	-0.964458	-1.82197e-10	0.000441157	-1.09654	-1.82197e-10
61183244	rs7464531	3.25114e-10	-1.5788	-1.16906	6.3581e-05	-0.552034	-1.18867	6.4178e-05	-1.8486	-1.17568
61183893	rs28371059	1.342e-09	-0.273983	-1.05614	0.00610099	3.46812	-0.644936	0.000153519	-1.07233	-1.07978
61184143	rs28759336	1.42027e-09	-0.214848	-1.05859	0.0068786	3.59293	-0.649785	0.000158473	-1.03834	-1.08201
61184183	rs28481384	1.342e-09	-0.273983	-1.05614	0.00610099	3.46812	-0.644936	0.000153519	-1.07233	-1.07978
61184249	rs11994317	3.25114e-10	-1.5788	-1.16906	6.3581e-05	-0.552034	-1.18867	6.4178e-05	-1.8486	-1.17568
61184759	rs146155025	1.03573e-09	-1.58917	-1.82197e-10	5.70232e-05	-1.84956	-1.82197e-10	0.000211799	-1.8303	-1.82197e-10
61185013	rs7004004	3.25114e-10	-1.5788	-1.16906	6.3581e-05	-0.552034	-1.18867	6.4178e-05	-1.8486	-1.17568
61185722	rs10216440	5.55994e-09	1.28508	-1.19377	7.76562e-05	-0.394341	-1.14639	9.03071e-05	-1.49776	-1.18496
61186270	rs59550103	5.87456e-10	-0.974433	-1.1818	1.87089e-05	-1.7717	-1.19232	7.86656e-05	-1.68031	-1.14042
61186880	rs7825247	3.2505e-10	-1.5788	-1.16926	6.35665e-05	-0.552034	-1.1889	6.41927e-05	-1.8486	-1.17545
61187018	rs7843385	1.42766e-09	-0.214848	-1.05339	0.00694954	3.59293	-0.639524	0.000159226	-1.03834	-1.07727
61187658	rs12679218	1.87064e-09	-0.24342	-0.754579	0.0011269	1.7808	-0.646602	0.00066422	0.142891	-0.830214
61187935	rs151154845	8.61448e-10	-1.77342	-1.82197e-10	5.71887e-05	-1.84667	-1.82197e-10	0.00021724	-1.80493	-1.82197e-10
61188226	rs4737555	1.61996e-09	-0.387297	-0.754579	0.000906216	1.56286	-0.646602	0.000565662	-0.0177256	-0.830214
61188271	rs62511605	1.6925e-09	-1.09807	-1.82197e-10	7.46194e-05	-1.58062	-1.82197e-10	0.000218392	-1.79964	-1.82197e-10
61188553	rs10094523	1.40667e-09	-0.235229	-1.04782	0.0066575	3.53909	-0.628617	0.000158972	-1.04503	-1.07218
61188688	rs35552143	1.20349e-09	-0.446894	-0.992162	0.00559623	3.26388	-0.527058	0.000151507	-1.14856	-1.01675
61188793	rs13269899	1.17976e-09	-0.465027	-0.99394	0.00540728	3.22922	-0.526744	0.000148896	-1.16136	-1.02132
61188832	rs13272076	3.3625e-10	-1.54366	-1.17052	6.86241e-05	-0.476551	-1.18783	6.43731e-05	-1.84429	-1.17695
61188888	rs13269948	3.35818e-10	-1.54366	-1.17181	6.86789e-05	-0.476551	-1.18703	6.4301e-05	-1.84429	-1.17808
61189211	rs79223912	8.46775e-10	-1.7906	-1.82197e-10	5.77611e-05	-1.83671	-1.82197e-10	0.000207509	-1.85076	-1.82197e-10
61189665	rs181769009	6.77528e-09	0.289002	-1.82197e-10	0.000144238	-0.921558	-1.82197e-10	0.000458984	-1.05692	-1.82197e-10
61189839	rs28376554	1.15437e-09	-0.506635	-0.974092	0.00552501	3.21512	-0.491101	0.000150534	-1.16892	-1.00283
61189851	rs28532174	1.29713e-09	-0.339049	-1.02508	0.00614238	3.415	-0.585051	0.000154416	-1.09499	-1.05129
61189974	rs142274520	1.70089e-09	-1.54511e-10	-1.09312	0.000121094	-1.54511e-10	-1.09645	0.000462856	-1.54511e-10	-1.04852
61190480	rs12543911	5.48247e-10	-1.0286	-1.19671	1.94177e-05	-1.74518	-1.18166	7.22685e-05	-1.71025	-1.1953
61190799	rs4737556	3.04888e-10	-1.63322	-1.17887	5.78902e-05	-0.652894	-1.18158	6.34802e-05	-1.85106	-1.18415
61191012	rs72665124	2.83717e-09	0.184394	-0.765866	0.00141248	2.01928	-0.659197	0.000820817	0.364849	-0.840486
61191247	rs11996007	1.80889e-09	-0.269717	-0.761846	0.00107442	1.74122	-0.654709	0.000640788	0.113592	-0.836829
61191519	rs10429312	4.65444e-10	-1.19703	-1.19201	2.48961e-05	-1.48671	-1.19161	8.78093e-05	-1.51561	-1.19516
61191590	rs7841372	9.88092e-10	-0.67734	-0.958919	0.00394568	2.85686	-0.469505	0.000133253	-1.30276	-0.990932
61191646	rs7841396	3.03941e-10	-1.63322	-1.18198	5.80727e-05	-0.652894	-1.17843	6.33143e-05	-1.85106	-1.18676
61191846	rs7461425	5.2792e-10	-1.06755	-1.19554	1.97842e-05	-1.73056	-1.17758	7.10442e-05	-1.72609	-1.19654
61191927	rs7841804	1.14892e-09	-0.482455	-1.003	0.00477319	3.1218	-0.544054	0.000140433	-1.21029	-1.03092
61191936	rs6471860	3.01708e-10	-1.6406	-1.18198	5.7072e-05	-0.670277	-1.17843	6.33197e-05	-1.85098	-1.18676
61192534	rs28429093	1.2062e-09	-0.426848	-1.00995	0.00531857	3.24278	-0.556842	0.00014396	-1.17906	-1.03734
61192542	rs55948763	1.56123e-09	-0.425458	-0.753345	0.000855976	1.50444	-0.645225	0.000542606	-0.0604633	-0.82909
61192855	rs13274525	1.18776e-09	-0.445105	-1.00711	0.00516486	3.2082	-0.55159	0.000142543	-1.19158	-1.03471
61193150	rs6998446	3.30164e-10	-1.5482	-1.18424	7.04391e-05	-0.461654	-1.17662	6.36732e-05	-1.8438	-1.18838
61193207	rs6998745	1.17341e-09	-0.445105	-1.01926	0.00499669	3.2082	-0.584692	0.000141899	-1.19158	-1.03924
61193370	rs143254961	8.04126e-10	-1.84228	-1.82197e-10	0.00022929	-0.458036	-1.82197e-10	0.000401345	-1.19111	-1.82197e-10
61193447	rs112802688	1.54978e-09	-1.18616	-1.82197e-10	5.69725e-05	-1.85045	-1.82197e-10	0.000248194	-1.67173	-1.82197e-10
61193453	rs7002846	3.27672e-10	-1.5482	-1.19182	7.08152e-05	-0.461654	-1.1713	6.34462e-05	-1.8438	-1.19195
61193522	rs7002871	3.29769e-10	-1.5482	-1.18544	7.0662e-05	-0.461654	-1.17346	6.35294e-05	-1.8438	-1.19064
61193526	rs7003287	1.20519e-09	-0.444481	-0.993157	0.00517156	3.19395	-0.536045	0.000145308	-1.18423	-1.02286
61193570	rs74792169	1.11001e-09	-0.776222	-0.74369	0.00045094	0.865969	-0.647658	0.00034074	-0.524404	-0.830413
61193588	rs10086200	1.25372e-09	-0.419675	-0.97849	0.005164	3.1767	-0.52026	0.00014595	-1.18637	-1.0163
61193760	rs10101374	3.2212e-10	-1.57476	-1.18235	6.63497e-05	-0.519233	-1.17885	6.35452e-05	-1.84739	-1.18679
61193809	rs10086341	3.23065e-10	-1.57432	-1.17986	6.92616e-05	-0.47383	-1.1813	6.39096e-05	-1.84335	-1.18512
61193828	rs10086352	1.16952e-09	-0.459429	-1.00825	0.0050438	3.20415	-0.57126	0.000143459	-1.17838	-1.04151
61193843	rs10086449	1.14141e-09	-0.477481	-1.01453	0.00481744	3.16969	-0.58272	0.000140868	-1.19091	-1.04721
61193929	rs61057972	1.10552e-09	-0.776169	-0.747791	0.000489639	0.952819	-0.652173	0.00035797	-0.471386	-0.834101
61194170	rs10957125	1.25783e-09	-0.406631	-0.988262	0.00563328	3.28095	-0.537524	0.000147763	-1.16515	-1.02518
61194223	rs10957126	8.64113e-10	-1.77033	-1.82197e-10	5.7318e-05	-1.84441	-1.82197e-10	0.000207538	-1.85062	-1.82197e-10
61194244	rs7463394	1.14298e-09	-0.742848	-0.747791	0.00051663	1.00648	-0.652173	0.000371729	-0.43367	-0.834101
61194380	rs185821340	2.20973e-09	-1.54511e-10	-0.831407	0.000125053	-1.54511e-10	-1.06429	0.000474971	-1.54511e-10	-1.02268
61194476	rs11778498	1.27034e-09	-0.388131	-0.996863	0.00574408	3.31577	-0.552867	0.000148499	-1.15238	-1.03298
61194539	rs6990370	9.20121e-10	-0.760746	-0.946783	0.00334982	2.68827	-0.464634	0.000126541	-1.35928	-0.986095
61194626	rs12155603	1.27231e-09	-0.650652	-0.732789	0.000602032	1.15341	-0.64612	0.00041552	-0.329644	-0.826761
61195053	rs7009482	6.15743e-10	-1.13328	-0.975925	0.00136037	1.82597	-0.503482	9.72949e-05	-1.5998	-1.00839
61195531	rs10094326	1.63725e-09	-0.165674	-0.965588	0.0089507	3.54964	-0.343178	0.000162471	-1.11821	-0.977222
61195911	rs13271624	5.3796e-10	-1.05467	-1.18958	2.0037e-05	-1.73554	-1.1599	7.13655e-05	-1.72092	-1.1972
61196149	rs76101241	8.49935e-10	-1.78687	-1.82197e-10	5.76611e-05	-1.83844	-1.82197e-10	0.000207467	-1.85097	-1.82197e-10
61196673	rs7813357	3.34291e-10	-1.53938	-1.18064	7.16276e-05	-0.442824	-1.17872	6.38967e-05	-1.84238	-1.18629
61196744	rs147063847	2.3066e-09	-0.788505	-1.82197e-10	0.000103745	-1.25109	-1.82197e-10	0.000301984	-1.47556	-1.82197e-10
61196775	rs13281067	8.20638e-10	-0.792966	-1.02899	0.00232841	2.46073	-0.600812	0.000110116	-1.42623	-1.05818
61197179	rs13280153	7.71755e-10	-0.857394	-1.02597	0.00202373	2.31483	-0.595153	0.000106608	-1.46134	-1.05544
61197672	rs28643410	1.82996e-09	-0.0396419	-0.980341	0.010881	3.77346	-0.371709	0.000174166	-1.03433	-0.991594
61197710	rs10109265	6.07688e-10	-1.13328	-0.989093	0.00132883	1.82597	-0.526936	9.61199e-05	-1.5998	-1.02054
61197881	rs10109386	7.70992e-10	-0.827014	-1.05734	0.00217392	2.44656	-0.6553	0.000107767	-1.42212	-1.08385
61197883	rs10109487	8.05225e-10	-0.778184	-1.06273	0.00237578	2.546	-0.665942	0.000110712	-1.39032	-1.08869
61197989	rs7827209	6.27535e-10	-1.27635	-0.813887	0.000181189	0.0420277	-0.735511	0.00018716	-1.05165	-0.902317
61198410	rs7465560	2.06043e-09	0.0491261	-0.950491	0.0133641	3.94083	-0.333522	0.000187162	-0.980926	-0.973034
61198738	rs13281126	1.63216e-09	-0.186762	-0.947613	0.0091392	3.51742	-0.290119	0.000162616	-1.14166	-0.952884
61198743	rs13280906	1.59613e-09	-0.206232	-0.950466	0.00877682	3.48241	-0.295562	0.000160113	-1.15435	-0.955707
61198959	rs59616608	9.31846e-10	-0.889443	-0.805423	0.000264683	0.379285	-0.693776	0.000247616	-0.792622	-0.881434
61198989	rs13282489	1.92703e-09	-0.0285003	-0.939798	0.0122258	3.79356	-0.275285	0.000182585	-1.03357	-0.945151
61199166	rs6651300	1.96159e-09	0.00176665	-0.952292	0.012657	3.852	-0.299053	0.000183388	-1.01682	-0.957513
61199519	rs76353794	2.33655e-09	-1.54511e-10	-0.775605	0.000127746	-1.54511e-10	-1.04298	0.000494325	-1.54511e-10	-0.982744
61199662	rs10089297	2.0025e-09	0.0224076	-0.952292	0.0131232	3.88817	-0.299053	0.000185949	-1.00295	-0.957513
61200133	rs1904780	3.45159e-10	-1.50188	-1.18615	7.79517e-05	-0.364316	-1.17262	6.4099e-05	-1.83523	-1.19028
61200185	rs10957127	8.43352e-10	-1.79465	-1.82197e-10	5.78813e-05	-1.83463	-1.82197e-10	0.000207583	-1.8504	-1.82197e-10
61200304	rs16925975	9.24959e-10	-0.859742	-0.842543	0.000265456	0.4244	-0.735972	0.0002471	-0.761472	-0.91467
61200549	rs9693218	9.21269e-10	-0.859742	-0.84654	0.000264249	0.4244	-0.740531	0.000246221	-0.761472	-0.918236
61200605	rs7824986	2.70603e-09	0.384841	-1.01364	0.0187823	4.37152	-0.423876	0.000212477	-0.80744	-1.01966
61200722	rs59700121	1.01412e-09	-0.800561	-0.8097	0.000282652	0.450199	-0.699005	0.000266725	-0.716244	-0.883473
61200798	rs7841458	1.78462e-09	-0.083698	-0.961378	0.0106979	3.7013	-0.316519	0.000171675	-1.07383	-0.966501
61201057	rs12056403	1.314e-09	-0.154403	-1.1968	6.48284e-05	-0.523692	-1.19759	0.000205642	-0.662476	-1.19732
61201159	rs10957128	3.38532e-10	-1.52044	-1.18698	7.50984e-05	-0.402875	-1.17135	6.38166e-05	-1.83898	-1.19094
61201264	rs17740087	1.50731e-09	-1.21396	-1.82197e-10	8.76489e-05	-1.41968	-1.82197e-10	0.000265095	-1.60585	-1.82197e-10
61201353	rs10094224	2.69937e-09	0.384841	-1.0161	0.0186876	4.37152	-0.428935	0.000211963	-0.80744	-1.02208
61201377	rs115599470	1.02696e-09	-1.59767	-1.82197e-10	5.80273e-05	-1.83211	-1.82197e-10	0.000219767	-1.79337	-1.82197e-10
61201565	rs79587165	8.46015e-10	-1.7915	-1.82197e-10	5.77867e-05	-1.83627	-1.82197e-10	0.000207522	-1.8507	-1.82197e-10
61201929	rs10112099	1.7958e-09	-0.083698	-0.95513	0.0108273	3.7013	-0.304492	0.000172739	-1.07383	-0.960321
61201948	rs76953242	7.96263e-09	-1.54511e-10	0.450481	0.000799722	-1.54511e-10	0.791241	0.00285295	-1.54511e-10	0.770172
61202120	rs10097613	1.83035e-09	-0.0615061	-0.958264	0.0111934	3.74058	-0.310516	0.000174761	-1.05909	-0.963421
61202289	rs10098038	1.83035e-09	-0.0615061	-0.958264	0.0111934	3.74058	-0.310516	0.000174761	-1.05909	-0.963421
61202301	rs12056462	5.81864e-10	-0.968774	-1.19702	4.46947e-05	-0.895531	-1.19764	0.000134243	-1.08912	-1.19716
61202387	rs12056459	1.44395e-09	-0.0607357	-1.19616	7.04555e-05	-0.440698	-1.19734	0.000222402	-0.583873	-1.19758
61202397	rs12056460	1.71293e-09	0.108822	-1.19489	8.1989e-05	-0.289774	-1.19666	0.000256646	-0.440615	-1.19762
61202398	rs10112677	2.76743e-09	0.409741	-1.0161	0.0194793	4.41302	-0.428935	0.000215605	-0.790406	-1.02208
61202553	rs10101157	1.75463e-09	-0.103754	-0.958264	0.0103859	3.6657	-0.310516	0.000169932	-1.08712	-0.963421
61202568	rs4527913	1.79018e-09	-0.083698	-0.958264	0.0107623	3.7013	-0.310516	0.000172204	-1.07383	-0.963421
61202816	rs4584176	1.93249e-09	0.00176665	-0.967236	0.0122975	3.852	-0.327867	0.000180697	-1.01682	-0.972295
61202928	rs4351453	1.85119e-09	-0.0412136	-0.967236	0.0114022	3.7764	-0.327867	0.000175575	-1.04558	-0.972295
61203191	rs9298028	1.93249e-09	0.00176665	-0.967236	0.0122975	3.852	-0.327867	0.000180697	-1.01682	-0.972295
61203255	rs9298029	1.92134e-09	0.00176665	-0.97302	0.0121597	3.852	-0.339139	0.000179667	-1.01682	-0.978014
61203307	rs12676801	8.80932e-10	-0.879253	-0.871801	0.000249234	0.394789	-0.769421	0.000235871	-0.781933	-0.94072
61203457	rs9298030	1.89755e-09	-0.0208086	-0.962906	0.011919	3.81234	-0.319474	0.000178749	-1.03194	-0.968013
61203558	rs10105158	2.81264e-09	0.432495	-1.02265	0.020101	4.45085	-0.435351	0.000218602	-0.774804	-1.02388
61203649	rs4738802	8.8569e-10	-0.870035	-0.875632	0.00025164	0.40879	-0.773814	0.000237353	-0.772266	-0.94412
61203665	rs10105094	1.51611e-09	-0.246754	-0.961378	0.00798837	3.40924	-0.316519	0.000154285	-1.18064	-0.966501
61203671	rs10105098	1.51611e-09	-0.246754	-0.961378	0.00798837	3.40924	-0.316519	0.000154285	-1.18064	-0.966501
61204201	rs9298031	1.88645e-09	-0.0208086	-0.968771	0.0117841	3.81234	-0.330852	0.000177715	-1.03194	-0.973813
61204387	rs9298032	2.81141e-09	0.432495	-1.02309	0.0199403	4.45085	-0.443381	0.000217496	-0.774804	-1.02895
61205607	rs6983247	2.84692e-09	0.45536	-1.0334	0.0202687	4.4888	-0.464988	0.000218713	-0.759088	-1.03909
61206230	rs12682577	1.54344e-09	-1.54511e-10	-1.19027	0.000109467	-1.54511e-10	-1.1974	0.000401003	-1.54511e-10	-1.19197
61206640	rs9298033	1.80273e-09	-0.0412136	-0.993763	0.0109106	3.7764	-0.371936	0.000171939	-1.04558	-0.993223
61206689	rs77317893	6.33407e-09	0.221665	-1.82197e-10	0.000104101	-1.24767	-1.82197e-10	0.000547639	-0.88032	-1.82197e-10
61206803	rs144402757	1.54247e-09	-1.54511e-10	-1.1909	0.000113204	-1.54511e-10	-1.16383	0.000423093	-1.54511e-10	-1.13834
61206805	rs7006734	1.14149e-09	-0.451202	-1.04074	0.00315383	2.77085	-0.607497	0.000125024	-1.29312	-1.06431
61206826	rs7007175	1.63616e-09	0.0638254	-1.19575	7.87258e-05	-0.329906	-1.19715	0.00024704	-0.478747	-1.19764
61206980	rs142445581	8.00779e-10	-1.84645	-1.82197e-10	5.74867e-05	-1.84147	-1.82197e-10	0.000212232	-1.82825	-1.82197e-10
61207177	rs7007399	1.6751e-09	0.0873438	-1.19575	8.16779e-05	-0.293094	-1.19715	0.000249915	-0.467178	-1.19764
61207343	rs35256935	1.81262e-09	-0.0412136	-0.988293	0.0109474	3.7764	-0.368567	0.000172375	-1.04558	-0.990689
61207464	rs7003438	1.66303e-09	0.0801138	-1.19575	8.11502e-05	-0.299575	-1.19715	0.000248393	-0.473286	-1.19764
61207590	rs140351316	8.10862e-10	-1.83394	-1.82197e-10	5.71542e-05	-1.84727	-1.82197e-10	0.000220723	-1.78903	-1.82197e-10
61207620	rs115631971	8.86471e-10	-1.74479	-1.82197e-10	5.70277e-05	-1.84949	-1.82197e-10	0.000208267	-1.84712	-1.82197e-10
61207672	rs117873659	3.79225e-09	-0.29132	-1.82197e-10	6.60409e-05	-1.70275	-1.82197e-10	0.000319309	-1.41978	-1.82197e-10
61208101	rs6471861	5.38028e-10	-1.0501	-1.19403	4.14482e-05	-0.972458	-1.19612	0.000123514	-1.1721	-1.19748
61208130	rs6471862	5.3518e-10	-1.0554	-1.19403	4.12184e-05	-0.978016	-1.19612	0.000122912	-1.17698	-1.19748
61208292	rs75389675	1.29247e-09	-0.172592	-1.19513	6.47838e-05	-0.525162	-1.1968	0.000200926	-0.685359	-1.19764
61208331	rs1480341	1.75192e-09	-0.0615061	-1.00206	0.0103514	3.74058	-0.388725	0.000168226	-1.05909	-1.00153
61208441	rs11995335	1.1155e-09	-0.594994	-0.919986	0.000250549	0.451672	-0.82104	0.000261713	-0.667427	-0.951262
61208781	rs74525350	1.54978e-09	-1.54511e-10	-1.18617	0.000110308	-1.54511e-10	-1.18975	0.000420257	-1.54511e-10	-1.14507
61208967	rs6471863	1.07955e-09	-0.619973	-0.927761	0.00024002	0.417805	-0.830105	0.000253581	-0.691672	-0.958583
61209152	rs7820639	1.02368e-09	-0.783958	-0.816919	0.000229068	0.250883	-0.709886	0.00023094	-0.848466	-0.895314
61209295	rs6471864	1.08394e-09	-0.619973	-0.923702	0.000241159	0.417805	-0.82537	0.000254552	-0.691672	-0.954762
61209459	rs7842871	1.08394e-09	-0.619973	-0.923702	0.000241159	0.417805	-0.82537	0.000254552	-0.691672	-0.954762
61209586	rs1480340	1.75828e-09	-0.083698	-0.976243	0.010398	3.7013	-0.34495	0.000169531	-1.07383	-0.979064
61209762	rs1480339	3.40505e-10	-1.51552	-1.18608	8.9483e-05	-0.227259	-1.17171	6.48706e-05	-1.82255	-1.19099
61209946	rs1825000	1.07955e-09	-0.619973	-0.927761	0.00024002	0.417805	-0.830105	0.000253581	-0.691672	-0.958583
61210116	rs1824999	3.50587e-10	-1.48634	-1.18608	9.53459e-05	-0.163796	-1.17171	6.5453e-05	-1.81361	-1.19099
61210964	rs1351380	1.54711e-09	0.00466147	-1.19255	7.60034e-05	-0.367127	-1.19512	0.000233217	-0.5369	-1.19707
61211213	rs1351379	2.1985e-09	0.13284	-0.969343	0.000557738	1.30848	-0.877615	0.000459849	-0.0560768	-0.998962
61211486	rs73247767	1.54711e-09	0.00466147	-1.19255	7.60034e-05	-0.367127	-1.19512	0.000233217	-0.5369	-1.19707
61211683	rs66490505	1.23468e-09	-0.489764	-0.923702	0.000287452	0.593402	-0.82537	0.000288865	-0.565214	-0.954762
61211743	rs72665137	1.01182e-09	-0.783958	-0.828572	0.000226064	0.250883	-0.723087	0.000228556	-0.848466	-0.905689
61212179	rs67583169	1.21831e-09	-0.503112	-0.923702	0.000283887	0.580924	-0.82537	0.000282713	-0.586741	-0.954762
61212376	rs75489518	8.04043e-10	-0.837111	-1.00527	4.71979e-05	-1.10053	-0.938142	0.000153427	-1.23731	-0.9154
61212708	rs7839481	1.01879e-09	-0.773365	-0.832293	0.000228481	0.26574	-0.727308	0.000230152	-0.838198	-0.908998
61212751	rs1824998	1.24003e-09	-0.481386	-0.927761	0.000301997	0.6475	-0.830105	0.000300899	-0.52058	-0.958583
61212853	rs1824997	2.23185e-09	0.147894	-0.969343	0.00056843	1.32747	-0.877615	0.000466481	-0.0417564	-0.998962
61213274	rs1480338	1.24677e-09	-0.475961	-0.927761	0.000291432	0.611888	-0.830105	0.00029165	-0.551798	-0.958583
61213311	rs1480337	6.41816e-09	1.35449	-1.11964	7.13165e-05	-0.428461	-1.19743	8.90039e-05	-1.51035	-1.18691
61213348	rs142114675	8.14986e-10	-1.82886	-1.82197e-10	7.14707e-05	-1.62374	-1.82197e-10	0.000225573	-1.76729	-1.82197e-10
61213407	rs7840783	1.22968e-09	-0.489764	-0.927761	0.000286094	0.593402	-0.830105	0.000287764	-0.565214	-0.958583
61213416	rs117151399	8.07959e-10	-1.83752	-1.82197e-10	6.93546e-05	-1.65379	-1.82197e-10	0.000221587	-1.78512	-1.82197e-10
61213516	rs7827970	1.24677e-09	-0.475961	-0.927761	0.000291432	0.611888	-0.830105	0.00029165	-0.551798	-0.958583
61213581	rs7844426	2.23859e-09	0.147671	-0.966106	0.000533703	1.2606	-0.873784	0.000438596	-0.106416	-0.995941
61213764	rs7844712	2.23908e-09	0.147894	-0.966106	0.000570612	1.32747	-0.873784	0.000467893	-0.0417564	-0.995941
61213791	rs1480336	6.41816e-09	1.35449	-1.11964	7.13165e-05	-0.428461	-1.19743	8.90039e-05	-1.51035	-1.18691
61214106	rs141495553	2.39761e-09	-1.54511e-10	-0.749808	0.000129461	-1.54511e-10	-1.02964	0.0004943	-1.54511e-10	-0.982795
61214529	rs7814807	1.22968e-09	-0.489764	-0.927761	0.000286094	0.593402	-0.830105	0.000287764	-0.565214	-0.958583
61215109	rs143041040	2.93485e-08	-1.54511e-10	1.75496	0.00191969	-1.54511e-10	1.6669	0.00578997	-1.54511e-10	1.47795
61215145	rs1904779	2.23074e-09	0.147894	-0.96984	0.000568096	1.32747	-0.878204	0.000466265	-0.0417564	-0.999426
61215232	rs11534108	1.33091e-09	-0.145488	-1.19293	6.64585e-05	-0.501061	-1.19539	0.000205612	-0.662753	-1.19719
61215406	rs11543863	1.16602e-09	-0.542919	-0.927761	0.000266377	0.521994	-0.830105	0.000273279	-0.61686	-0.958583
61215437	rs73247780	1.5828e-09	0.0275268	-1.19261	7.75708e-05	-0.346672	-1.19516	0.000237746	-0.517647	-1.19709
61215818	rs13257045	5.86105e-09	1.26463	-1.12058	6.71804e-05	-0.488115	-1.19753	8.65575e-05	-1.53922	-1.18591
61216724	rs77870836	1.7015e-09	-1.54511e-10	-1.09277	0.000112298	-1.54511e-10	-1.17187	0.000425792	-1.54511e-10	-1.13198
61217375	rs6471865	1.22518e-09	-0.489764	-0.931425	0.000284873	0.593402	-0.834383	0.000286773	-0.565214	-0.962031
61217767	rs147572715	8.63626e-10	-1.77089	-1.82197e-10	5.73273e-05	-1.84425	-1.82197e-10	0.000207529	-1.85066	-1.82197e-10
61218471	rs1842392	5.33685e-09	1.17386	-1.1235	6.32896e-05	-0.547923	-1.19738	8.40513e-05	-1.56747	-1.18704
61218490	rs60690040	9.8812e-10	-0.803937	-0.832293	0.000218879	0.222805	-0.727308	0.000223433	-0.867829	-0.908998
61218738	rs146151404	1.51989e-09	-1.20564	-1.82197e-10	0.000126256	-1.05471	-1.82197e-10	0.000277759	-1.55918	-1.82197e-10
61218929	rs1842391	6.44768e-10	-1.28172	-0.781428	0.000123384	-0.405956	-0.671766	0.000157618	-1.26411	-0.861649
61219385	rs139289422	4.92012e-09	-1.54511e-10	-0.0309464	0.000255098	-1.54511e-10	-0.351373	0.000957821	-1.54511e-10	-0.321276
61219769	rs147416986	8.12279e-09	0.470395	-1.82197e-10	0.000119439	-1.11022	-1.82197e-10	0.000650708	-0.707876	-1.82197e-10
61219873	rs147628842	8.76982e-10	-1.75555	-1.82197e-10	6.21314e-05	-1.76377	-1.82197e-10	0.000282129	-1.54357	-1.82197e-10
61220042	rs12550773	3.64794e-08	3.09049	-1.11802	0.00153009	2.30632	-0.866257	0.000325842	-0.345185	-1.05434
61220095	rs150863476	1.01177e-09	-0.780287	-0.832293	0.000205687	0.16064	-0.727308	0.000216223	-0.900628	-0.908998
61220575	rs151138531	2.87145e-09	-1.54511e-10	-0.569462	0.000159594	-1.54511e-10	-0.82039	0.000683497	-1.54511e-10	-0.658715
61220791	rs146619144	2.84898e-09	-0.577316	-1.82197e-10	5.94828e-05	-1.80734	-1.82197e-10	0.000277324	-1.56075	-1.82197e-10
61220926	rs7818620	1.35514e-09	-0.392614	-0.927761	0.000299089	0.637824	-0.830105	0.000299661	-0.524701	-0.958583
61220945	rs72665141	1.01554e-09	-0.780287	-0.828572	0.000206557	0.16064	-0.723087	0.00021694	-0.900628	-0.905689
61221124	rs145165259	1.66358e-09	-1.54511e-10	-1.1153	0.000151023	-1.54511e-10	-0.875593	0.000472619	-1.54511e-10	-1.02765
61221583	rs11989599	1.37268e-09	-0.379751	-0.927761	0.000304155	0.654619	-0.830105	0.00030336	-0.512432	-0.958583
61221842	rs12542264	3.85901e-08	3.14895	-1.12023	0.00159761	2.35403	-0.870786	0.000338846	-0.30308	-1.05731
61222003	rs12549606	3.76115e-08	3.12327	-1.12023	0.00156968	2.33639	-0.870786	0.000330815	-0.327067	-1.05731
61222185	rs147260833	4.25044e-09	-0.177256	-1.82197e-10	6.85004e-05	-1.66618	-1.82197e-10	0.00033937	-1.35884	-1.82197e-10
61222341	rs9643519	3.54044e-09	0.819204	-1.17923	4.89892e-05	-0.812519	-1.1889	7.43445e-05	-1.68048	-1.19675
61222577	rs56275436	6.64203e-10	-1.25638	-0.777064	0.000119257	-0.44488	-0.666862	0.000155524	-1.28141	-0.857727
61222703	rs145090571	8.06429e-10	-1.83942	-1.82197e-10	8.0524e-05	-1.50447	-1.82197e-10	0.000248516	-1.67043	-1.82197e-10
61222860	rs11997891	1.01177e-09	-0.780287	-0.832293	0.000205687	0.16064	-0.727308	0.000216223	-0.900628	-0.908998
61223397	rs150480139	7.99662e-10	-1.84784	-1.82197e-10	5.73842e-05	-1.84325	-1.82197e-10	0.000213709	-1.82132	-1.82197e-10
61223793	rs62510166	1.20373e-09	-1.43885	-1.82197e-10	7.2326e-05	-1.61184	-1.82197e-10	0.000299708	-1.48313	-1.82197e-10
61223807	rs9643521	1.25881e-09	-0.474129	-0.919986	0.000271228	0.530979	-0.82104	0.000279302	-0.602383	-0.951262
61223984	rs144066699	8.5489e-10	-1.78106	-1.82197e-10	5.75231e-05	-1.84084	-1.82197e-10	0.000207447	-1.85106	-1.82197e-10
61224105	rs7817231	5.22644e-09	1.15149	-1.12204	6.31919e-05	-0.549387	-1.19746	8.38564e-05	-1.57035	-1.18648
61224140	rs9643369	1.78387e-09	0.147113	-1.19261	8.63492e-05	-0.239464	-1.19516	0.000263023	-0.416606	-1.19709
61224415	rs150787771	1.0022e-09	-0.789791	-0.832293	0.000203023	0.147605	-0.727308	0.000214296	-0.909581	-0.908998
61224644	rs1973209	1.23693e-09	-0.487942	-0.923702	0.000265192	0.5128	-0.82537	0.000274689	-0.615534	-0.954762
61224876	rs1973208	5.89087e-09	1.2953	-1.14617	9.03079e-05	-0.193103	-1.19669	9.97605e-05	-1.38801	-1.19515
61225103	rs2170168	2.22603e-09	0.13518	-0.959238	0.000514848	1.21652	-0.865672	0.000437357	-0.115658	-0.989528
61225652	rs11775891	3.40027e-08	3.01567	-1.1135	0.00147193	2.25841	-0.857106	0.000318096	-0.375284	-1.0483
61225867	rs13269146	3.63288e-08	3.08411	-1.11578	0.00156033	2.32133	-0.861697	0.000329348	-0.337486	-1.05133
61226003	rs117689809	1.44721e-09	-1.25464	-1.82197e-10	0.000128566	-1.03658	-1.82197e-10	0.00107085	-0.209732	-1.82197e-10
61226276	rs142648604	8.9017e-10	-1.74062	-1.82197e-10	5.87306e-05	-1.82006	-1.82197e-10	0.000258467	-1.63117	-1.82197e-10
61226299	rs116344964	8.57639e-10	-1.77785	-1.82197e-10	5.74555e-05	-1.84201	-1.82197e-10	0.000207458	-1.85101	-1.82197e-10
61226361	rs117374614	9.84309e-09	-1.54511e-10	0.662491	0.000954365	-1.54511e-10	0.968023	0.00345794	-1.54511e-10	0.962491
61226385	rs117544118	1.88022e-08	-1.54511e-10	1.3097	0.00191137	-1.54511e-10	1.66255	0.00691972	-1.54511e-10	1.65619
61226540	rs7001157	3.20251e-10	-1.56752	-1.19541	8.64498e-05	-0.297475	-1.13598	6.39018e-05	-1.8313	-1.19729
61226791	rs73247794	5.91357e-10	-1.0366	-1.11302	3.43733e-05	-1.18494	-1.17081	0.000114099	-1.27666	-1.17221
61227053	rs145330922	6.52056e-09	0.250681	-1.82197e-10	0.000119251	-1.11179	-1.82197e-10	0.000326693	-1.39692	-1.82197e-10
61227279	rs899741	6.30889e-10	-0.892168	-1.19274	2.08479e-05	-1.67397	-1.18181	6.90729e-05	-1.75461	-1.19616
61227781	rs73247797	2.0506e-09	0.169975	-1.07612	9.26217e-05	-0.218925	-1.14557	0.000282631	-0.397226	-1.14457
61228826	rs57360505	1.07627e-09	-0.808543	-0.742233	0.00014061	-0.319737	-0.627295	0.000174786	-1.19921	-0.823165
61228851	rs11787427	3.48744e-10	-1.48856	-1.18914	0.000110365	-0.0253167	-1.16391	6.53041e-05	-1.81097	-1.19592
61228981	rs60042864	1.17665e-09	-0.65432	-0.807283	0.000225959	0.227723	-0.700391	0.000235928	-0.840492	-0.881919
61229204	rs16926000	1.20118e-09	-0.644354	-0.796623	0.000232555	0.240851	-0.684747	0.000240745	-0.831333	-0.870864
61229218	rs150359051	3.73077e-09	-0.307663	-1.82197e-10	9.34004e-05	-1.35613	-1.82197e-10	0.000405969	-1.17966	-1.82197e-10
61229869	rs72648503	1.25845e-09	-0.593914	-0.800481	0.000247401	0.307099	-0.689112	0.000251305	-0.784923	-0.874346
61230090	rs144874658	1.53356e-09	-1.54511e-10	-1.19669	0.000113112	-1.54511e-10	-1.16464	0.000405734	-1.54511e-10	-1.18024
61230382	rs189945743	1.54314e-09	-1.54511e-10	-1.19046	0.000111433	-1.54511e-10	-1.1796	0.000399478	-1.54511e-10	-1.19578
61230529	rs7464602	7.99212e-10	-0.664873	-1.18353	1.88519e-05	-1.78559	-1.17082	7.59139e-05	-1.65876	-1.19758
61231164	rs10504308	1.29056e-09	-0.561056	-0.808143	0.000256037	0.350084	-0.697786	0.000257246	-0.754648	-0.881255
61231244	rs16926002	8.70682e-10	-0.578051	-1.18471	1.84469e-05	-1.80651	-1.17162	7.97465e-05	-1.60946	-1.19763
61231598	rs73250004	7.89703e-10	-0.676556	-1.18382	1.88578e-05	-1.78572	-1.17037	7.64862e-05	-1.65125	-1.19758
61232787	rs78702087	1.66439e-09	-0.0576264	-1.05719	7.64766e-05	-0.42277	-1.13327	0.000236079	-0.589233	-1.13254
61233097	rs143183814	1.62471e-09	-1.13895	-1.82197e-10	6.09773e-05	-1.78252	-1.82197e-10	0.000248949	-1.66869	-1.82197e-10
61233350	rs9298035	5.20877e-09	1.20905	-1.18299	5.8573e-05	-0.642076	-1.18067	8.14554e-05	-1.58871	-1.19718
61233408	rs10088581	1.25571e-09	-0.370546	-1.02603	0.00451769	2.98021	-0.457479	0.000131379	-1.28657	-1.02128
61235012	rs139687852	1.68398e-09	-1.54511e-10	-1.10312	0.000121259	-1.54511e-10	-1.0951	0.000443682	-1.54511e-10	-1.09083
61235476	rs117729195	2.10014e-09	-0.882273	-1.82197e-10	7.02778e-05	-1.64057	-1.82197e-10	0.000233592	-1.73236	-1.82197e-10
61235738	rs79588211	9.649e-10	-1.66001	-1.82197e-10	6.30098e-05	-1.74973	-1.82197e-10	0.000240593	-1.70283	-1.82197e-10
61236183	rs12680649	8.79088e-10	-0.56153	-1.19162	1.82653e-05	-1.80953	-1.17848	8.03337e-05	-1.60223	-1.19752
61236911	rs77598806	8.82881e-10	-1.74884	-1.82197e-10	5.75994e-05	-1.83951	-1.82197e-10	0.00020769	-1.84989	-1.82197e-10
61236991	rs16926006	1.15092e-09	-0.66926	-0.814458	0.000221584	0.208018	-0.700239	0.000230222	-0.854217	-0.892677
61237900	rs10100017	1.35155e-09	-0.277863	-1.04516	0.0051443	3.13347	-0.480844	0.000138319	-1.2233	-1.03307
61238290	rs17740762	5.92474e-09	0.154858	-1.82197e-10	0.000178875	-0.706338	-1.82197e-10	0.000323626	-1.40635	-1.82197e-10
61238328	rs7815812	3.01095e-10	-1.81388	-1.01073	0.000141396	-0.160371	-0.781087	7.79251e-05	-1.74982	-1.08037
61239553	rs7824479	9.24304e-10	-0.511339	-1.19165	1.80706e-05	-1.81798	-1.18076	8.21686e-05	-1.57991	-1.19725
61239915	rs16926008	6.83225e-10	-0.827173	-1.17804	1.95352e-05	-1.75683	-1.16397	7.37768e-05	-1.6883	-1.19659
61240266	rs16926010	8.48673e-10	-1.78836	-1.82197e-10	5.87456e-05	-1.81981	-1.82197e-10	0.000207702	-1.84983	-1.82197e-10
61240812	rs144286649	2.84758e-09	-0.57781	-1.82197e-10	0.000179775	-0.701319	-1.82197e-10	0.00039459	-1.20809	-1.82197e-10
61241862	rs1893275	1.01992e-09	-0.458269	-1.14629	2.10596e-05	-1.72841	-1.11726	7.23499e-05	-1.72575	-1.17867
61242455	rs75114357	8.11687e-10	-1.83292	-1.82197e-10	6.00589e-05	-1.7977	-1.82197e-10	0.000210899	-1.83456	-1.82197e-10
61242894	rs78263339	1.47834e-09	-0.146748	-1.08661	6.89378e-05	-0.502182	-1.15764	0.000213883	-0.663805	-1.1567
61243194	rs76932766	1.24208e-08	-1.54511e-10	0.895097	0.00122597	-1.54511e-10	1.21846	0.00444066	-1.54511e-10	1.21262
61243357	rs7011237	4.33542e-10	-1.2641	-1.19595	2.36873e-05	-1.55924	-1.16884	6.51924e-05	-1.8119	-1.19669
61243984	rs35966938	7.6189e-10	-0.761354	-1.13488	2.05241e-05	-1.76213	-1.1093	7.52228e-05	-1.69098	-1.17451
61243999	rs34334893	7.79544e-10	-0.746048	-1.12728	2.06202e-05	-1.76643	-1.10032	7.60244e-05	-1.68508	-1.1698
61244220	rs9772625	3.16606e-10	-1.8497	-0.924675	0.000319389	0.495649	-0.622262	0.000108194	-1.51284	-0.989171
61244389	rs78262852	5.77362e-10	-1.03128	-1.14228	2.22628e-05	-1.67775	-1.11236	6.95295e-05	-1.76705	-1.17714
61244927	rs150696637	1.10047e-09	-1.52854	-1.82197e-10	0.00027099	-0.290941	-1.82197e-10	0.000616637	-0.761656	-1.82197e-10
61245480	rs2326517	3.25783e-10	-1.84904	-0.896768	0.000336589	0.520618	-0.594777	0.000111067	-1.50332	-0.972488
61246948	rs7014277	1.78668e-09	-0.118342	-0.925577	0.000454443	1.05114	-0.825089	0.000425653	-0.140669	-0.991643
61247634	rs76003458	8.51809e-10	-1.78467	-1.82197e-10	5.72963e-05	-1.84479	-1.82197e-10	0.000208047	-1.84817	-1.82197e-10
61248234	rs7838707	8.11954e-09	1.62969	-1.1597	7.66918e-05	-0.356444	-1.19678	9.795e-05	-1.40781	-1.19367
61248640	rs1824995	4.26978e-10	-1.78138	-0.693922	0.00019294	-0.148595	-0.482048	9.85648e-05	-1.72103	-0.874189
61248995	rs117517496	1.36387e-09	-0.233	-1.08095	5.88241e-05	-0.66426	-1.15421	0.000186707	-0.803162	-1.15324
61248996	rs1585888	5.81432e-10	-1.02523	-1.14131	2.2155e-05	-1.66629	-1.12867	6.86169e-05	-1.7751	-1.18229
61249576	rs3896736	3.49274e-10	-1.81009	-0.866083	0.000507116	0.909772	-0.574056	0.000132215	-1.34804	-0.953463
61250124	rs79650475	2.44627e-10	-1.83816	-1.19414	3.97329e-05	-1.01324	-1.19761	8.66321e-05	-1.52807	-1.19619
61250319	rs6982717	3.60944e-10	-1.81439	-0.828922	0.000531339	0.910947	-0.52857	0.000137285	-1.34214	-0.921736
61250980	rs62510167	5.2603e-09	0.03591	-1.82197e-10	0.000176039	-0.72232	-1.82197e-10	0.000319883	-1.41798	-1.82197e-10
61251091	rs6471867	3.70597e-10	-1.84482	-0.772094	0.000450141	0.655757	-0.439218	0.00013219	-1.44014	-0.861563
61251641	rs6471868	3.75777e-10	-1.8379	-0.765136	0.000492443	0.736294	-0.429938	0.00013836	-1.4007	-0.855376
61251998	rs16926030	8.99942e-10	-1.7297	-1.82197e-10	5.78372e-05	-1.83539	-1.82197e-10	0.000218927	-1.7972	-1.82197e-10
61252500	rs1383239	3.32536e-10	-1.78558	-0.939711	0.000454706	1.06867	-0.842038	0.000129077	-1.25955	-1.06598
61254255	rs76664077	1.53567e-09	-1.54511e-10	-1.19531	0.000111892	-1.54511e-10	-1.17549	0.000402336	-1.54511e-10	-1.18865
61254292	rs7833654	1.69466e-09	-1.0968	-1.82197e-10	0.000113374	-1.16233	-1.82197e-10	0.000224058	-1.77403	-1.82197e-10
61254494	rs11985405	4.6804e-10	-1.84899	-0.534496	0.000450696	0.434664	-0.216894	0.000147695	-1.52693	-0.663858
61254501	rs10957131	3.66605e-10	-1.84617	-0.781582	0.000394894	0.508998	-0.423405	0.000126206	-1.49857	-0.849449
61255138	rs185623676	1.25275e-09	-1.39894	-1.82197e-10	9.13924e-05	-1.37786	-1.82197e-10	0.000252463	-1.65467	-1.82197e-10
61255262	rs7838379	3.71804e-10	-1.85106	-0.76261	0.000326174	0.292008	-0.397601	0.000118468	-1.57922	-0.832075
61255412	rs80235299	7.65775e-09	0.411439	-1.82197e-10	0.000259222	-0.335336	-1.82197e-10	0.000539528	-0.895242	-1.82197e-10
61255591	rs7842303	1.99191e-09	-0.382574	-0.55261	0.000538025	0.763388	-0.368506	0.000490036	-0.366474	-0.624984
61255782	rs142115520	1.81338e-09	-1.54511e-10	-1.02909	0.000139337	-1.54511e-10	-0.956126	0.000519574	-1.54511e-10	-0.932928
61255824	rs146686663	2.34315e-09	-1.54511e-10	-0.772782	0.000135552	-1.54511e-10	-0.983669	0.000520867	-1.54511e-10	-0.930443
61256473	rs116349637	1.94619e-09	-0.418884	-0.539521	0.000520199	0.714863	-0.353675	0.000478332	-0.402983	-0.612647
61256666	rs115139027	1.94619e-09	-0.418884	-0.539521	0.000520199	0.714863	-0.353675	0.000478332	-0.402983	-0.612647
61256905	rs114588701	1.9808e-09	-0.406416	-0.534364	0.000532045	0.731543	-0.347837	0.000486728	-0.390446	-0.607785
61256999	rs13279521	8.82193e-10	-0.587139	-1.16248	1.91102e-05	-1.79484	-1.14796	7.7704e-05	-1.64257	-1.19046
61257485	rs7007086	3.83574e-10	-1.84541	-0.737088	0.000256558	0.0332089	-0.378877	0.000109218	-1.67427	-0.818317
61257912	rs193003284	1.16057e-09	-1.47536	-1.82197e-10	7.26871e-05	-1.60686	-1.82197e-10	0.000284131	-1.5365	-1.82197e-10
61258469	rs111723250	8.37571e-10	-1.80153	-1.82197e-10	5.74229e-05	-1.84258	-1.82197e-10	0.000210406	-1.8369	-1.82197e-10
61258470	rs114955703	1.75182e-09	-1.54511e-10	-1.06362	0.000135982	-1.54511e-10	-0.980498	0.000485023	-1.54511e-10	-1.00174
61258857	rs55981054	2.05071e-09	-0.391005	-0.515088	0.000543832	0.747255	-0.341638	0.000505761	-0.363341	-0.596532
61259086	rs75953390	9.83059e-10	-1.64137	-1.82197e-10	6.08327e-05	-1.7849	-1.82197e-10	0.00024236	-1.69551	-1.82197e-10
61261273	rs76471532	1.79357e-09	-1.54511e-10	-1.04007	0.000117201	-1.54511e-10	-1.12914	0.000409237	-1.54511e-10	-1.17164
61261345	rs10102320	4.74646e-10	-1.58069	-0.788773	9.01662e-05	-0.942484	-0.448885	8.78035e-05	-1.84691	-0.863925
61261653	rs16918847	1.94646e-09	0.116709	-1.07497	7.40198e-05	-0.431198	-1.15749	0.000238306	-0.557225	-1.15516
61261790	rs10092218	4.93522e-09	1.16932	-1.1972	1.97973e-05	-1.71239	-1.19509	0.000170962	-0.854678	-1.18982
61261819	rs17741196	5.03674e-09	1.16946	-1.17698	6.65714e-05	-0.501696	-1.19305	9.07069e-05	-1.48095	-1.19735
61261970	rs10105637	4.76371e-10	-1.57232	-0.79352	8.82396e-05	-0.957654	-0.455313	8.73435e-05	-1.84788	-0.868211
61262494	rs147043131	1.04308e-09	-1.5821	-1.82197e-10	5.70888e-05	-1.84841	-1.82197e-10	0.000209444	-1.84148	-1.82197e-10
61262524	rs142474519	2.24723e-09	-0.814579	-1.82197e-10	7.16397e-05	-1.62137	-1.82197e-10	0.000295615	-1.49688	-1.82197e-10
61262593	rs28651514	4.85775e-10	-1.58069	-0.765597	9.30283e-05	-0.942484	-0.417635	8.96641e-05	-1.84691	-0.842956
61262648	rs78149900	9.89014e-09	0.667259	-1.82197e-10	0.000292363	-0.215026	-1.82197e-10	0.000650393	-0.70836	-1.82197e-10
61263077	rs16926045	1.80062e-09	-1.54511e-10	-1.03615	0.000140773	-1.54511e-10	-0.945877	0.00050127	-1.54511e-10	-0.968792
61263241	rs139084742	2.83918e-09	-0.580764	-1.82197e-10	0.000165188	-0.785938	-1.82197e-10	0.000400623	-1.19292	-1.82197e-10
61263621	rs145956163	9.72995e-10	-1.65165	-1.82197e-10	6.14342e-05	-1.77506	-1.82197e-10	0.000216455	-1.80856	-1.82197e-10
61263701	rs78222650	2.15896e-09	0.196272	-1.05092	8.03391e-05	-0.363496	-1.14327	0.000257963	-0.492561	-1.14056
61264389	rs115052371	1.83028e-09	-1.54511e-10	-1.01981	0.00014366	-1.54511e-10	-0.925575	0.000511076	-1.54511e-10	-0.949418
61264878	rs146596831	1.53211e-09	-1.54511e-10	-1.19763	0.000109629	-1.54511e-10	-1.19592	0.000399694	-1.54511e-10	-1.19524
61265044	rs931139	4.76103e-10	-1.43889	-0.927505	6.08246e-05	-1.12371	-0.661323	7.62373e-05	-1.85015	-1.00193
61265158	rs1383240	1.82615e-09	-1.54511e-10	-1.02207	0.000143258	-1.54511e-10	-0.928373	0.000509713	-1.54511e-10	-0.952089
61265914	rs113023771	4.41331e-09	0.861125	-1.00078	9.74314e-05	-0.198529	-1.11534	0.000258925	-0.517031	-1.11237
61266750	rs116956693	3.08464e-09	-0.497843	-1.82197e-10	6.47351e-05	-1.72272	-1.82197e-10	0.000297173	-1.49162	-1.82197e-10
61267366	rs6471870	1.59137e-09	-0.0529407	-1.10674	1.8931e-05	-1.78175	-1.17047	0.000131401	-1.19991	-1.10777
61267392	rs2096892	5.07827e-08	3.50092	-1.19764	4.23646e-05	-0.950999	-1.19571	0.000559138	0.329137	-1.18868
61268784	rs72648521	6.51965e-08	3.5242	-0.971073	0.000464169	1.33918	-1.09196	0.00135348	1.11213	-1.08763
61269247	rs13439870	2.07114e-09	0.246054	-1.14224	2.05184e-05	-1.68361	-1.18809	0.000165159	-0.934253	-1.14477
61269455	rs79072118	1.70982e-09	-1.54511e-10	-1.08789	0.00013589	-1.54511e-10	-0.98118	0.000480459	-1.54511e-10	-1.01119
61270185	rs117405146	4.12445e-09	-0.207346	-1.82197e-10	0.00113868	1.1446	-1.82197e-10	0.00201023	0.420067	-1.82197e-10
61270832	rs150095884	5.69959e-09	0.116116	-1.82197e-10	0.000817338	0.81303	-1.82197e-10	0.00209001	0.458988	-1.82197e-10
61271167	rs1383241	2.58353e-09	0.358483	-1.03361	2.29688e-05	-1.65389	-1.10499	0.000197057	-0.883004	-1.01944
61271485	rs11776244	1.74232e-09	0.0463433	-1.1154	1.97953e-05	-1.73646	-1.17112	0.000149333	-1.06461	-1.11515
61272711	rs149273357	1.56279e-09	-1.54511e-10	-1.1778	0.000112378	-1.54511e-10	-1.17116	0.000402442	-1.54511e-10	-1.18839
61272917	rs79278649	8.12669e-10	-1.83171	-1.82197e-10	5.83076e-05	-1.82729	-1.82197e-10	0.000214641	-1.81697	-1.82197e-10
61273181	rs79787462	2.03398e-09	-1.54511e-10	-0.914284	0.000205841	-1.54511e-10	-0.565921	0.000715343	-1.54511e-10	-0.613174
61273430	rs75667806	8.26558e-10	-1.81476	-1.82197e-10	5.85147e-05	-1.82375	-1.82197e-10	0.000220057	-1.79205	-1.82197e-10
61273542	rs76631081	3.1898e-08	1.83827	-1.82197e-10	0.000935882	0.948467	-1.82197e-10	0.00189876	0.363019	-1.82197e-10
61274283	rs115864187	8.2587e-10	-1.8156	-1.82197e-10	5.84725e-05	-1.82447	-1.82197e-10	0.000219823	-1.79311	-1.82197e-10
61275955	rs117296685	1.54303e-09	-1.54511e-10	-1.19053	0.00011121	-1.54511e-10	-1.1816	0.000399797	-1.54511e-10	-1.19498
61276247	rs11998308	2.87593e-09	0.427564	-0.995468	2.41505e-05	-1.63288	-1.07583	0.000214663	-0.837098	-0.979771
61276703	rs78594321	1.71919e-09	-1.54511e-10	-1.08243	0.000115041	-1.54511e-10	-1.14773	0.000409024	-1.54511e-10	-1.17216
61276979	rs60931648	2.79819e-09	0.403621	-0.998927	2.39091e-05	-1.64025	-1.07852	0.000210508	-0.853049	-0.983362
61277533	rs922610	4.47941e-08	3.37472	-1.19692	4.5867e-05	-0.873519	-1.19376	0.000595248	0.396476	-1.19343
61277858	rs78801566	1.70514e-09	-1.54511e-10	-1.09063	0.000131156	-1.54511e-10	-1.01664	0.00046636	-1.54511e-10	-1.04098
61278456	rs10102372	1.4508e-09	-0.446136	-0.80603	3.76192e-05	-1.79493	-0.470579	0.00011832	-1.57315	-0.839389
61278961	rs72648524	4.4571e-08	2.9989	-0.826095	0.000395987	1.0545	-0.966138	0.00119425	0.861461	-0.962128
61279446	rs10957132	2.91058e-09	0.480779	-1.03671	2.36757e-05	-1.62126	-1.10732	0.000208233	-0.82461	-1.02267
61280526	rs67179986	8.2629e-10	-1.81509	-1.82197e-10	5.9195e-05	-1.81219	-1.82197e-10	0.000276746	-1.56284	-1.82197e-10
61280638	rs137903742	1.24497e-08	-1.54511e-10	0.897414	0.00122903	-1.54511e-10	1.22095	0.00445172	-1.54511e-10	1.21511
61281751	rs184989940	9.29566e-10	-1.69732	-1.82197e-10	6.39741e-05	-1.73454	-1.82197e-10	0.000294592	-1.50034	-1.82197e-10
61282231	rs10087002	2.73899e-09	0.43335	-1.05004	2.31107e-05	-1.63549	-1.11724	0.000201879	-0.841685	-1.03658
61282240	rs150487296	1.67892e-09	-1.54511e-10	-1.10613	0.000130001	-1.54511e-10	-1.02548	0.000463442	-1.54511e-10	-1.04725
61284770	rs139224479	1.96645e-09	-0.948046	-1.82197e-10	6.77806e-05	-1.67675	-1.82197e-10	0.000280183	-1.55049	-1.82197e-10
61285094	rs79950549	1.67949e-09	-1.54511e-10	-1.10579	0.000128574	-1.54511e-10	-1.03652	0.00045783	-1.54511e-10	-1.05944
61285379	rs187952300	1.16933e-09	-1.46784	-1.82197e-10	6.84452e-05	-1.66699	-1.82197e-10	0.00025978	-1.6261	-1.82197e-10
61286298	rs76125596	1.68107e-09	-1.54511e-10	-1.10485	0.000128734	-1.54511e-10	-1.03527	0.000458359	-1.54511e-10	-1.05828
61286535	rs77848399	1.66613e-09	-1.54511e-10	-1.11377	0.000127213	-1.54511e-10	-1.04716	0.000453348	-1.54511e-10	-1.06928
61287045	rs12677500	1.11474e-09	-1.69743	0.181773	0.000296087	-0.667854	0.465485	0.000397242	-1.42796	0.226574
61288223	rs78069893	1.53443e-09	-1.54511e-10	-1.19612	0.000112638	-1.54511e-10	-1.16885	0.000406036	-1.54511e-10	-1.1795
61288497	rs16926096	1.29398e-09	-1.03314	-0.333415	0.000313208	-0.057439	-0.088715	0.000378312	-0.944646	-0.305572
61288715	rs113560488	1.38041e-09	-1.30189	-1.82197e-10	7.65294e-05	-1.55535	-1.82197e-10	0.000225444	-1.76787	-1.82197e-10
61289742	rs7017939	8.22305e-08	3.98228	-1.19703	0.00014132	0.255509	-1.19751	0.000865031	0.766723	-1.18989
61290421	rs7001436	4.45304e-08	3.35628	-1.18438	0.000109956	-0.01046	-1.18248	0.000636648	0.467433	-1.19715
61291273	rs55716119	2.52098e-08	1.60295	-1.82197e-10	0.00113905	1.14492	-1.82197e-10	0.00224294	0.529605	-1.82197e-10
61291806	rs16926104	1.14816e-09	-1.0827	-0.40342	0.000267694	-0.131199	-0.171979	0.000332583	-0.996857	-0.382189
61292205	rs140641934	1.66706e-09	-1.54511e-10	-1.11322	0.000129937	-1.54511e-10	-1.02597	0.000497506	-1.54511e-10	-0.976329
61292261	rs6991970	1.53976e-09	-1.54511e-10	-1.19265	0.000109452	-1.54511e-10	-1.19754	0.000399129	-1.54511e-10	-1.19665
61293449	rs11776538	1.56609e-08	1.65448	-0.527591	5.9328e-05	-1.46247	-0.347475	0.000329174	-0.728143	-0.661209
61293772	rs6471873	3.62163e-08	3.15123	-1.186	9.33812e-05	-0.172114	-1.18422	0.000544557	0.31146	-1.19742
61294126	rs11787444	2.78261e-08	2.89925	-1.19755	0.0001235	0.0941197	-1.1709	0.000227828	-0.571365	-1.18598
61294592	rs79631533	1.61736e-09	-1.54511e-10	-1.14348	0.000119239	-1.54511e-10	-1.11189	0.000429309	-1.54511e-10	-1.12376
61295833	rs6471874	1.15822e-09	-1.47739	-1.82197e-10	7.31974e-05	-1.59986	-1.82197e-10	0.000389232	-1.22176	-1.82197e-10
61295891	rs118128323	1.61466e-09	-1.54511e-10	-1.14516	0.000118977	-1.54511e-10	-1.1141	0.000414215	-1.54511e-10	-1.15955
61296289	rs112266509	1.64325e-09	-1.54511e-10	-1.1276	0.000121613	-1.54511e-10	-1.09218	0.00043727	-1.54511e-10	-1.10539
61296409	rs16926106	1.61977e-09	-1.54511e-10	-1.14199	0.000119462	-1.54511e-10	-1.11002	0.000430056	-1.54511e-10	-1.12202
61296535	rs16926108	1.63936e-09	-1.54511e-10	-1.12997	0.000121259	-1.54511e-10	-1.09509	0.000436082	-1.54511e-10	-1.10811
61297004	rs186824738	9.66739e-10	-1.65811	-1.82197e-10	6.43239e-05	-1.72909	-1.82197e-10	0.000208491	-1.84604	-1.82197e-10
61297329	rs117604944	1.56878e-09	-1.17398	-1.82197e-10	9.43465e-05	-1.34605	-1.82197e-10	0.000263367	-1.61239	-1.82197e-10
61297937	rs6995153	7.17466e-10	-0.798305	-1.158	2.27644e-05	-1.71852	-1.0493	7.17838e-05	-1.82904	-1.08324
61298005	rs6995041	8.90518e-08	3.93631	-1.07137	0.001409	2.15036	-0.792746	0.00135986	0.933662	-0.904462
61298301	rs6995397	3.08237e-08	2.75579	-0.951788	0.000107191	-0.137995	-1.08042	0.000320073	-0.335092	-1.0823
61298857	rs1989748	9.34462e-10	-1.29243	-0.399628	0.00020038	-0.49152	-0.101287	0.000293432	-1.19295	-0.311339
61298931	rs1989747	8.72774e-10	-1.35695	-0.403407	0.000180036	-0.593274	-0.106592	0.000273167	-1.26315	-0.312707
61299297	rs6983084	9.09211e-10	-1.31689	-0.402567	0.000192187	-0.529823	-0.104733	0.000284855	-1.21952	-0.314437
61299528	rs6471875	6.91118e-08	3.70964	-1.09819	0.00102863	1.89262	-0.849657	0.00107046	0.740874	-0.950969
61299880	rs7005668	4.3831e-09	1.05083	-1.19736	3.2659e-05	-1.20932	-1.19758	0.000183579	-0.786562	-1.18673
61300307	rs73250102	1.61103e-09	-1.54511e-10	-1.14741	0.000118649	-1.54511e-10	-1.11685	0.000427341	-1.54511e-10	-1.12835
61300389	rs73251503	1.62114e-09	-1.54511e-10	-1.14115	0.000119588	-1.54511e-10	-1.10897	0.000430478	-1.54511e-10	-1.12104
61300510	rs10957133	6.87277e-08	3.70964	-1.10377	0.00101789	1.89262	-0.860153	0.00106105	0.740874	-0.959793
61300734	rs16926111	8.5576e-10	-1.33343	-0.446612	0.000175452	-0.555914	-0.169741	0.000264683	-1.23752	-0.369889
61301000	rs147876527	1.11344e-09	-1.51682	-1.82197e-10	6.77254e-05	-1.67756	-1.82197e-10	0.000233621	-1.73223	-1.82197e-10
61301195	rs141690413	6.3862e-09	-1.54511e-10	0.229861	0.000393756	-1.54511e-10	0.0827084	0.00148939	-1.54511e-10	0.120187
61301410	rs4145666	1.08674e-07	3.59718	-0.533111	0.00269902	2.56739	-0.559765	0.0188575	3.27904	-0.62031
61302345	rs10957134	1.82085e-09	-1.54511e-10	-1.02497	0.000164489	-1.54511e-10	-0.79018	0.000581814	-1.54511e-10	-0.819785
61302783	rs78350009	2.61261e-10	-1.77755	-1.18896	2.62077e-05	-1.42933	-1.19764	7.96868e-05	-1.63219	-1.17564
61302921	rs16926113	1.53631e-09	-1.54511e-10	-1.1949	0.000110835	-1.54511e-10	-1.18498	0.000402088	-1.54511e-10	-1.18927
61303146	rs6984378	2.60415e-08	2.67953	-1.04412	0.000376465	0.79554	-0.757739	0.000525956	-0.0248232	-0.895896
61303319	rs59359269	6.41159e-10	-0.902428	-1.16633	1.82062e-05	-1.79494	-1.19632	6.30277e-05	-1.85105	-1.19132
61303622	rs17814894	2.8663e-08	2.78024	-1.04891	0.000410499	0.872641	-0.748291	0.000562422	0.0393161	-0.892999
61303682	rs7820186	4.87643e-10	-1.36068	-0.981768	5.72112e-05	-1.37891	-0.467362	9.53721e-05	-1.82868	-0.799469
61303783	rs16918852	6.48216e-10	-1.50205	-0.555756	0.000107315	-0.927965	-0.289291	0.000190392	-1.46789	-0.468958
61303980	rs77894793	6.49737e-10	-1.50205	-0.553412	0.000107614	-0.927965	-0.286503	0.000190869	-1.46789	-0.466461
61304084	rs147065700	2.23891e-09	-1.54511e-10	-0.818289	0.000202747	-1.54511e-10	-0.581066	0.000690093	-1.54511e-10	-0.64911
61304221	rs6471876	4.90446e-10	-1.34374	-0.992982	5.6976e-05	-1.36228	-0.488113	9.42769e-05	-1.82495	-0.814753
61304644	rs118149010	8.7095e-10	-1.76245	-1.82197e-10	5.92691e-05	-1.81093	-1.82197e-10	0.000214914	-1.8157	-1.82197e-10
61304728	rs10107773	4.91014e-10	-1.33603	-0.999526	5.67105e-05	-1.35472	-0.500343	9.36005e-05	-1.82318	-0.823723
61304790	rs16926114	1.57122e-09	-1.54511e-10	-1.17242	0.000114813	-1.54511e-10	-1.14972	0.00041466	-1.54511e-10	-1.15848
61305825	rs28484871	4.77542e-10	-1.35326	-1.01012	5.46555e-05	-1.37163	-0.520343	9.18846e-05	-1.82707	-0.838329
61305855	rs74411900	9.28199e-10	-1.69879	-1.82197e-10	6.12918e-05	-1.77738	-1.82197e-10	0.000232575	-1.73672	-1.82197e-10
61305914	rs138029397	1.76496e-09	-1.54511e-10	-1.05615	0.000131091	-1.54511e-10	-1.01713	0.000444771	-1.54511e-10	-1.08838
61306157	rs7830710	2.88872e-08	2.80606	-1.06694	0.000405617	0.892453	-0.780066	0.000557077	0.0558276	-0.91906
61306245	rs7814226	3.94686e-09	0.940485	-1.19184	3.0684e-05	-1.28253	-1.18675	0.00016433	-0.91484	-1.16922
61306460	rs75058600	2.74877e-09	-1.54511e-10	-0.613126	0.000263651	-1.54511e-10	-0.318398	0.000873759	-1.54511e-10	-0.413132
61306938	rs1552071	2.11858e-08	2.60312	-1.17407	0.00026628	0.733711	-1.04218	0.000402824	-0.0628037	-1.12463
61307115	rs10102945	4.17263e-09	0.994272	-1.19	3.15203e-05	-1.25811	-1.18428	0.000170213	-0.883583	-1.1653
61307334	rs111556256	7.97094e-10	-1.85106	-1.82197e-10	6.5883e-05	-1.70514	-1.82197e-10	0.000219368	-1.79519	-1.82197e-10
61307547	rs11776939	2.32317e-08	2.71261	-1.19137	0.000273604	0.827119	-1.10846	0.000413147	0.00426577	-1.1664
61307668	rs77335854	1.53832e-09	-1.54511e-10	-1.19359	0.000109765	-1.54511e-10	-1.19468	0.000401168	-1.54511e-10	-1.19156
61307705	rs116379509	1.55998e-09	-1.54511e-10	-1.17961	0.000113656	-1.54511e-10	-1.15985	0.000410904	-1.54511e-10	-1.16758
61307849	rs75118856	1.5419e-09	-1.54511e-10	-1.19126	0.000109779	-1.54511e-10	-1.19456	0.000401243	-1.54511e-10	-1.19137
61308063	rs113059174	8.07203e-10	-1.83846	-1.82197e-10	6.18112e-05	-1.76894	-1.82197e-10	0.000208788	-1.84462	-1.82197e-10
61308204	rs1125374	6.09858e-10	-1.25407	-0.864743	2.87041e-05	-1.84441	-0.691571	8.48564e-05	-1.84247	-0.902507
61308611	rs182149977	8.02714e-10	-1.84404	-1.82197e-10	5.70074e-05	-1.84984	-1.82197e-10	0.000207656	-1.85006	-1.82197e-10
61308774	rs72648528	5.72575e-10	-1.53505	-0.646844	8.42322e-05	-1.03771	-0.421738	0.000155649	-1.54167	-0.596664
61308783	rs11988766	3.6125e-09	0.854769	-1.19465	2.94837e-05	-1.31745	-1.19173	0.000152099	-0.982803	-1.1786
61309122	rs10504311	3.31415e-08	2.93451	-1.058	4.50648e-05	-0.950371	-1.13455	0.000162809	-0.948645	-1.14471
61309129	rs79948374	1.55864e-09	-1.54511e-10	-1.18046	0.000113514	-1.54511e-10	-1.16109	0.000410448	-1.54511e-10	-1.16869
61309151	rs62510178	3.27224e-10	-1.68642	-1.05497	1.91762e-05	-1.82094	-1.11841	6.94746e-05	-1.84986	-1.09511
61309198	rs10504312	3.61565e-09	0.854769	-1.19378	2.95191e-05	-1.31745	-1.19053	0.000152421	-0.982803	-1.17649
61309452	rs10957135	3.42677e-08	2.97473	-1.0648	4.60837e-05	-0.923469	-1.13909	0.000169205	-0.905957	-1.14887
61309487	rs116853648	1.13974e-09	-1.49348	-1.82197e-10	5.75524e-05	-1.84033	-1.82197e-10	0.000207592	-1.85036	-1.82197e-10
61309949	rs150984299	2.185e-09	-0.842664	-1.82197e-10	7.1345e-05	-1.6255	-1.82197e-10	0.000324337	-1.40415	-1.82197e-10
61310291	rs114491712	1.55864e-09	-1.54511e-10	-1.18046	0.000113514	-1.54511e-10	-1.16109	0.000410448	-1.54511e-10	-1.16869
61310715	rs74575403	1.55482e-09	-1.54511e-10	-1.18292	0.000112558	-1.54511e-10	-1.16956	0.000406011	-1.54511e-10	-1.17956
61311164	rs35907640	4.5918e-10	-1.27995	-1.12264	4.53925e-05	-1.30805	-0.769623	7.81593e-05	-1.80977	-1.01742
61311510	rs2086393	3.18783e-10	-1.69842	-1.06911	1.88824e-05	-1.82594	-1.12885	6.87382e-05	-1.84859	-1.10704
61311550	rs75109965	1.54846e-09	-1.54511e-10	-1.18702	0.000112394	-1.54511e-10	-1.17102	0.000406874	-1.54511e-10	-1.17743
61312205	rs57459725	5.28337e-10	-1.54146	-0.720844	7.63208e-05	-1.04801	-0.510067	0.000143143	-1.54801	-0.674081
61313042	rs117180694	8.5739e-10	-1.77814	-1.82197e-10	9.42849e-05	-1.3467	-1.82197e-10	0.000295031	-1.49885	-1.82197e-10
61313704	rs16926128	1.55027e-09	-1.54511e-10	-1.18585	0.0001126	-1.54511e-10	-1.16918	0.000407526	-1.54511e-10	-1.17583
61314036	rs74701357	2.43436e-09	-1.54511e-10	-0.734593	0.000232649	-1.54511e-10	-0.443492	0.000818558	-1.54511e-10	-0.478393
61314688	rs16926130	1.56188e-09	-1.54511e-10	-1.17839	0.000113855	-1.54511e-10	-1.15809	0.000411548	-1.54511e-10	-1.16601
61314979	rs117355571	8.19902e-10	-1.82285	-1.82197e-10	8.5938e-05	-1.4394	-1.82197e-10	0.000269874	-1.58798	-1.82197e-10
61315691	rs1466471	3.28105e-10	-1.57149	-1.16721	2.12255e-05	-1.70536	-1.13246	0.000102251	-1.43857	-1.11994
61315720	rs1000500	3.1727e-10	-1.70043	-1.07185	1.8882e-05	-1.82396	-1.13085	6.8516e-05	-1.84953	-1.10934
61316002	rs79301557	1.56513e-09	-1.54511e-10	-1.17631	0.000114192	-1.54511e-10	-1.15514	0.00041264	-1.54511e-10	-1.16336
61316785	rs17815272	1.56055e-09	-1.17924	-1.82197e-10	7.72194e-05	-1.54637	-1.82197e-10	0.000219373	-1.79516	-1.82197e-10
61319094	rs16926133	5.06378e-10	-1.41818	-0.886567	7.58006e-05	-0.855771	-0.709145	0.000136412	-1.42594	-0.844317
61319103	rs10108568	5.28795e-10	-1.06402	-1.19742	4.79682e-05	-0.973907	-1.04858	7.30573e-05	-1.7219	-1.17279
61319237	rs143050654	2.54047e-09	-1.54511e-10	-0.691931	0.000235299	-1.54511e-10	-0.432165	0.00078291	-1.54511e-10	-0.522918
61319361	rs72648529	4.67694e-10	-1.50941	-0.874807	6.67997e-05	-0.996888	-0.694436	0.000126197	-1.5163	-0.831792
61319467	rs7017556	3.01091e-08	2.77594	-0.995394	0.000117981	-0.0312666	-1.09123	0.000331472	-0.279511	-1.10288
61320174	rs922611	4.70377e-10	-1.49988	-0.878624	6.74896e-05	-0.981845	-0.699205	0.000126877	-1.50686	-0.835856
61320658	rs72648530	7.34139e-09	0.36925	-1.82197e-10	0.000116783	-1.1327	-1.82197e-10	0.000403054	-1.18687	-1.82197e-10
61320911	rs2012856	2.28323e-09	0.391909	-1.1906	4.98789e-05	-0.800887	-1.18254	0.000236274	-0.554843	-1.1661
61321270	rs72648531	4.65912e-10	-1.50941	-0.878624	6.64819e-05	-0.996888	-0.699205	0.000125685	-1.5163	-0.835856
61321427	rs142858298	1.57691e-09	-1.54511e-10	-1.16881	0.000115381	-1.54511e-10	-1.14478	0.000416519	-1.54511e-10	-1.15401
61321715	rs16926137	4.63122e-10	-1.51542	-0.878624	6.58527e-05	-1.0064	-0.699205	0.00012494	-1.52224	-0.835856
61322563	rs7826226	2.59656e-08	2.62789	-0.995394	0.000107568	-0.123669	-1.09123	0.000304223	-0.365295	-1.10288
61322988	rs13271668	5.18462e-10	-1.08354	-1.19763	4.53253e-05	-1.01878	-1.06038	7.16098e-05	-1.73689	-1.17782
61323195	rs9721205	1.75838e-09	-1.05988	-1.82197e-10	0.000225801	-0.473369	-1.82197e-10	0.000729441	-0.593658	-1.82197e-10
61323459	rs56073139	5.11446e-10	-1.09714	-1.19765	4.56896e-05	-1.0089	-1.06225	7.16862e-05	-1.73511	-1.17853
61323756	rs79913576	1.40987e-09	-1.28078	-1.82197e-10	0.000109156	-1.20025	-1.82197e-10	0.000343673	-1.34625	-1.82197e-10
61324092	rs7002036	5.11446e-10	-1.09714	-1.19765	4.56896e-05	-1.0089	-1.06225	7.16862e-05	-1.73511	-1.17853
61324842	rs62510180	5.16899e-10	-1.08653	-1.19765	4.6119e-05	-0.997688	-1.06411	7.19368e-05	-1.73093	-1.17922
61325020	rs113899565	8.39594e-10	-1.79912	-1.82197e-10	5.86258e-05	-1.82185	-1.82197e-10	0.000207706	-1.84981	-1.82197e-10
61325294	rs75466739	1.67266e-09	-1.10986	-1.82197e-10	9.51947e-05	-1.3371	-1.82197e-10	0.000261963	-1.61773	-1.82197e-10
61325326	rs116949147	1.82118e-09	-1.54511e-10	-1.0248	0.0001369	-1.54511e-10	-0.973775	0.00049329	-1.54511e-10	-0.984839
61325642	rs28405386	2.77732e-08	2.6862	-0.986402	0.00011195	-0.0873864	-1.08758	0.000315469	-0.331632	-1.10024
61325684	rs6994192	2.33147e-09	0.414024	-1.19181	5.05496e-05	-0.785738	-1.18433	0.000239655	-0.538018	-1.16872
61325874	rs144046310	8.00272e-10	-1.84708	-1.82197e-10	5.81708e-05	-1.82964	-1.82197e-10	0.000221401	-1.78596	-1.82197e-10
61326183	rs7841648	2.26957e-09	0.391909	-1.1966	4.92772e-05	-0.800887	-1.19467	0.00023202	-0.554843	-1.18427
61326751	rs28576477	5.06108e-10	-1.10768	-1.1976	4.48827e-05	-1.02004	-1.06893	7.1217e-05	-1.73922	-1.18098
61327317	rs190701493	5.12768e-09	0.0103738	-1.82197e-10	0.000254955	-0.351935	-1.82197e-10	0.000626228	-0.746222	-1.82197e-10
61327637	rs72648534	9.21688e-09	0.596758	-1.82197e-10	0.000133236	-1.0009	-1.82197e-10	0.00045761	-1.05992	-1.82197e-10
61327808	rs6994818	4.00379e-10	-1.34332	-1.1963	3.18437e-05	-1.34777	-1.08442	6.54297e-05	-1.81986	-1.1851
61327862	rs6471877	2.39266e-09	0.438727	-1.1906	5.15066e-05	-0.768776	-1.18254	0.000244849	-0.519194	-1.1661
61328242	rs59623050	1.89434e-09	-1.54511e-10	-0.985406	0.000175457	-1.54511e-10	-0.725628	0.000617634	-1.54511e-10	-0.760041
61328508	rs1318227	2.26957e-09	0.391909	-1.1966	4.92772e-05	-0.800887	-1.19467	0.00023202	-0.554843	-1.18427
61328821	rs13278073	5.00483e-10	-1.11919	-1.19727	4.39525e-05	-1.0322	-1.07771	7.06853e-05	-1.74366	-1.18404
61329671	rs77846632	1.55526e-09	-1.54511e-10	-1.18263	0.000113152	-1.54511e-10	-1.16429	0.000409285	-1.54511e-10	-1.17152
61329769	rs10087760	2.38978e-09	0.438727	-1.19181	5.14143e-05	-0.768776	-1.18433	0.000244209	-0.519194	-1.16872
61329790	rs79337544	8.54356e-10	-1.78169	-1.82197e-10	8.76894e-05	-1.41922	-1.82197e-10	0.000260095	-1.62489	-1.82197e-10
61329912	rs2068589	5.00536e-10	-1.11919	-1.19717	4.38755e-05	-1.0322	-1.07946	7.06439e-05	-1.74366	-1.18463
61329961	rs2068587	2.38978e-09	0.438727	-1.19181	5.14143e-05	-0.768776	-1.18433	0.000244209	-0.519194	-1.16872
61330014	rs11988798	2.31979e-09	0.414024	-1.19683	5.00097e-05	-0.785738	-1.19507	0.000235756	-0.538018	-1.18512
61330269	rs13438846	3.93822e-10	-1.36043	-1.19571	3.11536e-05	-1.3648	-1.08929	6.50566e-05	-1.82399	-1.18669
61330816	rs16926155	4.54622e-10	-1.49988	-0.912691	6.46605e-05	-0.981845	-0.742028	0.000122349	-1.50686	-0.872197
61330886	rs9785091	2.38843e-09	0.438727	-1.19237	5.13704e-05	-0.768776	-1.18519	0.0002439	-0.519194	-1.16999
61331055	rs11775407	2.51125e-08	2.59735	-0.998266	0.00010533	-0.142611	-1.09331	0.00029834	-0.382859	-1.10484
61331387	rs10092773	2.84612e-09	0.612895	-1.19122	5.80635e-05	-0.648038	-1.18345	0.000279473	-0.385605	-1.16742
61331882	rs9785108	4.95366e-10	-1.12957	-1.19717	4.33962e-05	-1.04319	-1.07946	7.0365e-05	-1.74761	-1.18463
61332311	rs57163592	4.72216e-10	-1.4544	-0.920202	6.87445e-05	-0.911088	-0.751538	0.000126962	-1.46182	-0.880227
61332698	rs147417212	6.16192e-09	-1.54511e-10	0.194109	0.00114226	-1.54511e-10	1.14775	0.002349	-1.54511e-10	0.575809
61333533	rs58620608	4.59419e-10	-1.49299	-0.90908	6.56623e-05	-0.971034	-0.737464	0.000123662	-1.50004	-0.868339
61334137	rs13258421	3.93745e-10	-1.36043	-1.1959	3.12004e-05	-1.3648	-1.08779	6.50879e-05	-1.82399	-1.18621
61334191	rs28819229	2.38843e-09	0.438727	-1.19237	5.13704e-05	-0.768776	-1.18519	0.0002439	-0.519194	-1.16999
61334730	rs7824671	2.26905e-09	0.391909	-1.19683	4.92578e-05	-0.800887	-1.19507	0.000231823	-0.554843	-1.18512
61334880	rs11535369	2.31252e-09	-1.54511e-10	-0.785939	0.000218517	-1.54511e-10	-0.506157	0.000765436	-1.54511e-10	-0.545491
61335402	rs7825612	4.124e-08	3.28677	-1.19164	0.000537516	1.49026	-1.09632	0.000619941	0.383297	-1.13961
61335494	rs2326556	2.66149e-08	2.65546	-0.998266	0.0001092	-0.10653	-1.09331	0.000308492	-0.349397	-1.10484
61335780	rs150730300	1.54974e-09	-1.54511e-10	-1.18619	0.000112541	-1.54511e-10	-1.16971	0.000407339	-1.54511e-10	-1.17629
61336037	rs6999822	2.42922e-09	0.455097	-1.19181	5.19072e-05	-0.759234	-1.18433	0.000249455	-0.497938	-1.16872
61336100	rs10111967	5.00483e-10	-1.11919	-1.19727	4.39525e-05	-1.0322	-1.07771	7.06853e-05	-1.74366	-1.18404
61336917	rs1842388	2.26872e-09	0.391909	-1.19697	4.91387e-05	-0.800887	-1.19749	0.000229497	-0.554843	-1.1952
61337279	rs1842389	3.98385e-08	3.25158	-1.19102	0.000534484	1.48212	-1.09384	0.00060356	0.354634	-1.13773
61337304	rs2326557	2.49274e-08	2.58708	-0.995394	0.000108352	-0.116409	-1.09123	0.000299064	-0.382397	-1.10288
61337453	rs6981694	4.6278e-10	-1.49299	-0.90179	6.62687e-05	-0.971034	-0.728271	0.000124629	-1.50004	-0.860554
61337674	rs6982032	2.39039e-09	0.438727	-1.19155	5.14309e-05	-0.768776	-1.18401	0.000244454	-0.519194	-1.16771
61337678	rs145808833	1.55141e-09	-1.54511e-10	-1.18512	0.000109945	-1.54511e-10	-1.19304	0.000401201	-1.54511e-10	-1.19147
61338184	rs6982404	2.38978e-09	0.438727	-1.19181	5.14143e-05	-0.768776	-1.18433	0.000244209	-0.519194	-1.16872
61338777	rs948420	2.72124e-08	2.65546	-0.976062	0.000110602	-0.10653	-1.08055	0.000312133	-0.349397	-1.09311
61338834	rs150150690	1.37898e-09	-1.30294	-1.82197e-10	6.0578e-05	-1.78909	-1.82197e-10	0.000209851	-1.83954	-1.82197e-10
61339599	rs67620514	1.29663e-09	-1.36451	-1.82197e-10	7.71494e-05	-1.54728	-1.82197e-10	0.000209259	-1.84236	-1.82197e-10
61339963	rs192845717	1.16406e-09	-1.47237	-1.82197e-10	6.29609e-05	-1.75051	-1.82197e-10	0.000253399	-1.65097	-1.82197e-10
61340105	rs7823786	5.28073e-10	-1.06666	-1.19614	4.67762e-05	-0.956822	-1.09083	7.26678e-05	-1.71183	-1.18821
61340602	rs117389556	3.5795e-09	-0.349055	-1.82197e-10	0.000538558	0.395872	-1.82197e-10	0.00271604	0.720993	-1.82197e-10
61340669	rs9298037	4.07809e-10	-1.32593	-1.19531	3.21519e-05	-1.33045	-1.0921	6.55576e-05	-1.81543	-1.18757
61340676	rs2170167	3.75927e-08	3.19889	-1.19636	0.00052063	1.48102	-1.119	0.000641424	0.433842	-1.15609
61340828	rs12547923	3.62731e-08	3.16316	-1.19636	0.000498111	1.4368	-1.119	0.000604874	0.375172	-1.15609
61341423	rs80026548	7.99499e-10	-1.84805	-1.82197e-10	6.08492e-05	-1.78462	-1.82197e-10	0.000208725	-1.84492	-1.82197e-10
61341711	rs4354350	3.57737e-08	3.14929	-1.19636	0.000505513	1.45155	-1.119	0.000606664	0.378127	-1.15609
61343016	rs7009310	2.03151e-09	0.279507	-1.19501	4.6648e-05	-0.861595	-1.1888	0.000223021	-0.603463	-1.17521
61343077	rs34851488	4.07711e-10	-1.32593	-1.19555	3.22051e-05	-1.33045	-1.09045	6.55915e-05	-1.81543	-1.18706
61343319	rs150344838	2.22982e-09	-1.54511e-10	-0.822356	0.000141763	-1.54511e-10	-0.938867	0.00053869	-1.54511e-10	-0.896797
61343331	rs62510198	5.34452e-10	-1.05872	-1.19208	4.43413e-05	-0.978377	-1.12273	7.19359e-05	-1.71636	-1.1938
61343411	rs187808285	3.34401e-09	-0.417108	-1.82197e-10	0.000174219	-0.732709	-1.82197e-10	0.000453397	-1.06917	-1.82197e-10
61344051	rs72648539	2.92759e-09	-0.5501	-1.82197e-10	7.29702e-05	-1.60297	-1.82197e-10	0.000257642	-1.63436	-1.82197e-10
61344276	rs79428508	4.28123e-10	-1.56302	-0.9096	6.21811e-05	-1.01883	-0.744144	0.000119849	-1.52526	-0.874447
61344532	rs10808708	1.98372e-09	0.2557	-1.19501	4.58982e-05	-0.877797	-1.1888	0.000218999	-0.621665	-1.17521
61344608	rs11787314	1.98297e-09	0.2557	-1.19538	4.58662e-05	-0.877797	-1.1895	0.000218754	-0.621665	-1.17633
61344778	rs28699676	3.62838e-08	3.16316	-1.19607	0.000499204	1.4368	-1.11681	0.000605842	0.375172	-1.15449
61344787	rs117988423	2.40208e-09	-0.747942	-1.82197e-10	8.15023e-05	-1.49239	-1.82197e-10	0.00032013	-1.41721	-1.82197e-10
61345760	rs7818403	1.98372e-09	0.2557	-1.19501	4.58982e-05	-0.877797	-1.1888	0.000218999	-0.621665	-1.17521
61345775	rs141960806	8.08988e-10	-1.83625	-1.82197e-10	6.20905e-05	-1.76443	-1.82197e-10	0.000280338	-1.54994	-1.82197e-10
61346197	rs9650199	5.27971e-10	-1.06666	-1.19633	4.68544e-05	-0.956822	-1.08916	7.27043e-05	-1.71183	-1.18771
61346561	rs76878786	4.37361e-10	-1.53448	-0.916793	6.46546e-05	-0.970782	-0.753182	0.000122599	-1.49495	-0.882069
61347172	rs10107019	3.62838e-08	3.16316	-1.19607	0.000499204	1.4368	-1.11681	0.000605842	0.375172	-1.15449
61347235	rs150016077	1.80625e-09	-1.03303	-1.82197e-10	6.5545e-05	-1.71029	-1.82197e-10	0.000286684	-1.52756	-1.82197e-10
61347916	rs7007407	4.07458e-10	-1.32593	-1.19617	3.23624e-05	-1.33045	-1.08558	6.56944e-05	-1.81543	-1.18549
61347974	rs13256564	2.27695e-08	2.47226	-0.97112	9.42436e-05	-0.267743	-1.0794	0.000270834	-0.491775	-1.09265
61348144	rs7007737	5.27709e-10	-1.06666	-1.19683	4.70937e-05	-0.956822	-1.08406	7.28194e-05	-1.71183	-1.18613
61348783	rs6994606	1.98297e-09	0.2557	-1.19538	4.58662e-05	-0.877797	-1.1895	0.000218754	-0.621665	-1.17633
61349350	rs10108692	3.51152e-08	3.1301	-1.19574	0.000487104	1.41004	-1.11459	0.000593618	0.35316	-1.15286
61351822	rs7839822	2.95627e-08	2.69893	-0.936701	0.000116785	-0.10395	-1.02874	0.000334342	-0.327753	-1.04602
61352024	rs77005946	2.31901e-08	2.47226	-0.952817	9.72224e-05	-0.267743	-1.04828	0.000278778	-0.491775	-1.06374
61352261	rs148580937	6.28112e-10	-1.11282	-0.976497	1.98078e-05	-1.82509	-1.08186	7.2887e-05	-1.84669	-1.05033
61352433	rs141858881	9.87394e-10	-1.63697	-1.82197e-10	5.70049e-05	-1.84989	-1.82197e-10	0.000221865	-1.78387	-1.82197e-10
61352464	rs190288155	2.25984e-09	-1.54511e-10	-0.808987	0.00016596	-1.54511e-10	-0.781273	0.000579192	-1.54511e-10	-0.824302
61352469	rs6471879	1.98166e-09	0.2557	-1.19605	4.58061e-05	-0.877797	-1.19081	0.000218283	-0.621665	-1.17848
61352942	rs6996165	1.98166e-09	0.2557	-1.19605	4.58061e-05	-0.877797	-1.19081	0.000218283	-0.621665	-1.17848
61353162	rs143507190	1.89339e-09	-0.985908	-1.82197e-10	6.68646e-05	-1.69035	-1.82197e-10	0.000295378	-1.49768	-1.82197e-10
61353362	rs7017113	3.7672e-08	3.20003	-1.19539	0.000516646	1.46667	-1.11233	0.000622967	0.399759	-1.1512
61353688	rs7001588	4.40576e-10	-1.55684	-0.887106	6.46282e-05	-1.00834	-0.716029	0.000123545	-1.51869	-0.850645
61353708	rs7001220	2.5629e-08	2.58716	-0.967716	0.000101309	-0.197912	-1.07693	0.000289625	-0.427018	-1.09033
61354748	rs36056092	4.10845e-10	-1.31624	-1.19758	3.33742e-05	-1.3208	-1.06444	6.63634e-05	-1.81288	-1.17791
61355026	rs6989196	1.98108e-09	0.2557	-1.19633	4.57781e-05	-0.877797	-1.19142	0.000218057	-0.621665	-1.17952
61355270	rs112995937	9.16582e-10	-1.71138	-1.82197e-10	7.6056e-05	-1.56155	-1.82197e-10	0.000316968	-1.42713	-1.82197e-10
61355412	rs7007812	5.27273e-10	-1.06666	-1.19765	4.8021e-05	-0.956822	-1.06456	7.32769e-05	-1.71183	-1.17986
61355885	rs192007658	2.01582e-09	-1.54511e-10	-0.923253	0.000181736	-1.54511e-10	-0.690468	0.000624431	-1.54511e-10	-0.749096
61356283	rs149639896	2.53906e-10	-1.83882	-1.15625	2.55175e-05	-1.78899	-0.86467	7.17205e-05	-1.85102	-1.06214
61357328	rs57297574	4.44087e-10	-1.55684	-0.87917	6.52693e-05	-1.00834	-0.706158	0.000124585	-1.51869	-0.842259
61357513	rs62510202	1.35516e-09	-1.32036	-1.82197e-10	7.99047e-05	-1.51219	-1.82197e-10	0.000210673	-1.83563	-1.82197e-10
61357628	rs62510203	4.49784e-10	-1.33626	-1.087	2.54387e-05	-1.53669	-1.12006	7.19866e-05	-1.83964	-1.06982
61358544	rs7839853	4.42028e-10	-1.56914	-0.871521	6.45289e-05	-1.02924	-0.696666	0.000123964	-1.53177	-0.834181
61359222	rs67794938	1.34644e-09	-1.32681	-1.82197e-10	7.94939e-05	-1.51734	-1.82197e-10	0.000210445	-1.83671	-1.82197e-10
61359223	rs58818800	3.91234e-08	3.23703	-1.19459	0.000534835	1.49667	-1.10774	0.000640741	0.424485	-1.1478
61359741	rs56091731	4.47497e-10	-1.55684	-0.871521	6.58918e-05	-1.00834	-0.696666	0.000125596	-1.51869	-0.834181
61359807	rs28738712	5.27522e-10	-1.06666	-1.19718	4.88487e-05	-0.956822	-1.04747	7.38013e-05	-1.71183	-1.17273
61360266	rs11776511	5.89732e-10	-1.13412	-1.01824	1.90402e-05	-1.82896	-1.11751	7.00905e-05	-1.84489	-1.09126
61361044	rs181402369	1.60733e-09	-1.54511e-10	-1.14971	0.00012077	-1.54511e-10	-1.09914	0.00041736	-1.54511e-10	-1.15199
61361267	rs62510205	1.31099e-09	-1.3535	-1.82197e-10	7.7825e-05	-1.53856	-1.82197e-10	0.000209579	-1.84084	-1.82197e-10
61361493	rs7819947	2.02721e-09	0.279507	-1.19713	4.64777e-05	-0.861595	-1.19246	0.000221586	-0.603463	-1.18166
61361768	rs28897378	4.14683e-10	-1.30735	-1.19717	3.44539e-05	-1.31195	-1.04145	6.71521e-05	-1.81048	-1.1685
61362032	rs10104705	4.07151e-10	-1.32593	-1.19692	3.39596e-05	-1.33045	-1.0374	6.69379e-05	-1.81543	-1.16674
61362369	rs2186985	4.52914e-10	-1.55684	-0.859487	6.68802e-05	-1.00834	-0.681778	0.0001272	-1.51869	-0.821483
61362506	rs140596402	7.9738e-10	-1.8507	-1.82197e-10	5.97075e-05	-1.80357	-1.82197e-10	0.000259476	-1.62727	-1.82197e-10
61364209	rs7831106	2.04011e-09	0.286077	-1.19735	4.76179e-05	-0.83576	-1.19405	0.000228159	-0.571632	-1.18426
61365092	rs184330050	1.26996e-09	-1.3853	-1.82197e-10	7.93542e-05	-1.5191	-1.82197e-10	0.000272861	-1.57698	-1.82197e-10
61365862	rs74756518	5.34964e-10	-1.05476	-1.19508	5.06407e-05	-0.944113	-1.02415	7.49196e-05	-1.70679	-1.16273
61366312	rs7824474	2.02675e-09	0.279507	-1.19735	4.64035e-05	-0.861595	-1.19405	0.000221011	-0.603463	-1.18426
61366588	rs7828383	1.8743e-09	0.201055	-1.1971	4.38645e-05	-0.914266	-1.19765	0.000204968	-0.668997	-1.19408
61366641	rs1480342	2.38779e-08	2.49934	-0.950661	9.72406e-05	-0.251342	-1.06449	0.000278878	-0.476576	-1.07858
61366667	rs13272533	4.15216e-10	-1.30735	-1.19589	3.50198e-05	-1.31195	-1.02516	6.76419e-05	-1.81048	-1.16123
61367094	rs1552070	2.07562e-09	0.30345	-1.19747	4.71471e-05	-0.845257	-1.19449	0.000224907	-0.585126	-1.18512
61367227	rs76767912	8.08962e-09	0.466304	-1.82197e-10	9.06993e-05	-1.38547	-1.82197e-10	0.000496023	-0.979315	-1.82197e-10
61367645	rs16926208	4.58313e-10	-1.55684	-0.847638	6.78645e-05	-1.00834	-0.667167	0.000128799	-1.51869	-0.808992
61367898	rs117458271	1.55018e-09	-1.54511e-10	-1.18591	0.000109453	-1.54511e-10	-1.19753	0.000409023	-1.54511e-10	-1.17217
61367970	rs116949846	1.65926e-09	-1.54511e-10	-1.11791	0.000113257	-1.54511e-10	-1.16336	0.000445688	-1.54511e-10	-1.08632
61368680	rs78519440	1.85566e-09	-1.00604	-1.82197e-10	0.000139497	-0.954979	-1.82197e-10	0.000304283	-1.46798	-1.82197e-10
61368722	rs6998307	2.02651e-09	0.279507	-1.19747	4.63831e-05	-0.861595	-1.19449	0.00022082	-0.603463	-1.18512
61368826	rs183481616	6.42236e-08	2.53809	-1.82197e-10	0.00245314	1.9121	-1.82197e-10	0.00492945	1.31705	-1.82197e-10
61369006	rs7829407	4.62185e-10	-1.55684	-0.839224	6.85703e-05	-1.00834	-0.65682	0.000129946	-1.51869	-0.800128
61369123	rs10957136	3.1463e-08	2.76081	-0.93628	0.000118347	-0.0655271	-1.05388	0.000338843	-0.291862	-1.06854
61369635	rs77511447	1.3836e-09	-1.29959	-1.82197e-10	9.54223e-05	-1.33471	-1.82197e-10	0.000418854	-1.14841	-1.82197e-10
61369757	rs10101758	4.12102e-10	-1.31624	-1.19453	3.51205e-05	-1.3208	-1.01344	6.78511e-05	-1.81288	-1.15574
61369808	rs948422	3.91594e-08	3.23703	-1.19367	0.000537363	1.49667	-1.10302	0.000643005	0.424485	-1.14427
61370278	rs72648552	4.60147e-10	-1.55684	-0.843644	6.81989e-05	-1.00834	-0.662252	0.000129343	-1.51869	-0.804783
61372909	rs7002467	5.2975e-10	-1.06666	-1.19296	5.07602e-05	-0.956822	-1.00909	7.50613e-05	-1.71183	-1.1558
61373199	rs7832664	2.68771e-08	2.61766	-0.950661	0.000104507	-0.17928	-1.06449	0.00029816	-0.409721	-1.07858
61373296	rs79887259	1.83452e-09	-1.0175	-1.82197e-10	0.000258816	-0.336904	-1.82197e-10	0.000843902	-0.4479	-1.82197e-10
61373297	rs78034798	1.82654e-09	-1.02186	-1.82197e-10	0.000257299	-0.342784	-1.82197e-10	0.000839139	-0.453561	-1.82197e-10
61373340	rs6471880	2.02621e-09	0.279507	-1.19762	4.63462e-05	-0.861595	-1.19529	0.000220459	-0.603463	-1.18676
61373364	rs75397054	2.11301e-09	-1.54511e-10	-0.876165	0.000133172	-1.54511e-10	-1.00138	0.000508494	-1.54511e-10	-0.954483
61373597	rs13254748	4.12467e-10	-1.31624	-1.19364	3.53466e-05	-1.3208	-1.00702	6.80611e-05	-1.81288	-1.15265
61374546	rs72648553	4.44229e-10	-1.57499	-0.860708	6.26192e-05	-1.06714	-0.688808	0.000123753	-1.53891	-0.828743
61374869	rs13265543	3.91594e-08	3.23703	-1.19367	0.000537363	1.49667	-1.10302	0.000643005	0.424485	-1.14427
61375131	rs13267828	2.46096e-08	2.52952	-0.950661	9.90388e-05	-0.233019	-1.06449	0.000283657	-0.459588	-1.07858
61375190	rs62510240	4.98527e-09	-0.0177918	-1.82197e-10	0.000156653	-0.838991	-1.82197e-10	0.00045337	-1.06923	-1.82197e-10
61375686	rs6998294	2.84888e-08	2.67589	-0.950661	0.000108304	-0.143587	-1.06449	0.000308212	-0.376566	-1.07858
61376960	rs12548711	2.02619e-09	0.279507	-1.19763	4.63021e-05	-0.861595	-1.19624	0.000219977	-0.603463	-1.18895
```
