## Supplementary material for "Characterization of shared and ancestry-specific signals driving complex traits using multi-ancestry fine-mapping": susiex_nc3.cs80.summary

```
# chr8:60376977-61376977
CS_ID	CS_LENGTH	CS_PURITY	MAX_PIP_SNP	BP	REF_ALLELE	ALT_ALLELE	REF_FRQ	BETA	SE	-LOG10P	MAX_PIP	POST-HOC_PROB_POP1	POST-HOC_PROB_POP2
1	13	0.993923	rs6984242	60700469	A,A	G,G	0.39662,0.382937	-0.0254096,-0.0226421	0.00404163,0.00879376	9.48978,1.99869	0.133674	0.999978	0.792112
2	317	0	rs6983247	61205607	G,G	T,T	0.632207,0.823413	-0.0180114,0.0149474	0.00410023,0.0112102	4.95112,0.73895	0.0202687	0.606582	0.360927
3	1466	0	rs147488666	60559138	NA,T	NA,C	NA,0.981151	NA,-0.0992559	NA,0.0314332	NA,2.79851	0.0233402	0.308974	0.350545
```
