## Supplementary material for "Characterization of shared and ancestry-specific signals driving complex traits using multi-ancestry fine-mapping": s1.afreq

```
#CHROM	ID	REF	ALT	ALT_FREQS	OBS_CT
8	rs72652632	G	C	0.0228628	1006
8	rs6994950	C	T	0.912525	1006
8	rs72652633	T	C	0.0228628	1006
8	rs146766386	A	G	0.00894632	1006
8	rs6983216	C	A	0.114314	1006
8	rs1485508	A	C	0.76839	1006
8	rs11778132	G	T	0.0228628	1006
8	rs13268763	T	C	0.765408	1006
8	rs147711555	C	T	0.00795229	1006
8	rs72652635	T	C	0.0228628	1006
8	rs113303795	G	A	0.0467197	1006
8	rs56056312	T	C	0.027833	1006
8	rs11780670	T	C	0.0178926	1006
8	rs114286773	T	C	0.0636183	1006
8	rs72652636	A	G	0.0228628	1006
8	rs2356664	T	A	0.945328	1006
8	rs6987428	G	A	0.907555	1006
8	rs10957303	C	A	0.765408	1006
8	rs181863526	G	T	0.00596421	1006
8	rs10106817	C	T	0.109344	1006
8	rs10808735	T	C	0.789264	1006
8	rs76752894	G	A	0.0159046	1006
8	rs11990688	G	C	0.026839	1006
8	rs12680185	T	A	0.765408	1006
8	rs11780082	G	A	0.0228628	1006
8	rs7008352	C	T	0.765408	1006
8	rs28521674	C	T	0.109344	1006
8	rs11992818	C	T	0.907555	1006
8	rs144736713	G	A	0.00994036	1006
8	rs11782839	G	A	0.0228628	1006
8	rs12547529	G	A	0.0924453	1006
8	rs34966923	C	G	0.110338	1006
8	rs74464107	C	T	0.0139165	1006
8	rs4588892	T	C	0.792247	1006
8	rs10088800	A	G	0.109344	1006
8	rs4573320	T	C	0.765408	1006
8	rs72652640	T	C	0.0228628	1006
8	rs79179006	C	A	0.00894632	1006
8	rs4146360	C	A	0.765408	1006
8	rs118157721	A	C	0.0377734	1006
8	rs72652642	A	G	0.109344	1006
8	rs7830531	T	C	0.115308	1006
8	rs28423974	A	G	0.109344	1006
8	rs4620321	T	C	0.765408	1006
8	rs2356662	T	C	0.792247	1006
8	rs11776222	T	C	0.0228628	1006
8	rs117605539	A	T	0.0139165	1006
8	rs117860620	A	G	0.0387674	1006
8	rs2054777	C	T	0.109344	1006
8	rs55894532	G	C	0.0228628	1006
8	rs2356661	A	G	0.792247	1006
8	rs1485486	A	G	0.907555	1006
8	rs1011856	T	C	0.792247	1006
8	rs55958420	T	C	0.0228628	1006
8	rs1011857	A	G	0.764414	1006
8	rs10103972	A	G	0.109344	1006
8	rs16930961	G	A	0.109344	1006
8	rs72652645	C	T	0.0218688	1006
8	rs1899051	A	G	0.762425	1006
8	rs111706680	A	G	0.0218688	1006
8	rs72652647	T	A	0.0208748	1006
8	rs72652648	A	G	0.0228628	1006
8	rs72652649	T	C	0.0218688	1006
8	rs16930969	C	T	0.0258449	1006
8	rs6983423	A	G	0.115308	1006
8	rs2629628	A	T	0.762425	1006
8	rs72652651	T	C	0.0248509	1006
8	rs72652653	T	C	0.0218688	1006
8	rs13267683	G	A	0.115308	1006
8	rs12335044	T	C	0.110338	1006
8	rs2629620	C	A	0.78827	1006
8	rs1971832	T	G	0.0258449	1006
8	rs2220203	C	T	0.903579	1006
8	rs76329431	T	C	0.0487078	1006
8	rs11783532	T	C	0.0218688	1006
8	rs10957304	T	A	0.0258449	1006
8	rs34584966	A	G	0.147117	1006
8	rs11780675	C	T	0.0218688	1006
8	rs139940525	C	G	0.00695825	1006
8	rs72652656	C	T	0.0218688	1006
8	rs11775076	T	C	0.269384	1006
8	rs9886424	T	C	0.269384	1006
8	rs66771575	T	C	0.0954274	1006
8	rs72652659	A	T	0.0218688	1006
8	rs144742068	A	T	0.00695825	1006
8	rs6983018	T	C	0.269384	1006
8	rs893827	T	G	0.269384	1006
8	rs77035933	G	A	0.0109344	1006
8	rs16930988	T	G	0.0964215	1006
8	rs7845826	C	T	0.269384	1006
8	rs17222094	T	C	0.141153	1006
8	rs72652660	T	G	0.0178926	1006
8	rs10504374	T	C	0.243539	1006
8	rs1440140	G	A	0.26839	1006
8	rs146548402	A	G	0.0188867	1006
8	rs2028391	T	G	0.269384	1006
8	rs2883988	A	G	0.0964215	1006
8	rs2119184	A	C	0.0974155	1006
8	rs72652665	A	G	0.0218688	1006
8	rs2165251	A	G	0.0964215	1006
8	rs117883776	G	A	0.0149105	1006
8	rs2218167	C	T	0.127237	1006
8	rs113847593	A	G	0.00695825	1006
8	rs10110463	A	C	0.141153	1006
8	rs67315487	T	G	0.0964215	1006
8	rs35646721	T	C	0.127237	1006
8	rs72652668	C	T	0.0347913	1006
8	rs78312282	T	C	0.0258449	1006
8	rs138281276	T	C	0.0198807	1006
8	rs10102005	C	T	0.259443	1006
8	rs76644406	A	T	0.0258449	1006
8	rs35009220	T	C	0.131213	1006
8	rs16930997	G	A	0.100398	1006
8	rs755764	G	A	0.100398	1006
8	rs755765	A	T	0.131213	1006
8	rs17313886	C	T	0.128231	1006
8	rs79415555	C	T	0.0337972	1006
8	rs79204832	A	G	0.0666004	1006
8	rs1440142	T	C	0.259443	1006
8	rs11778740	A	G	0.126243	1006
8	rs7822543	A	C	0.0198807	1006
8	rs2356665	C	A	0.129225	1006
8	rs4515592	C	T	0.100398	1006
8	rs1440143	T	A	0.131213	1006
8	rs10110750	T	G	0.259443	1006
8	rs28395378	C	A	0.131213	1006
8	rs66464473	C	T	0.100398	1006
8	rs6989276	A	G	0.0198807	1006
8	rs6989788	G	T	0.00596421	1006
8	rs17313991	T	C	0.272366	1006
8	rs17222633	C	T	0.0467197	1006
8	rs6994670	A	G	0.0258449	1006
8	rs10095433	T	C	0.131213	1006
8	rs11787111	G	A	0.0198807	1006
8	rs7000098	C	T	0.127237	1006
8	rs77907407	C	T	0.0129225	1006
8	rs6982872	T	C	0.131213	1006
8	rs10957305	A	G	0.127237	1006
8	rs60109366	T	C	0.0258449	1006
8	rs57278897	C	T	0.0198807	1006
8	rs58221439	T	G	0.0198807	1006
8	rs6998816	T	C	0.259443	1006
8	rs72652676	C	G	0.0168986	1006
8	rs143223208	C	T	0.00795229	1006
8	rs17314250	A	G	0.128231	1006
8	rs72652678	T	C	0.0168986	1006
8	rs1371685	C	T	0.206759	1006
8	rs1371684	A	G	0.206759	1006
8	rs4478613	T	A	0.206759	1006
8	rs10957306	C	T	0.206759	1006
8	rs80029926	T	C	0.0596421	1006
8	rs78744842	A	G	0.0347913	1006
8	rs28895626	T	C	0.189861	1006
8	rs141573051	T	C	0.0705765	1006
8	rs1440137	A	C	0.189861	1006
8	rs10111329	G	A	0.189861	1006
8	rs10090207	C	T	0.189861	1006
8	rs10105633	T	C	0.207753	1006
8	rs17314426	C	T	0.0347913	1006
8	rs28643545	C	G	0.207753	1006
8	rs13252892	G	A	0.207753	1006
8	rs77108980	A	T	0.0109344	1006
8	rs7822866	C	T	0.207753	1006
8	rs10097129	T	A	0.207753	1006
8	rs34215741	A	G	0.0964215	1006
8	rs185213202	T	G	0.0347913	1006
8	rs117866686	G	T	0.0159046	1006
8	rs1440136	C	G	0.207753	1006
8	rs7841666	A	G	0.207753	1006
8	rs971236	A	G	0.209742	1006
8	rs10097471	G	T	0.193837	1006
8	rs10504375	T	C	0.314115	1006
8	rs9298081	A	G	0.311133	1006
8	rs10105676	G	A	0.311133	1006
8	rs72505488	G	A	0.11829	1006
8	rs73690606	G	A	0.117296	1006
8	rs190937	T	C	0.0924453	1006
8	rs117576534	G	A	0.0357853	1006
8	rs78847277	A	G	0.10835	1006
8	rs117388319	G	A	0.0218688	1006
8	rs11995170	C	T	0.117296	1006
8	rs10087386	T	G	0.195825	1006
8	rs16931063	C	A	0.193837	1006
8	rs1347758	T	C	0.316103	1006
8	rs146049414	A	G	0.0109344	1006
8	rs28589728	G	A	0.117296	1006
8	rs11992099	A	G	0.117296	1006
8	rs117868050	A	G	0.0208748	1006
8	rs36108177	C	A	0.11332	1006
8	rs118085407	G	T	0.0497018	1006
8	rs7840001	A	G	0.314115	1006
8	rs117531734	G	T	0.0218688	1006
8	rs117023266	C	T	0.0218688	1006
8	rs1595482	A	G	0.11332	1006
8	rs149849034	A	G	0.0308151	1006
8	rs11990923	T	C	0.117296	1006
8	rs78042753	A	G	0.0576541	1006
8	rs1438228	A	C	0.117296	1006
8	rs10099867	A	C	0.193837	1006
8	rs1595483	G	C	0.117296	1006
8	rs298194	G	A	0.0944334	1006
8	rs11998088	C	T	0.117296	1006
8	rs1866277	T	C	0.028827	1006
8	rs9298082	T	A	0.311133	1006
8	rs76971803	C	A	0.054672	1006
8	rs7834294	G	T	0.117296	1006
8	rs35845730	G	T	0.193837	1006
8	rs77864368	T	C	0.117296	1006
8	rs62521215	A	G	0.193837	1006
8	rs62521216	A	G	0.188867	1006
8	rs146163695	T	C	0.11332	1006
8	rs149062608	T	A	0.117296	1006
8	rs150019065	G	A	0.0646123	1006
8	rs7828574	C	T	0.117296	1006
8	rs28631026	C	T	0.188867	1006
8	rs10957308	A	G	0.117296	1006
8	rs12335124	T	C	0.188867	1006
8	rs79940268	C	G	0.0477137	1006
8	rs12334830	C	G	0.193837	1006
8	rs76862155	A	T	0.055666	1006
8	rs571514913	C	A	0.00795229	1006
8	rs1438229	A	G	0.311133	1006
8	rs10090928	C	T	0.311133	1006
8	rs55758770	T	G	0.11332	1006
8	rs73690609	C	T	0.117296	1006
8	rs13252463	C	A	0.188867	1006
8	rs12708021	C	A	0.193837	1006
8	rs7840690	T	G	0.117296	1006
8	rs67633283	A	G	0.188867	1006
8	rs57389441	A	C	0.117296	1006
8	rs13274668	T	A	0.193837	1006
8	rs13275299	T	C	0.188867	1006
8	rs298195	T	C	0.05666	1006
8	rs75437045	C	T	0.144135	1006
8	rs150173855	G	A	0.00795229	1006
8	rs13257322	A	G	0.314115	1006
8	rs11993477	G	T	0.117296	1006
8	rs11986260	A	G	0.11332	1006
8	rs10093773	C	T	0.193837	1006
8	rs74872289	G	A	0.0168986	1006
8	rs17223648	G	A	0.188867	1006
8	rs72652689	G	A	0.0139165	1006
8	rs1837193	T	C	0.311133	1006
8	rs13254698	T	C	0.188867	1006
8	rs140890481	C	T	0.0168986	1006
8	rs7844448	T	C	0.316103	1006
8	rs7824601	T	G	0.316103	1006
8	rs1438230	T	A	0.0616302	1006
8	rs75929511	G	T	0.0109344	1006
8	rs10104164	C	T	0.193837	1006
8	rs59375354	A	T	0.117296	1006
8	rs60953601	C	T	0.117296	1006
8	rs79053695	T	C	0.05666	1006
8	rs9298083	T	A	0.311133	1006
8	rs17315206	G	A	0.188867	1006
8	rs58928116	G	A	0.11332	1006
8	rs138292985	C	T	0.0159046	1006
8	rs13262851	G	A	0.193837	1006
8	rs2008156	T	C	0.193837	1006
8	rs2008164	T	C	0.311133	1006
8	rs11986954	G	T	0.117296	1006
8	rs10096133	A	G	0.311133	1006
8	rs77489273	T	C	0.0168986	1006
8	rs1899047	G	T	0.312127	1006
8	rs1899048	C	T	0.195825	1006
8	rs10110341	T	C	0.346918	1006
8	rs56234908	C	T	0.158052	1006
8	rs10098936	G	A	0.182903	1006
8	rs10099728	C	T	0.182903	1006
8	rs1370746	T	C	0.33996	1006
8	rs17224092	G	T	0.0318091	1006
8	rs60889842	T	C	0.00894632	1006
8	rs73687205	T	A	0.150099	1006
8	rs116874737	A	C	0.0159046	1006
8	rs56207344	A	G	0.152087	1006
8	rs35911912	A	G	0.661034	1006
8	rs77275670	A	C	0.0904573	1006
8	rs4027692	A	G	0.153082	1006
8	rs4416859	A	G	0.150099	1006
8	rs298190	A	T	0.66004	1006
8	rs298191	G	A	0.659046	1006
8	rs298192	G	A	0.66004	1006
8	rs116984385	A	G	0.0218688	1006
8	rs13263664	A	G	0.0536779	1006
8	rs298193	G	T	0.641153	1006
8	rs117225152	T	C	0.0467197	1006
8	rs117565321	G	T	0.0129225	1006
8	rs2577888	A	C	0.83002	1006
8	rs298203	A	T	0.89662	1006
8	rs298204	C	T	0.83002	1006
8	rs117080831	G	T	0.0168986	1006
8	rs62521221	T	C	0.0149105	1006
8	rs298205	C	A	0.836978	1006
8	rs112748912	G	C	0.055666	1006
8	rs298206	T	A	0.835984	1006
8	rs298207	A	G	0.897614	1006
8	rs298208	A	G	0.836978	1006
8	rs72654507	G	A	0.055666	1006
8	rs2577887	A	G	0.897614	1006
8	rs1440144	G	T	0.898608	1006
8	rs190938	G	T	0.835984	1006
8	rs75337602	C	A	0.0506958	1006
8	rs118025342	A	G	0.00795229	1006
8	rs185273349	A	T	0.00894632	1006
8	rs4737670	G	C	0.0735586	1006
8	rs71529131	G	A	0.0178926	1006
8	rs298210	A	G	0.917495	1006
8	rs298211	G	C	0.828032	1006
8	rs298212	C	T	0.823062	1006
8	rs192721	A	T	0.902584	1006
8	rs298213	A	C	0.902584	1006
8	rs298214	T	C	0.902584	1006
8	rs298215	T	G	0.902584	1006
8	rs298216	C	G	0.90159	1006
8	rs117356783	C	T	0.0109344	1006
8	rs117727185	C	T	0.0208748	1006
8	rs116978147	T	A	0.00795229	1006
8	rs298217	G	C	0.823062	1006
8	rs298218	G	A	0.902584	1006
8	rs2289418	C	T	0.0785288	1006
8	rs298219	G	T	0.824056	1006
8	rs4737191	T	C	0.0735586	1006
8	rs298196	C	T	0.902584	1006
8	rs142650726	G	A	0.00894632	1006
8	rs298197	G	A	0.902584	1006
8	rs298198	A	G	0.902584	1006
8	rs298199	G	T	0.90159	1006
8	rs113282060	A	G	0.00994036	1006
8	rs72654518	G	A	0.0735586	1006
8	rs298200	A	G	0.90159	1006
8	rs17354905	C	T	0.0487078	1006
8	rs76463126	G	A	0.0119284	1006
8	rs298201	C	T	0.823062	1006
8	rs298176	T	A	0.90159	1006
8	rs298177	G	A	0.90159	1006
8	rs298179	G	A	0.902584	1006
8	rs298180	A	G	0.823062	1006
8	rs4737671	T	A	0.0735586	1006
8	rs298181	G	A	0.821074	1006
8	rs298182	A	G	0.900596	1006
8	rs298183	T	G	0.899602	1006
8	rs1816658	A	G	0.0596421	1006
8	rs298184	G	A	0.899602	1006
8	rs1438231	A	C	0.0735586	1006
8	rs298185	G	A	0.899602	1006
8	rs298186	C	T	0.899602	1006
8	rs59554614	C	A	0.0785288	1006
8	rs72654531	A	G	0.0735586	1006
8	rs298187	G	A	0.821074	1006
8	rs72654533	C	G	0.0735586	1006
8	rs55794668	C	T	0.0149105	1006
8	rs72654537	T	G	0.0735586	1006
8	rs118170792	T	C	0.0168986	1006
8	rs2577908	T	C	0.177932	1006
8	rs16931156	G	A	0.0735586	1006
8	rs2577907	G	A	0.100398	1006
8	rs2612615	A	G	0.178926	1006
8	rs34366981	T	C	0.0168986	1006
8	rs2612614	A	G	0.100398	1006
8	rs11780414	G	T	0.0735586	1006
8	rs10957311	A	G	0.472167	1006
8	rs4604479	A	G	0.100398	1006
8	rs141372648	A	G	0.0497018	1006
8	rs66858052	C	T	0.100398	1006
8	rs182317984	C	T	0.100398	1006
8	rs2577906	A	C	0.100398	1006
8	rs148335418	T	C	0.0477137	1006
8	rs111322418	G	T	0.0785288	1006
8	rs113903237	A	G	0.100398	1006
8	rs138704572	G	C	0.0735586	1006
8	rs62521249	C	G	0.0228628	1006
8	rs3098343	T	C	0.100398	1006
8	rs148415900	G	T	0.0984095	1006
8	rs112185374	C	A	0.0735586	1006
8	rs118125298	G	A	0.084493	1006
8	rs72654556	G	A	0.0735586	1006
8	rs2612613	G	T	0.100398	1006
8	rs2612612	G	A	0.0168986	1006
8	rs2612611	T	G	0.100398	1006
8	rs2577905	T	G	0.178926	1006
8	rs72654561	C	T	0.0735586	1006
8	rs2612610	A	G	0.0994036	1006
8	rs2577904	G	A	0.100398	1006
8	rs72654564	G	A	0.0735586	1006
8	rs16919018	G	T	0.0596421	1006
8	rs118050595	C	T	0.0228628	1006
8	rs72654566	T	G	0.0735586	1006
8	rs2600475	C	T	0.0994036	1006
8	rs16931164	C	A	0.0735586	1006
8	rs2612609	C	T	0.100398	1006
8	rs1869024	G	A	0.100398	1006
8	rs56090938	G	A	0.0735586	1006
8	rs2600474	T	C	0.0994036	1006
8	rs4737672	C	T	0.0735586	1006
8	rs1155098	C	A	0.100398	1006
8	rs2577903	G	A	0.816103	1006
8	rs116982146	A	G	0.00795229	1006
8	rs2612604	A	G	0.100398	1006
8	rs1438232	A	G	0.0477137	1006
8	rs72654572	G	T	0.0735586	1006
8	rs2600478	T	G	0.178926	1006
8	rs2600479	T	C	0.177932	1006
8	rs2600480	A	G	0.100398	1006
8	rs72654575	G	A	0.0735586	1006
8	rs2577901	C	T	0.100398	1006
8	rs76547854	A	G	0.00795229	1006
8	rs2612605	A	G	0.100398	1006
8	rs2577900	G	A	0.17992	1006
8	rs2612606	C	A	0.17992	1006
8	rs72654578	G	A	0.0198807	1006
8	rs78946469	G	A	0.0765408	1006
8	rs79039412	T	A	0.0457256	1006
8	rs16931172	G	A	0.0367793	1006
8	rs56087459	G	A	0.0934394	1006
8	rs2612607	A	G	0.189861	1006
8	rs2612608	T	C	0.188867	1006
8	rs3100115	G	A	0.986083	1006
8	rs2600467	T	C	0.0894632	1006
8	rs2246411	A	G	0.0904573	1006
8	rs117432714	C	T	0.00795229	1006
8	rs72654580	T	C	0.0994036	1006
8	rs11782401	C	T	0.0994036	1006
8	rs10957312	C	T	0.0994036	1006
8	rs17270999	C	T	0.0367793	1006
8	rs72654583	G	A	0.0994036	1006
8	rs3110289	C	T	0.101392	1006
8	rs2612601	T	A	0.206759	1006
8	rs2612600	A	G	0.101392	1006
8	rs77416382	C	T	0.0477137	1006
8	rs2577899	A	G	0.206759	1006
8	rs2600472	G	C	0.101392	1006
8	rs2612599	G	A	0.202783	1006
8	rs2600471	T	C	0.101392	1006
8	rs16931194	G	C	0.0994036	1006
8	rs16931195	C	T	0.0994036	1006
8	rs59712423	T	C	0.101392	1006
8	rs11784906	C	T	0.0994036	1006
8	rs2577898	G	A	0.204771	1006
8	rs72654591	G	A	0.100398	1006
8	rs2577897	C	T	0.0994036	1006
8	rs2600470	T	A	0.0994036	1006
8	rs74908896	G	C	0.0357853	1006
8	rs117497809	T	C	0.0308151	1006
8	rs16931205	G	C	0.100398	1006
8	rs12543248	G	A	0.599404	1006
8	rs2600469	C	T	0.205765	1006
8	rs2600468	G	A	0.201789	1006
8	rs2612603	G	A	0.0994036	1006
8	rs3100116	T	G	0.207753	1006
8	rs10094274	G	C	0.107356	1006
8	rs3110288	C	T	0.100398	1006
8	rs184642722	G	A	0.00298211	1006
8	rs2577896	A	G	0.212724	1006
8	rs2612598	T	A	0.21173	1006
8	rs2612597	T	C	0.903579	1006
8	rs9643568	G	A	0.0129225	1006
8	rs2577895	A	G	0.21173	1006
8	rs2577894	A	G	0.105368	1006
8	rs16931217	G	A	0.106362	1006
8	rs2577893	A	G	0.21173	1006
8	rs17356383	G	A	0.106362	1006
8	rs2612596	C	A	0.21173	1006
8	rs2612595	C	T	0.21173	1006
8	rs72654596	C	T	0.106362	1006
8	rs16931229	G	T	0.21173	1006
8	rs2612594	G	C	0.21173	1006
8	rs111638077	G	A	0.106362	1006
8	rs2577892	A	G	0.903579	1006
8	rs2612589	T	C	0.104374	1006
8	rs2612588	T	C	0.212724	1006
8	rs1376773	G	A	0.105368	1006
8	rs1823667	C	T	0.105368	1006
8	rs2218045	A	G	0.104374	1006
8	rs34040169	G	T	0.0178926	1006
8	rs117610305	T	C	0.0308151	1006
8	rs75829841	T	G	0.0695825	1006
8	rs2600466	C	T	0.104374	1006
8	rs726561	G	A	0.21173	1006
8	rs72654600	C	T	0.0666004	1006
8	rs72654601	T	G	0.106362	1006
8	rs7820044	T	C	0.106362	1006
8	rs2600476	T	C	0.21173	1006
8	rs74461744	C	T	0.00894632	1006
8	rs17271629	C	A	0.106362	1006
8	rs2600477	T	C	0.979125	1006
8	rs2577891	A	G	0.21173	1006
8	rs79964061	C	T	0.0467197	1006
8	rs28470172	G	A	0.21173	1006
8	rs72656404	C	T	0.0318091	1006
8	rs12678303	G	C	0.106362	1006
8	rs6472142	C	T	0.210736	1006
8	rs10282793	A	G	0.0964215	1006
8	rs112240000	A	G	0.197813	1006
8	rs10957313	A	T	0.523857	1006
8	rs28495520	C	T	0.00994036	1006
8	rs71529135	C	T	0.194831	1006
8	rs148167651	A	T	0.00795229	1006
8	rs1530051	C	T	0.0914513	1006
8	rs1530052	A	G	0.0914513	1006
8	rs1530053	C	T	0.00994036	1006
8	rs12544855	G	C	0.0675944	1006
8	rs10504376	A	G	0.0874751	1006
8	rs117552311	T	C	0.0417495	1006
8	rs62521251	C	T	0.0248509	1006
8	rs77471461	T	C	0.0447316	1006
8	rs72656409	G	A	0.0874751	1006
8	rs72656411	T	C	0.0874751	1006
8	rs117004166	G	A	0.0298211	1006
8	rs150940127	C	G	0.0874751	1006
8	rs16931253	A	T	0.0874751	1006
8	rs16931257	C	T	0.0914513	1006
8	rs7836768	A	G	0.392644	1006
8	rs12056689	C	T	0.082505	1006
8	rs57824870	T	C	0.197813	1006
8	rs28703225	G	C	0.0914513	1006
8	rs76335191	T	A	0.0467197	1006
8	rs921498	G	A	0.0874751	1006
8	rs16931267	A	G	0.0675944	1006
8	rs10504377	C	T	0.0914513	1006
8	rs12682100	C	T	0.197813	1006
8	rs16931273	T	C	0.0874751	1006
8	rs10504378	T	C	0.106362	1006
8	rs72656414	A	C	0.0178926	1006
8	rs146559105	C	T	0.0139165	1006
8	rs958050	G	A	0.197813	1006
8	rs149500636	C	A	0.00994036	1006
8	rs4633099	G	A	0.0894632	1006
8	rs111850655	A	G	0.0139165	1006
8	rs16931280	C	T	0.110338	1006
8	rs7819629	T	G	0.0516899	1006
8	rs78461165	T	C	0.0516899	1006
8	rs10957315	G	C	0.0516899	1006
8	rs1451866	A	T	0.39662	1006
8	rs13439473	A	G	0.154076	1006
8	rs13438939	G	C	0.154076	1006
8	rs3862072	A	G	0.39662	1006
8	rs7815546	G	C	0.39662	1006
8	rs10100650	C	T	0.154076	1006
8	rs10100653	C	G	0.154076	1006
8	rs10103787	A	G	0.154076	1006
8	rs10103906	A	G	0.39662	1006
8	rs7821051	A	G	0.39662	1006
8	rs57377912	T	A	0.0516899	1006
8	rs7825399	C	T	0.39662	1006
8	rs144409224	A	G	0.0715706	1006
8	rs140285591	T	A	0.0516899	1006
8	rs139796554	C	T	0.102386	1006
8	rs4437693	A	G	0.39662	1006
8	rs10112285	C	T	0.102386	1006
8	rs1597728	A	T	0.39662	1006
8	rs1584693	T	C	0.39662	1006
8	rs1584694	G	A	0.39662	1006
8	rs78345252	C	T	0.00894632	1006
8	rs7815206	G	A	0.238569	1006
8	rs10102719	A	G	0.39662	1006
8	rs10103050	C	A	0.102386	1006
8	rs10103390	G	C	0.102386	1006
8	rs111685946	T	C	0.0516899	1006
8	rs72656418	C	T	0.0715706	1006
8	rs6993238	A	C	0.39662	1006
8	rs62519773	G	T	0.101392	1006
8	rs13276064	G	A	0.39662	1006
8	rs140215595	A	C	0.0129225	1006
8	rs7829761	G	C	0.393638	1006
8	rs138464980	A	G	0.0139165	1006
8	rs2010074	T	G	0.110338	1006
8	rs2218914	G	A	0.126243	1006
8	rs35909027	T	A	0.126243	1006
8	rs79637966	T	A	0.101392	1006
8	rs72656420	G	A	0.102386	1006
8	rs56825365	G	A	0.125249	1006
8	rs7007695	T	A	0.333996	1006
8	rs80028809	A	C	0.0506958	1006
8	rs78756977	G	T	0.0506958	1006
8	rs62519776	T	A	0.101392	1006
8	rs62519777	G	A	0.0347913	1006
8	rs74353349	G	A	0.0506958	1006
8	rs62519778	G	C	0.126243	1006
8	rs10093717	A	G	0.418489	1006
8	rs10094292	G	A	0.384692	1006
8	rs7812401	A	G	0.380716	1006
8	rs7831001	T	C	0.384692	1006
8	rs184956391	C	T	0.00695825	1006
8	rs7813266	C	G	0.368787	1006
8	rs72656423	C	T	0.100398	1006
8	rs62519779	G	A	0.201789	1006
8	rs16931290	G	A	0.100398	1006
8	rs896493	C	T	0.205765	1006
8	rs36110523	T	A	0.126243	1006
8	rs6997341	A	G	0.332008	1006
8	rs62519782	T	G	0.0337972	1006
8	rs13248704	G	A	0.384692	1006
8	rs4357325	T	C	0.126243	1006
8	rs28790340	C	T	0.100398	1006
8	rs75537351	G	C	0.0208748	1006
8	rs75091736	A	G	0.0526839	1006
8	rs72656432	T	C	0.100398	1006
8	rs78762561	C	T	0.0526839	1006
8	rs10108174	A	G	0.100398	1006
8	rs62519783	G	A	0.115308	1006
8	rs62519784	G	C	0.177932	1006
8	rs147940267	C	T	0.0208748	1006
8	rs13270248	A	G	0.143141	1006
8	rs62519785	C	T	0.101392	1006
8	rs149131407	A	G	0.0328032	1006
8	rs10504379	G	A	0.0735586	1006
8	rs10504380	C	T	0.0924453	1006
8	rs62519787	C	G	0.163022	1006
8	rs7017425	A	G	0.256461	1006
8	rs62519788	C	A	0.0924453	1006
8	rs57604792	A	C	0.162028	1006
8	rs17272476	C	T	0.0924453	1006
8	rs62519790	A	G	0.102386	1006
8	rs1376771	T	C	0.0755467	1006
8	rs75041056	C	T	0.0159046	1006
8	rs1451865	T	C	0.141153	1006
8	rs142034611	A	C	0.00994036	1006
8	rs77772931	T	C	0.0397614	1006
8	rs7813444	A	G	0.333996	1006
8	rs62519792	C	G	0.127237	1006
8	rs7814393	A	C	0.305169	1006
8	rs7832902	T	C	0.305169	1006
8	rs77339842	G	T	0.0397614	1006
8	rs139639129	G	A	0.0159046	1006
8	rs1451864	T	G	0.0149105	1006
8	rs16931296	G	A	0.0397614	1006
8	rs7824378	C	A	0.133201	1006
8	rs62519793	A	G	0.127237	1006
8	rs76699825	C	T	0.028827	1006
8	rs11990980	C	G	0.306163	1006
8	rs62519794	T	C	0.128231	1006
8	rs73689529	T	C	0.0407555	1006
8	rs72656438	G	A	0.0337972	1006
8	rs1597727	A	G	0.305169	1006
8	rs11996600	T	A	0.305169	1006
8	rs80026880	G	A	0.132207	1006
8	rs35318455	C	T	0.188867	1006
8	rs62519795	C	T	0.128231	1006
8	rs12056827	C	T	0.261431	1006
8	rs10957316	T	C	0.261431	1006
8	rs17357494	C	T	0.0447316	1006
8	rs7012569	T	G	0.261431	1006
8	rs6992228	A	C	0.261431	1006
8	rs9643569	G	A	0.0397614	1006
8	rs62519796	T	C	0.128231	1006
8	rs74304928	A	G	0.0397614	1006
8	rs1451863	A	C	0.261431	1006
8	rs17272664	T	G	0.0119284	1006
8	rs12056691	C	T	0.133201	1006
8	rs6472145	A	G	0.95825	1006
8	rs6472146	G	C	0.261431	1006
8	rs149937097	G	T	0.028827	1006
8	rs6981465	G	T	0.133201	1006
8	rs117400139	C	T	0.0109344	1006
8	rs16931298	C	T	0.261431	1006
8	rs79435239	T	C	0.0328032	1006
8	rs1530896	G	A	0.133201	1006
8	rs1968677	A	C	0.133201	1006
8	rs71529140	A	G	0.2167	1006
8	rs62519797	G	C	0.128231	1006
8	rs118179493	G	A	0.133201	1006
8	rs7831241	A	G	0.261431	1006
8	rs7831363	C	A	0.306163	1006
8	rs62519798	C	A	0.261431	1006
8	rs62519799	A	T	0.261431	1006
8	rs74660726	C	T	0.0377734	1006
8	rs16931302	G	A	0.261431	1006
8	rs16931304	C	T	0.261431	1006
8	rs76285150	G	T	0.0675944	1006
8	rs10097877	A	G	0.054672	1006
8	rs57145012	G	C	0.0536779	1006
8	rs10100598	C	A	0.32008	1006
8	rs78838683	G	A	0.0536779	1006
8	rs6990308	A	G	0.318091	1006
8	rs6995055	A	C	0.0536779	1006
8	rs1376770	C	T	0.243539	1006
8	rs1376769	G	A	0.243539	1006
8	rs72656439	C	T	0.0337972	1006
8	rs6996198	C	T	0.182903	1006
8	rs1451862	C	T	0.243539	1006
8	rs62519821	G	A	0.205765	1006
8	rs1349560	A	T	0.926441	1006
8	rs76647437	G	A	0.0377734	1006
8	rs72656440	C	A	0.0854871	1006
8	rs77510848	C	T	0.0377734	1006
8	rs73689539	T	C	0.0725646	1006
8	rs10441560	G	A	0.0765408	1006
8	rs10441541	A	C	0.324056	1006
8	rs10441561	T	G	0.139165	1006
8	rs62519822	G	A	0.148111	1006
8	rs77020428	G	T	0.0606362	1006
8	rs16931308	C	T	0.0616302	1006
8	rs7005421	C	A	0.138171	1006
8	rs7009638	A	G	0.324056	1006
8	rs7009901	A	T	0.138171	1006
8	rs4367588	T	C	0.175944	1006
8	rs78873350	G	A	0.0606362	1006
8	rs16931320	T	A	0.138171	1006
8	rs116940564	C	T	0.0208748	1006
8	rs61185402	A	G	0.0725646	1006
8	rs1979164	G	C	0.324056	1006
8	rs12681771	A	G	0.0755467	1006
8	rs138147466	C	A	0.0377734	1006
8	rs12547983	T	C	0.324056	1006
8	rs7833687	G	A	0.324056	1006
8	rs7817608	T	G	0.138171	1006
8	rs139404963	G	A	0.0725646	1006
8	rs193139363	C	T	0.0119284	1006
8	rs7006309	T	C	0.32505	1006
8	rs6986408	G	A	0.138171	1006
8	rs7006461	T	C	0.138171	1006
8	rs113169174	A	G	0.0616302	1006
8	rs62519824	C	T	0.148111	1006
8	rs77187127	A	G	0.0407555	1006
8	rs17358093	C	A	0.0805169	1006
8	rs62519825	T	C	0.148111	1006
8	rs62519826	A	G	0.148111	1006
8	rs72656441	T	C	0.00894632	1006
8	rs7823344	C	T	0.138171	1006
8	rs10808737	C	T	0.138171	1006
8	rs9657082	C	A	0.324056	1006
8	rs6997421	C	A	0.0616302	1006
8	rs74780172	T	C	0.0377734	1006
8	rs77872211	T	C	0.0815109	1006
8	rs62519827	T	C	0.148111	1006
8	rs62519828	C	A	0.148111	1006
8	rs62519829	A	G	0.148111	1006
8	rs62519831	C	G	0.148111	1006
8	rs60695690	G	A	0.0377734	1006
8	rs7841976	C	T	0.0735586	1006
8	rs9643388	C	T	0.0725646	1006
8	rs74700515	A	G	0.0487078	1006
8	rs77335620	T	C	0.0606362	1006
8	rs10112058	T	G	0.0735586	1006
8	rs6981395	C	T	0.0616302	1006
8	rs12546399	C	T	0.0805169	1006
8	rs62519833	A	G	0.149105	1006
8	rs73689545	G	A	0.0755467	1006
8	rs74935600	A	T	0.026839	1006
8	rs1839878	G	T	0.0606362	1006
8	rs77506165	C	T	0.0159046	1006
8	rs4737675	C	T	0.286282	1006
8	rs7016250	T	G	0.326044	1006
8	rs62519835	T	A	0.148111	1006
8	rs16931326	G	A	0.0606362	1006
8	rs9650210	C	A	0.148111	1006
8	rs11775784	T	C	0.0854871	1006
8	rs62519839	C	T	0.148111	1006
8	rs2280870	T	G	0.326044	1006
8	rs1451868	G	A	0.289264	1006
8	rs1376772	G	A	0.0765408	1006
8	rs9298085	A	G	0.631213	1006
8	rs72656444	T	C	0.0805169	1006
8	rs62519840	T	C	0.135189	1006
8	rs62519841	G	A	0.135189	1006
8	rs16931331	A	G	0.178926	1006
8	rs62519842	T	C	0.135189	1006
8	rs13277444	T	G	0.492048	1006
8	rs13276281	A	C	0.954274	1006
8	rs11783849	T	C	0.0159046	1006
8	rs1451869	A	G	0.954274	1006
8	rs13278548	G	A	0.954274	1006
8	rs118000312	A	C	0.0258449	1006
8	rs7822429	G	A	0.955268	1006
8	rs8192906	C	G	0.640159	1006
8	rs192946106	T	C	0.0109344	1006
8	rs62519843	C	T	0.135189	1006
8	rs117021518	T	C	0.0208748	1006
8	rs118166083	G	A	0.0119284	1006
8	rs3779869	C	G	0.0457256	1006
8	rs62519845	T	C	0.135189	1006
8	rs34522585	A	G	0.135189	1006
8	rs3779870	A	G	0.640159	1006
8	rs3779871	C	A	0.05666	1006
8	rs3779874	C	T	0.775348	1006
8	rs78590918	T	C	0.135189	1006
8	rs8192899	C	A	0.634195	1006
8	rs62519847	A	T	0.135189	1006
8	rs4467968	T	G	0.633201	1006
8	rs4465006	C	T	0.633201	1006
8	rs62519848	T	C	0.138171	1006
8	rs62521079	C	T	0.135189	1006
8	rs59035258	C	T	0.0427435	1006
8	rs62521080	G	A	0.135189	1006
8	rs77609115	G	T	0.00994036	1006
8	rs74838729	T	C	0.083499	1006
8	rs78534960	G	A	0.122266	1006
8	rs4737193	G	A	0.688867	1006
8	rs17358602	T	C	0.200795	1006
8	rs34885537	T	C	0.200795	1006
8	rs3824188	C	T	0.0487078	1006
8	rs13251633	T	A	0.645129	1006
8	rs73237769	T	C	0.0586481	1006
8	rs4452822	G	A	0.572565	1006
8	rs16931350	T	C	0.0487078	1006
8	rs60347741	G	A	0.0586481	1006
8	rs41333745	C	G	0.0586481	1006
8	rs75738074	C	T	0.0178926	1006
8	rs7008736	G	C	0.680915	1006
8	rs59556318	C	T	0.0586481	1006
8	rs76671918	A	G	0.0487078	1006
8	rs10808738	G	A	0.572565	1006
8	rs75670054	A	G	0.0487078	1006
8	rs58740344	A	G	0.0586481	1006
8	rs149461156	G	A	0.0129225	1006
8	rs10105184	A	G	0.572565	1006
8	rs191660149	G	A	0.00994036	1006
8	rs73237778	A	G	0.0586481	1006
8	rs4327886	C	T	0.631213	1006
8	rs4301481	A	T	0.680915	1006
8	rs4581093	T	G	0.572565	1006
8	rs139678342	C	T	0.00894632	1006
8	rs10957319	T	C	0.0487078	1006
8	rs148702291	G	C	0.0208748	1006
8	rs7841297	G	C	0.88171	1006
8	rs9298087	C	T	0.572565	1006
8	rs4358837	G	A	0.054672	1006
8	rs117323804	G	A	0.00994036	1006
8	rs7825127	G	T	0.026839	1006
8	rs77404354	C	T	0.0178926	1006
8	rs28679790	T	C	0.632207	1006
8	rs78274172	T	C	0.0487078	1006
8	rs62521082	C	T	0.200795	1006
8	rs7005708	A	G	0.632207	1006
8	rs79481498	C	T	0.026839	1006
8	rs12677582	T	C	0.680915	1006
8	rs117155840	G	A	0.0536779	1006
8	rs4737195	C	A	0.054672	1006
8	rs113418660	G	A	0.026839	1006
8	rs76004558	A	G	0.054672	1006
8	rs13280706	C	A	0.200795	1006
8	rs148339689	C	T	0.0149105	1006
8	rs117486754	A	G	0.00894632	1006
8	rs74652007	G	T	0.0487078	1006
8	rs16931352	T	A	0.0586481	1006
8	rs73237799	C	T	0.0586481	1006
8	rs13282866	A	G	0.680915	1006
8	rs4507804	A	G	0.572565	1006
8	rs77092483	A	T	0.0487078	1006
8	rs7837784	T	C	0.632207	1006
8	rs11996031	C	T	0.573559	1006
8	rs79531664	T	C	0.0208748	1006
8	rs7837935	T	G	0.88171	1006
8	rs7824744	G	C	0.680915	1006
8	rs62521083	A	G	0.200795	1006
8	rs4527914	C	A	0.0487078	1006
8	rs4350019	A	G	0.88171	1006
8	rs13251754	G	A	0.200795	1006
8	rs7004685	A	G	0.632207	1006
8	rs72505491	T	A	0.0487078	1006
8	rs34970856	G	A	0.0497018	1006
8	rs13272599	T	C	0.200795	1006
8	rs56665359	A	T	0.0586481	1006
8	rs9643570	A	G	0.680915	1006
8	rs111539471	A	G	0.0487078	1006
8	rs112708174	C	T	0.0487078	1006
8	rs76288073	T	C	0.88171	1006
8	rs77971005	C	T	0.680915	1006
8	rs117732106	C	G	0.0298211	1006
8	rs112627505	A	T	0.0159046	1006
8	rs79702814	T	G	0.0487078	1006
8	rs4395923	G	A	0.572565	1006
8	rs4382514	T	C	0.572565	1006
8	rs4397440	G	A	0.0487078	1006
8	rs79683960	T	A	0.0487078	1006
8	rs11985376	G	A	0.572565	1006
8	rs35060524	G	A	0.572565	1006
8	rs13260351	T	C	0.88171	1006
8	rs10454355	A	T	0.0487078	1006
8	rs148925249	C	T	0.0149105	1006
8	rs142581774	G	A	0.0109344	1006
8	rs13266877	A	G	0.200795	1006
8	rs11986615	C	T	0.572565	1006
8	rs79890001	G	A	0.0487078	1006
8	rs10098006	C	G	0.88171	1006
8	rs11777741	C	T	0.0815109	1006
8	rs74469801	T	A	0.0487078	1006
8	rs75463725	C	T	0.0487078	1006
8	rs76563092	C	T	0.0487078	1006
8	rs60471153	A	G	0.0487078	1006
8	rs4236934	C	T	0.632207	1006
8	rs78979539	T	C	0.0487078	1006
8	rs1007219	A	G	0.680915	1006
8	rs141062047	T	C	0.0487078	1006
8	rs34618827	C	A	0.200795	1006
8	rs16931358	A	C	0.0516899	1006
8	rs4297065	A	C	0.680915	1006
8	rs4263804	G	C	0.055666	1006
8	rs4437694	G	A	0.572565	1006
8	rs4549814	G	T	0.572565	1006
8	rs12681856	A	G	0.572565	1006
8	rs16931360	C	G	0.0516899	1006
8	rs9298088	C	T	0.572565	1006
8	rs79638816	A	T	0.0516899	1006
8	rs16931363	G	A	0.0516899	1006
8	rs79473864	T	C	0.0516899	1006
8	rs77181205	T	C	0.0516899	1006
8	rs4486246	A	G	0.629225	1006
8	rs76699976	A	T	0.0516899	1006
8	rs9643389	T	C	0.88171	1006
8	rs4477068	T	G	0.028827	1006
8	rs73689569	T	C	0.055666	1006
8	rs4532631	T	C	0.572565	1006
8	rs10092618	G	A	0.630219	1006
8	rs62521087	C	G	0.028827	1006
8	rs6999999	T	C	0.573559	1006
8	rs16931371	G	A	0.562624	1006
8	rs13260704	T	G	0.817097	1006
8	rs16931374	A	T	0.054672	1006
8	rs139527322	G	C	0.0109344	1006
8	rs1986181	A	C	0.818091	1006
8	rs117554868	C	T	0.0119284	1006
8	rs4406437	A	G	0.56163	1006
8	rs143804786	C	T	0.0149105	1006
8	rs77601252	A	G	0.0149105	1006
8	rs185677327	G	A	0.0119284	1006
8	rs17293670	C	G	0.0516899	1006
8	rs17293712	A	G	0.199801	1006
8	rs35107809	T	A	0.199801	1006
8	rs139486573	T	A	0.0149105	1006
8	rs115212842	T	A	0.0437376	1006
8	rs113207291	G	A	0.0159046	1006
8	rs62521091	G	A	0.0914513	1006
8	rs62521092	G	A	0.0457256	1006
8	rs11998077	C	A	0.56163	1006
8	rs7817744	T	C	0.617296	1006
8	rs7834854	G	A	0.817097	1006
8	rs10090584	C	A	0.818091	1006
8	rs55852316	A	G	0.055666	1006
8	rs118169648	A	T	0.0208748	1006
8	rs57071798	A	T	0.054672	1006
8	rs118090976	G	A	0.0228628	1006
8	rs2356993	A	T	0.199801	1006
8	rs112060721	A	G	0.0129225	1006
8	rs60551204	T	C	0.055666	1006
8	rs10081461	G	C	0.560636	1006
8	rs111833208	A	G	0.0139165	1006
8	rs77266879	G	A	0.0139165	1006
8	rs11995512	A	G	0.560636	1006
8	rs13261981	A	T	0.196819	1006
8	rs7827287	G	T	0.507952	1006
8	rs10957321	G	A	0.507952	1006
8	rs58451406	G	A	0.0536779	1006
8	rs72656466	C	T	0.00795229	1006
8	rs7002672	G	A	0.791252	1006
8	rs58284770	T	C	0.0536779	1006
8	rs13277887	T	C	0.198807	1006
8	rs7830315	T	C	0.507952	1006
8	rs7815372	A	G	0.760437	1006
8	rs2356990	C	G	0.199801	1006
8	rs13268326	C	G	0.186879	1006
8	rs79551252	C	G	0.026839	1006
8	rs10112206	A	C	0.520875	1006
8	rs6472147	A	T	0.520875	1006
8	rs58668371	T	G	0.0526839	1006
8	rs6472148	T	C	0.791252	1006
8	rs72656469	C	T	0.0417495	1006
8	rs2356986	C	T	0.270378	1006
8	rs2356985	C	G	0.270378	1006
8	rs2884074	G	T	0.270378	1006
8	rs34795043	C	T	0.083499	1006
8	rs2356984	A	G	0.192843	1006
8	rs2884073	C	T	0.275348	1006
8	rs4472561	C	T	0.0238569	1006
8	rs34562034	C	A	0.219682	1006
8	rs74591278	C	A	0.028827	1006
8	rs716283	T	G	0.275348	1006
8	rs35670435	T	C	0.0218688	1006
8	rs72656474	A	T	0.0178926	1006
8	rs73689573	T	C	0.0526839	1006
8	rs9918785	T	A	0.0526839	1006
8	rs9918790	T	C	0.275348	1006
8	rs187803954	G	A	0.00894632	1006
8	rs4474057	G	A	0.0526839	1006
8	rs73689574	C	T	0.0526839	1006
8	rs13282180	A	T	0.275348	1006
8	rs11984562	G	A	0.219682	1006
8	rs62521095	T	C	0.125249	1006
8	rs4737677	T	C	0.0526839	1006
8	rs78631379	A	G	0.0298211	1006
8	rs7842113	A	T	0.976143	1006
8	rs34700548	T	C	0.276342	1006
8	rs34484820	G	A	0.275348	1006
8	rs73689575	G	A	0.0526839	1006
8	rs62521097	C	G	0.0149105	1006
8	rs73689576	T	A	0.055666	1006
8	rs4385495	C	T	0.276342	1006
8	rs73689578	T	C	0.084493	1006
8	rs62521111	A	T	0.276342	1006
8	rs9650211	C	T	0.188867	1006
8	rs36053206	C	T	0.188867	1006
8	rs62521114	C	T	0.275348	1006
8	rs61146973	A	G	0.128231	1006
8	rs118111353	T	C	0.0198807	1006
8	rs77067667	A	G	0.028827	1006
8	rs10087071	T	A	0.177932	1006
8	rs113374270	G	C	0.054672	1006
8	rs13258167	A	G	0.275348	1006
8	rs10808739	G	A	0.243539	1006
8	rs34781030	G	A	0.243539	1006
8	rs4269577	G	A	0.976143	1006
8	rs58994922	A	G	0.243539	1006
8	rs34237366	A	G	0.275348	1006
8	rs4737199	A	G	0.243539	1006
8	rs116948456	G	C	0.028827	1006
8	rs117121965	T	C	0.028827	1006
8	rs117425349	T	C	0.028827	1006
8	rs116916010	G	A	0.028827	1006
8	rs62521118	G	A	0.243539	1006
8	rs28873972	T	C	0.275348	1006
8	rs28391816	T	C	0.0516899	1006
8	rs4737200	G	C	0.988072	1006
8	rs4737678	C	T	0.244533	1006
8	rs117105706	C	G	0.0218688	1006
8	rs72656477	C	T	0.0526839	1006
8	rs145944326	G	A	0.0367793	1006
8	rs4737679	T	C	0.988072	1006
8	rs35407243	T	C	0.243539	1006
8	rs10098783	G	A	0.976143	1006
8	rs4549812	C	T	0.976143	1006
8	rs117075901	T	C	0.0139165	1006
8	rs75599099	T	C	0.0178926	1006
8	rs13266737	C	G	0.275348	1006
8	rs192102406	T	C	0.0139165	1006
8	rs35506467	A	C	0.275348	1006
8	rs80083040	G	T	0.0516899	1006
8	rs75555763	C	T	0.0526839	1006
8	rs10808740	A	G	0.275348	1006
8	rs11984829	C	T	0.275348	1006
8	rs11992694	A	C	0.275348	1006
8	rs7009078	G	A	0.275348	1006
8	rs6995461	T	C	0.275348	1006
8	rs35928023	C	T	0.242545	1006
8	rs117374677	C	T	0.028827	1006
8	rs35328846	A	G	0.243539	1006
8	rs117148879	T	C	0.0218688	1006
8	rs117341412	G	A	0.0308151	1006
8	rs62521122	T	A	0.17495	1006
8	rs72656480	C	T	0.0188867	1006
8	rs7836155	T	C	0.991054	1006
8	rs13264230	A	T	0.188867	1006
8	rs73688006	C	T	0.0526839	1006
8	rs13272719	A	G	0.246521	1006
8	rs145134369	C	T	0.0198807	1006
8	rs78810197	C	T	0.028827	1006
8	rs35639132	A	G	0.188867	1006
8	rs34248744	A	G	0.188867	1006
8	rs61028788	C	T	0.243539	1006
8	rs35196908	G	T	0.246521	1006
8	rs11996540	C	T	0.246521	1006
8	rs57755888	G	A	0.243539	1006
8	rs9650212	C	T	0.188867	1006
8	rs10957322	G	A	0.243539	1006
8	rs57948164	C	T	0.0526839	1006
8	rs12548518	A	G	0.520875	1006
8	rs4737680	G	T	0.245527	1006
8	rs6472151	A	G	0.975149	1006
8	rs7826214	C	T	0.246521	1006
8	rs6472152	C	T	0.976143	1006
8	rs7826501	C	A	0.246521	1006
8	rs55873211	G	C	0.246521	1006
8	rs12156417	A	G	0.246521	1006
8	rs10112945	C	A	0.699801	1006
8	rs146120233	A	C	0.0149105	1006
8	rs56682216	T	C	0.0526839	1006
8	rs13271746	A	G	0.243539	1006
8	rs7814652	G	A	0.243539	1006
8	rs6472153	C	T	0.246521	1006
8	rs183011913	C	T	0.00994036	1006
8	rs71529145	C	T	0.0805169	1006
8	rs117922193	C	T	0.0337972	1006
8	rs117394423	A	G	0.00795229	1006
8	rs10957323	A	G	0.246521	1006
8	rs10957324	T	A	0.247515	1006
8	rs149196751	G	A	0.0119284	1006
8	rs62521129	C	T	0.243539	1006
8	rs57148757	C	A	0.0526839	1006
8	rs7812644	T	C	0.248509	1006
8	rs13276608	C	T	0.124254	1006
8	rs7009717	C	T	0.246521	1006
8	rs138019891	T	C	0.0129225	1006
8	rs4737681	C	T	0.247515	1006
8	rs4480156	T	C	0.246521	1006
8	rs57696702	A	G	0.0536779	1006
8	rs4737682	A	C	0.976143	1006
8	rs13255280	G	A	0.188867	1006
8	rs55650602	A	G	0.246521	1006
8	rs4236936	T	C	0.976143	1006
8	rs72656485	A	G	0.188867	1006
8	rs10283033	A	G	0.976143	1006
8	rs149466208	C	T	0.0228628	1006
8	rs55839813	T	A	0.054672	1006
8	rs34204608	G	T	0.188867	1006
8	rs55666601	A	G	0.246521	1006
8	rs13252547	C	A	0.520875	1006
8	rs55863909	T	C	0.248509	1006
8	rs58195923	G	A	0.248509	1006
8	rs56136042	T	C	0.054672	1006
8	rs12674544	C	T	0.054672	1006
8	rs76378404	T	C	0.0516899	1006
8	rs11992601	A	G	0.247515	1006
8	rs13259721	G	A	0.188867	1006
8	rs62521147	T	C	0.188867	1006
8	rs56345307	T	C	0.0576541	1006
8	rs58303167	G	T	0.0526839	1006
8	rs62521148	A	G	0.246521	1006
8	rs13271194	T	C	0.976143	1006
8	rs112159589	G	T	0.0497018	1006
8	rs58950093	C	G	0.246521	1006
8	rs66985061	A	G	0.188867	1006
8	rs79358939	C	T	0.131213	1006
8	rs4461935	C	G	0.517893	1006
8	rs4134341	G	A	0.188867	1006
8	rs4134342	A	G	0.246521	1006
8	rs4258041	C	G	0.699801	1006
8	rs141158360	A	G	0.0218688	1006
8	rs62521150	C	T	0.188867	1006
8	rs13263496	C	T	0.188867	1006
8	rs4737683	C	T	0.247515	1006
8	rs73688014	G	T	0.0526839	1006
8	rs13265280	C	T	0.247515	1006
8	rs13265049	A	T	0.188867	1006
8	rs4392942	A	G	0.976143	1006
8	rs149368961	A	G	0.0357853	1006
8	rs73688018	G	A	0.0526839	1006
8	rs146271223	G	A	0.0357853	1006
8	rs13258738	C	T	0.189861	1006
8	rs7821085	G	A	0.728628	1006
8	rs117413653	C	T	0.028827	1006
8	rs117809533	T	C	0.028827	1006
8	rs34782690	C	T	0.246521	1006
8	rs117451785	T	G	0.028827	1006
8	rs76284551	A	G	0.0208748	1006
8	rs142854335	T	C	0.0248509	1006
8	rs117845054	G	A	0.0168986	1006
8	rs34520115	T	C	0.246521	1006
8	rs7814191	G	C	0.976143	1006
8	rs116912422	G	A	0.0168986	1006
8	rs6987861	G	A	0.723658	1006
8	rs74645043	G	A	0.0159046	1006
8	rs7842714	T	A	0.507952	1006
8	rs117576566	G	C	0.0516899	1006
8	rs7829301	C	T	0.976143	1006
8	rs57198819	C	T	0.054672	1006
8	rs73688019	C	T	0.054672	1006
8	rs36016124	C	G	0.196819	1006
8	rs4737202	G	C	0.0526839	1006
8	rs6472154	T	C	0.976143	1006
8	rs117123626	C	A	0.0238569	1006
8	rs145904776	C	T	0.0208748	1006
8	rs117457701	G	A	0.0228628	1006
8	rs73688022	A	G	0.0526839	1006
8	rs73688023	G	C	0.054672	1006
8	rs72656489	T	G	0.192843	1006
8	rs6980478	A	G	0.199801	1006
8	rs4737684	T	C	0.0526839	1006
8	rs13278868	C	T	0.196819	1006
8	rs116919214	C	A	0.0238569	1006
8	rs143851032	A	G	0.00994036	1006
8	rs12682028	G	A	0.0536779	1006
8	rs6997149	G	A	0.254473	1006
8	rs57241952	G	A	0.054672	1006
8	rs73688285	C	A	0.0526839	1006
8	rs73688286	C	T	0.0526839	1006
8	rs118032902	C	T	0.0238569	1006
8	rs74403509	C	A	0.0526839	1006
8	rs73688288	A	C	0.054672	1006
8	rs73688289	C	T	0.0576541	1006
8	rs56822105	G	T	0.0576541	1006
8	rs6472155	G	A	0.510934	1006
8	rs13280968	G	C	0.196819	1006
8	rs116869743	A	G	0.0178926	1006
8	rs7831851	G	A	0.0586481	1006
8	rs148936592	G	A	0.0238569	1006
8	rs75655239	A	G	0.0228628	1006
8	rs4437695	T	A	0.054672	1006
8	rs35942841	T	C	0.196819	1006
8	rs34338127	C	T	0.255467	1006
8	rs62521156	T	A	0.195825	1006
8	rs62521157	C	A	0.196819	1006
8	rs34183793	A	G	0.196819	1006
8	rs72656497	C	T	0.10338	1006
8	rs59928224	C	A	0.054672	1006
8	rs56378428	C	T	0.054672	1006
8	rs11781142	T	C	0.976143	1006
8	rs148573625	C	A	0.0119284	1006
8	rs73688293	G	T	0.0526839	1006
8	rs73688294	G	A	0.0526839	1006
8	rs34341913	T	C	0.196819	1006
8	rs12155861	C	T	0.197813	1006
8	rs34225190	C	G	0.196819	1006
8	rs55816857	C	G	0.054672	1006
8	rs145197561	G	A	0.00994036	1006
8	rs7814041	G	A	0.255467	1006
8	rs117348995	G	A	0.0526839	1006
8	rs7813958	C	T	0.256461	1006
8	rs6982809	A	T	0.976143	1006
8	rs4282609	A	C	0.0159046	1006
8	rs34056791	A	G	0.196819	1006
8	rs4737685	C	A	0.986083	1006
8	rs60715322	A	G	0.255467	1006
8	rs73688297	G	A	0.0536779	1006
8	rs117419517	C	T	0.0238569	1006
8	rs116979294	A	G	0.026839	1006
8	rs35491729	G	A	0.199801	1006
8	rs12550805	T	C	0.104374	1006
8	rs79871504	T	A	0.0337972	1006
8	rs147975012	G	A	0.0536779	1006
8	rs187504578	G	A	0.0238569	1006
8	rs117969395	T	A	0.0238569	1006
8	rs4471086	A	T	0.196819	1006
8	rs7012812	A	G	0.0536779	1006
8	rs117521803	G	C	0.0238569	1006
8	rs4521800	T	C	0.0526839	1006
8	rs4629907	T	C	0.255467	1006
8	rs4363236	C	A	0.194831	1006
8	rs13255521	T	A	0.196819	1006
8	rs58420338	T	C	0.0526839	1006
8	rs73688300	T	G	0.0526839	1006
8	rs141957747	T	C	0.0407555	1006
8	rs7462059	C	G	0.697813	1006
8	rs73688301	C	A	0.0526839	1006
8	rs7013387	C	A	0.976143	1006
8	rs58603842	A	G	0.0536779	1006
8	rs61078378	G	C	0.0536779	1006
8	rs34122018	A	T	0.196819	1006
8	rs60034994	A	T	0.0536779	1006
8	rs145431794	G	A	0.0149105	1006
8	rs73244630	G	A	0.0526839	1006
8	rs62522278	C	T	0.194831	1006
8	rs113168400	A	G	0.0536779	1006
8	rs190486452	G	A	0.00695825	1006
8	rs112268500	G	T	0.00397614	1006
8	rs111457077	C	A	0.0596421	1006
8	rs7820880	G	A	0.560636	1006
8	rs4367589	T	G	0.5666	1006
8	rs28460132	G	A	0.291252	1006
8	rs4574883	A	G	0.568588	1006
8	rs4358835	G	A	0.292247	1006
8	rs7824195	T	A	0.5666	1006
8	rs4543581	C	A	0.292247	1006
8	rs9298089	A	G	0.292247	1006
8	rs56986679	G	T	0.055666	1006
8	rs6994123	G	C	0.562624	1006
8	rs9918801	T	C	0.292247	1006
8	rs73690405	G	T	0.292247	1006
8	rs12549868	G	A	0.562624	1006
8	rs4520200	T	G	0.562624	1006
8	rs4297066	C	G	0.562624	1006
8	rs4076430	T	A	0.270378	1006
8	rs4316184	C	T	0.292247	1006
8	rs4077789	G	A	0.270378	1006
8	rs4077788	C	A	0.270378	1006
8	rs6472156	A	G	0.562624	1006
8	rs72621459	G	A	0.055666	1006
8	rs151285654	C	T	0.0188867	1006
8	rs147670765	G	A	0.0178926	1006
8	rs12675901	C	A	0.270378	1006
8	rs28637535	A	G	0.292247	1006
8	rs28534831	T	C	0.292247	1006
8	rs10957327	T	C	0.562624	1006
8	rs4737203	G	A	0.562624	1006
8	rs12544073	C	T	0.271372	1006
8	rs4645595	C	A	0.270378	1006
8	rs28437912	T	A	0.292247	1006
8	rs28420457	C	T	0.292247	1006
8	rs28494823	T	C	0.292247	1006
8	rs10957328	G	A	0.270378	1006
8	rs10957329	C	T	0.270378	1006
8	rs6999289	A	G	0.61829	1006
8	rs6999435	C	T	0.292247	1006
8	rs6999566	C	T	0.562624	1006
8	rs35609062	A	G	0.270378	1006
8	rs4737686	T	C	0.562624	1006
8	rs13270036	T	A	0.269384	1006
8	rs117991247	A	G	0.0168986	1006
8	rs12545184	T	A	0.270378	1006
8	rs6996925	T	C	0.562624	1006
8	rs10098693	C	G	0.190855	1006
8	rs10102126	A	T	0.131213	1006
8	rs57515669	C	T	0.131213	1006
8	rs141582888	G	T	0.0139165	1006
8	rs4401898	A	G	0.399602	1006
8	rs59668569	A	G	0.131213	1006
8	rs12544578	G	A	0.399602	1006
8	rs28539427	C	T	0.184891	1006
8	rs4621840	G	A	0.26839	1006
8	rs11785683	A	T	0.184891	1006
8	rs4617196	T	C	0.26839	1006
8	rs10109548	A	G	0.399602	1006
8	rs28570088	C	T	0.131213	1006
8	rs35640210	A	C	0.26839	1006
8	rs73250520	C	A	0.181909	1006
8	rs73250523	A	T	0.180915	1006
8	rs73250525	G	A	0.180915	1006
8	rs4618739	T	C	0.270378	1006
8	rs6998192	A	G	0.403579	1006
8	rs191179695	T	C	0.0119284	1006
8	rs10085975	G	A	0.217694	1006
8	rs10085976	G	T	0.218688	1006
8	rs6985116	T	C	0.512922	1006
8	rs74851871	G	T	0.187873	1006
8	rs10957330	G	A	0.272366	1006
8	rs73690412	A	G	0.240557	1006
8	rs58246510	A	G	0.237575	1006
8	rs6472158	A	G	0.855865	1006
8	rs72658908	G	T	0.00497018	1006
8	rs148505940	T	C	0.0139165	1006
8	rs4273884	G	A	0.395626	1006
8	rs10102289	C	G	0.407555	1006
8	rs7836477	T	C	0.645129	1006
8	rs13281387	G	A	0.274354	1006
8	rs80059922	G	A	0.0467197	1006
8	rs13280939	A	G	0.274354	1006
8	rs7819350	T	C	0.236581	1006
8	rs117429087	C	A	0.0168986	1006
8	rs13274546	A	C	0.27336	1006
8	rs6985039	C	T	0.27336	1006
8	rs76065752	T	A	0.159046	1006
8	rs72621460	A	C	0.235586	1006
8	rs9298090	A	T	0.5	1006
8	rs4268162	C	T	0.213718	1006
8	rs72621461	A	G	0.0506958	1006
8	rs4425790	T	A	0.647117	1006
8	rs7814515	T	A	0.203777	1006
8	rs6472159	G	C	0.180915	1006
8	rs7820286	T	G	0.38668	1006
8	rs62520064	T	C	0.180915	1006
8	rs7840142	A	G	0.204771	1006
8	rs77581113	A	G	0.210736	1006
8	rs151140124	T	C	0.0218688	1006
8	rs7014226	T	G	0.685885	1006
8	rs80189777	T	C	0.210736	1006
8	rs7824981	C	T	0.203777	1006
8	rs4573321	A	G	0.646123	1006
8	rs7829838	A	C	0.203777	1006
8	rs7829840	A	G	0.647117	1006
8	rs7833587	A	G	0.203777	1006
8	rs12334842	A	T	0.180915	1006
8	rs12675209	G	T	0.385686	1006
8	rs56734916	T	C	0.0497018	1006
8	rs4548219	C	G	0.385686	1006
8	rs6998890	C	T	0.648111	1006
8	rs6999082	A	G	0.260437	1006
8	rs12675638	G	A	0.0487078	1006
8	rs10102238	A	G	0.208748	1006
8	rs10089214	T	G	0.473161	1006
8	rs4477069	G	A	0.166998	1006
8	rs58981215	G	A	0.0397614	1006
8	rs60208692	G	A	0.0397614	1006
8	rs4481642	G	A	0.21173	1006
8	rs4481643	G	C	0.21173	1006
8	rs118097590	A	G	0.0109344	1006
8	rs4737687	A	G	0.457256	1006
8	rs71529150	A	C	0.146123	1006
8	rs78524442	G	A	0.21173	1006
8	rs7846563	C	T	0.0397614	1006
8	rs72621462	G	A	0.0377734	1006
8	rs141506253	G	A	0.166004	1006
8	rs7813076	C	T	0.0397614	1006
8	rs144640141	C	T	0.0318091	1006
8	rs72658913	G	A	0.0477137	1006
8	rs4295699	A	G	0.0397614	1006
8	rs62520087	C	T	0.166004	1006
8	rs4260923	A	G	0.457256	1006
8	rs72621463	G	A	0.0377734	1006
8	rs4263805	C	T	0.0397614	1006
8	rs6989338	T	C	0.459245	1006
8	rs7840415	G	A	0.0397614	1006
8	rs28519604	T	C	0.209742	1006
8	rs73688173	T	C	0.0377734	1006
8	rs73688174	T	G	0.0387674	1006
8	rs7011839	G	C	0.166004	1006
8	rs72621464	G	T	0.0387674	1006
8	rs28699391	A	G	0.214712	1006
8	rs7010533	T	C	0.166004	1006
8	rs72621465	A	G	0.0377734	1006
8	rs149645728	G	T	0.166004	1006
8	rs113613019	G	T	0.214712	1006
8	rs12681957	G	C	0.459245	1006
8	rs147508665	G	C	0.0139165	1006
8	rs145428913	G	A	0.0347913	1006
8	rs28496551	G	A	0.215706	1006
8	rs28645980	T	C	0.214712	1006
8	rs149959964	G	A	0.0218688	1006
8	rs3935037	G	A	0.16501	1006
8	rs3935035	T	G	0.460239	1006
8	rs75719363	T	G	0.0238569	1006
8	rs10090451	T	A	0.166004	1006
8	rs7823966	A	G	0.460239	1006
8	rs72621466	A	G	0.0377734	1006
8	rs6994298	G	C	0.460239	1006
8	rs4131481	C	A	0.0407555	1006
8	rs67046349	C	G	0.0715706	1006
8	rs7822326	T	C	0.0407555	1006
8	rs10091505	A	T	0.460239	1006
8	rs10106552	T	C	0.252485	1006
8	rs11986768	C	T	0.460239	1006
8	rs60721646	G	A	0.459245	1006
8	rs62520092	C	T	0.166004	1006
8	rs61257891	C	T	0.0407555	1006
8	rs150244537	T	G	0.0248509	1006
8	rs72658916	A	G	0.00497018	1006
8	rs10103608	G	C	0.253479	1006
8	rs6988513	A	G	0.215706	1006
8	rs55685333	G	C	0.166004	1006
8	rs57609973	T	C	0.0407555	1006
8	rs145493204	C	T	0.0258449	1006
8	rs72621467	A	T	0.0377734	1006
8	rs77562608	C	T	0.0298211	1006
8	rs12680851	A	G	0.0377734	1006
8	rs10957331	A	G	0.252485	1006
8	rs10092231	T	C	0.166004	1006
8	rs10046764	A	T	0.252485	1006
8	rs111442509	G	C	0.0387674	1006
8	rs117323407	G	A	0.0477137	1006
8	rs12546049	C	T	0.252485	1006
8	rs149844184	G	T	0.0328032	1006
8	rs28605372	C	T	0.252485	1006
8	rs28698718	C	T	0.252485	1006
8	rs78112773	G	A	0.0308151	1006
8	rs28395281	T	A	0.460239	1006
8	rs7825628	T	G	0.460239	1006
8	rs7841923	A	T	0.460239	1006
8	rs4737689	T	C	0.0407555	1006
8	rs72658917	G	A	0.0477137	1006
8	rs28749262	T	C	0.166004	1006
8	rs28870769	C	A	0.166004	1006
8	rs28772686	A	G	0.166004	1006
8	rs10112478	C	G	0.214712	1006
8	rs4737690	T	G	0.461233	1006
8	rs4493943	T	A	0.166004	1006
8	rs77224640	T	C	0.0328032	1006
8	rs7835805	A	G	0.0407555	1006
8	rs4341202	G	A	0.166004	1006
8	rs144442256	C	G	0.026839	1006
8	rs117721421	C	T	0.026839	1006
8	rs4546701	G	T	0.166004	1006
8	rs10092823	C	T	0.166004	1006
8	rs28735597	G	A	0.166998	1006
8	rs72658918	G	A	0.00497018	1006
8	rs192536583	G	A	0.0198807	1006
8	rs7820796	C	G	0.419483	1006
8	rs4576457	A	C	0.423459	1006
8	rs147000695	G	A	0.0149105	1006
8	rs62520094	C	T	0.166004	1006
8	rs4466436	T	C	0.253479	1006
8	rs12550608	G	A	0.214712	1006
8	rs12545730	A	T	0.252485	1006
8	rs4078079	C	T	0.420477	1006
8	rs10091951	A	G	0.166004	1006
8	rs75477098	C	A	0.0357853	1006
8	rs72621468	G	A	0.0377734	1006
8	rs72621469	A	G	0.253479	1006
8	rs73240850	C	T	0.0407555	1006
8	rs4529498	G	A	0.166004	1006
8	rs5024289	C	A	0.253479	1006
8	rs74970179	C	G	0.253479	1006
8	rs10808741	G	T	0.253479	1006
8	rs12544244	A	T	0.101392	1006
8	rs10808742	G	C	0.253479	1006
8	rs12675654	T	G	0.0248509	1006
8	rs7833783	A	G	0.461233	1006
8	rs4737691	T	C	0.662028	1006
8	rs13253321	G	C	0.0725646	1006
8	rs7009388	C	T	0.166004	1006
8	rs72658919	A	C	0.00497018	1006
8	rs73240863	A	G	0.0407555	1006
8	rs118128871	A	C	0.0516899	1006
8	rs10101964	C	T	0.461233	1006
8	rs4260925	A	G	0.461233	1006
8	rs12156257	G	A	0.253479	1006
8	rs6472163	C	T	0.166004	1006
8	rs139896572	G	T	0.0407555	1006
8	rs6992623	G	A	0.166004	1006
8	rs28852998	G	T	0.253479	1006
8	rs28864803	G	A	0.214712	1006
8	rs75453333	G	A	0.253479	1006
8	rs62520116	G	A	0.166004	1006
8	rs78228810	G	A	0.0407555	1006
8	rs117038064	A	G	0.0308151	1006
8	rs28796739	A	G	0.253479	1006
8	rs138035663	C	T	0.0178926	1006
8	rs62520118	A	G	0.166004	1006
8	rs7013068	G	A	0.0367793	1006
8	rs4737692	G	T	0.460239	1006
8	rs4737693	G	A	0.461233	1006
8	rs10097059	A	G	0.253479	1006
8	rs7830368	T	C	0.166004	1006
8	rs10957332	C	T	0.252485	1006
8	rs11989154	C	T	0.166004	1006
8	rs4737694	T	C	0.0407555	1006
8	rs116842931	T	C	0.0318091	1006
8	rs147366795	T	C	0.0139165	1006
8	rs35592909	A	G	0.0705765	1006
8	rs117526574	C	T	0.0606362	1006
8	rs4610790	C	G	0.460239	1006
8	rs113451833	G	T	0.166004	1006
8	rs73240880	C	G	0.166004	1006
8	rs118129880	C	T	0.0198807	1006
8	rs72621470	A	G	0.253479	1006
8	rs35300531	G	A	0.0725646	1006
8	rs7815307	T	C	0.166004	1006
8	rs75548492	T	C	0.0208748	1006
8	rs117420284	A	G	0.0178926	1006
8	rs10093210	A	G	0.462227	1006
8	rs111736382	T	C	0.0149105	1006
8	rs34235973	A	G	0.164016	1006
8	rs142253994	A	C	0.028827	1006
8	rs66537370	C	T	0.296223	1006
8	rs72621471	A	G	0.0666004	1006
8	rs117499772	T	C	0.0119284	1006
8	rs72658921	C	G	0.0745527	1006
8	rs67282733	C	A	0.296223	1006
8	rs62520119	C	T	0.106362	1006
8	rs78706544	A	G	0.0328032	1006
8	rs4348539	A	T	0.445328	1006
8	rs17294371	T	C	0.0178926	1006
8	rs80073718	T	A	0.106362	1006
8	rs28502162	C	T	0.00695825	1006
8	rs62520120	A	G	0.106362	1006
8	rs139840330	C	T	0.0149105	1006
8	rs16931562	T	A	0.149105	1006
8	rs68123968	C	T	0.296223	1006
8	rs73240893	T	C	0.0417495	1006
8	rs7840002	G	A	0.533797	1006
8	rs72658923	G	T	0.0139165	1006
8	rs2002700	G	A	0.445328	1006
8	rs2002699	G	C	0.106362	1006
8	rs6996939	C	G	0.445328	1006
8	rs16931576	G	T	0.402584	1006
8	rs6997106	A	G	0.446322	1006
8	rs117125753	G	C	0.0457256	1006
8	rs7826321	T	G	0.445328	1006
8	rs4335163	T	C	0.445328	1006
8	rs4465007	G	A	0.403579	1006
8	rs113487241	G	A	0.0149105	1006
8	rs4397441	C	T	0.445328	1006
8	rs4406438	A	C	0.457256	1006
8	rs7827116	A	G	0.10835	1006
8	rs7827265	A	G	0.10835	1006
8	rs28694294	G	A	0.10835	1006
8	rs62520122	A	T	0.10835	1006
8	rs16931603	G	A	0.10835	1006
8	rs7011697	A	G	0.0397614	1006
8	rs16931606	T	C	0.10835	1006
8	rs4366114	C	T	0.10835	1006
8	rs1962030	G	A	0.436382	1006
8	rs16931613	C	T	0.10835	1006
8	rs16931615	T	C	0.10835	1006
8	rs36012140	A	T	0.0695825	1006
8	rs10105012	C	A	0.107356	1006
8	rs10105344	A	G	0.22167	1006
8	rs16931619	A	G	0.0695825	1006
8	rs16931621	T	C	0.0685885	1006
8	rs10109156	A	G	0.22167	1006
8	rs28446354	G	T	0.107356	1006
8	rs4412403	G	A	0.439364	1006
8	rs60166560	C	A	0.0695825	1006
8	rs4288415	C	T	0.107356	1006
8	rs140504029	C	T	0.0159046	1006
8	rs7829622	T	C	0.0407555	1006
8	rs62520124	A	G	0.107356	1006
8	rs117481723	C	T	0.00894632	1006
8	rs62520125	G	A	0.107356	1006
8	rs72621472	G	T	0.0685885	1006
8	rs62520126	T	A	0.107356	1006
8	rs62520127	A	G	0.107356	1006
8	rs7000105	C	T	0.0685885	1006
8	rs7817586	T	C	0.107356	1006
8	rs12548776	T	C	0.22167	1006
8	rs7004914	G	A	0.0685885	1006
8	rs7009737	G	A	0.0695825	1006
8	rs112753101	G	A	0.0407555	1006
8	rs7464276	A	G	0.107356	1006
8	rs10091866	G	A	0.22167	1006
8	rs16919022	T	A	0.0685885	1006
8	rs144539579	C	G	0.0109344	1006
8	rs2980011	G	C	0.0526839	1006
8	rs7015605	A	T	0.106362	1006
8	rs7814233	C	A	0.22167	1006
8	rs16931641	A	T	0.106362	1006
8	rs150043903	G	A	0.0149105	1006
8	rs6983551	C	T	0.22167	1006
8	rs6983979	G	A	0.22167	1006
8	rs75519444	A	G	0.106362	1006
8	rs116588213	T	C	0.106362	1006
8	rs28439246	T	C	0.43837	1006
8	rs62520128	T	C	0.106362	1006
8	rs4498594	T	C	0.106362	1006
8	rs62520129	T	C	0.106362	1006
8	rs62520130	A	G	0.106362	1006
8	rs6998985	C	T	0.22167	1006
8	rs16931646	C	T	0.106362	1006
8	rs6999034	C	T	0.222664	1006
8	rs62520154	C	G	0.106362	1006
8	rs6999366	C	T	0.328032	1006
8	rs16931656	G	A	0.106362	1006
8	rs4363237	A	G	0.106362	1006
8	rs7004696	G	A	0.106362	1006
8	rs72621473	T	A	0.0685885	1006
8	rs4551403	G	A	0.106362	1006
8	rs4541968	T	C	0.105368	1006
8	rs12544575	T	C	0.22167	1006
8	rs10091699	G	A	0.0695825	1006
8	rs7839848	G	A	0.22167	1006
8	rs62520155	G	C	0.106362	1006
8	rs6986199	A	T	0.0407555	1006
8	rs4554503	G	A	0.106362	1006
8	rs4425791	C	T	0.106362	1006
8	rs7012693	T	C	0.22167	1006
8	rs2002462	T	A	0.106362	1006
8	rs2002463	T	C	0.106362	1006
8	rs16931680	A	G	0.106362	1006
8	rs2002464	G	C	0.106362	1006
8	rs6997215	G	T	0.22167	1006
8	rs4538926	T	A	0.218688	1006
8	rs2002465	G	T	0.177932	1006
8	rs116938607	A	G	0.0139165	1006
8	rs16931683	A	G	0.0685885	1006
8	rs72621474	C	T	0.0685885	1006
8	rs72658936	C	T	0.22167	1006
8	rs4478612	G	A	0.177932	1006
8	rs4637884	C	T	0.177932	1006
8	rs78615293	T	A	0.0626243	1006
8	rs7464903	A	G	0.177932	1006
8	rs4311688	C	T	0.177932	1006
8	rs58751145	G	T	0.105368	1006
8	rs144307100	A	G	0.00795229	1006
8	rs35550144	T	C	0.177932	1006
8	rs117630078	T	C	0.0168986	1006
8	rs12550158	A	T	0.222664	1006
8	rs35630273	C	G	0.177932	1006
8	rs7011943	G	T	0.22167	1006
8	rs13266402	G	A	0.177932	1006
8	rs6994526	T	C	0.22167	1006
8	rs11775661	C	T	0.22167	1006
8	rs4272420	C	T	0.176938	1006
8	rs35134294	C	T	0.178926	1006
8	rs10100778	A	G	0.512922	1006
8	rs10100890	C	A	0.512922	1006
8	rs10087973	T	G	0.512922	1006
8	rs10104122	A	G	0.512922	1006
8	rs62521296	T	A	0.178926	1006
8	rs10957333	A	G	0.223658	1006
8	rs73242733	T	G	0.0387674	1006
8	rs150976235	C	T	0.00894632	1006
8	rs62521297	G	A	0.178926	1006
8	rs4556118	T	C	0.289264	1006
8	rs17361612	C	G	0.177932	1006
8	rs17295863	G	A	0.17992	1006
8	rs34489694	C	T	0.17992	1006
8	rs72658938	T	C	0.170974	1006
8	rs72658939	C	G	0.178926	1006
8	rs149211085	G	A	0.0238569	1006
8	rs72621475	C	G	0.0685885	1006
8	rs13265777	C	A	0.177932	1006
8	rs139210687	A	C	0.0387674	1006
8	rs74372254	C	A	0.0407555	1006
8	rs10100817	C	T	0.159046	1006
8	rs4737696	A	G	0.358847	1006
8	rs4515590	C	T	0.0447316	1006
8	rs138416192	G	A	0.0387674	1006
8	rs35182379	C	T	0.275348	1006
8	rs34817759	G	A	0.158052	1006
8	rs12542373	T	A	0.357853	1006
8	rs6993911	C	G	0.275348	1006
8	rs116851585	T	C	0.026839	1006
8	rs117259111	G	T	0.026839	1006
8	rs2980010	G	A	0.0526839	1006
8	rs147719996	G	A	0.0149105	1006
8	rs141856303	A	G	0.0407555	1006
8	rs4355810	G	C	0.117296	1006
8	rs11780722	C	A	0.26839	1006
8	rs12674475	A	G	0.275348	1006
8	rs117247452	C	A	0.0188867	1006
8	rs10957334	G	A	0.2833	1006
8	rs77850440	A	G	0.0447316	1006
8	rs4333639	T	C	0.117296	1006
8	rs4527915	C	T	0.368787	1006
8	rs4576458	T	C	0.166998	1006
8	rs4262355	T	C	0.368787	1006
8	rs4527916	T	C	0.368787	1006
8	rs74699091	C	T	0.026839	1006
8	rs142436250	A	C	0.0159046	1006
8	rs117713504	G	T	0.0218688	1006
8	rs34354543	C	T	0.166998	1006
8	rs141377147	G	C	0.0129225	1006
8	rs118100286	A	T	0.0129225	1006
8	rs7821841	C	T	0.372763	1006
8	rs62521304	C	A	0.116302	1006
8	rs7840526	T	G	0.167992	1006
8	rs13272279	T	G	0.167992	1006
8	rs150511902	T	A	0.0248509	1006
8	rs55921564	T	C	0.167992	1006
8	rs62521306	G	A	0.167992	1006
8	rs62521307	C	T	0.167992	1006
8	rs147604029	C	T	0.0725646	1006
8	rs28478986	A	G	0.380716	1006
8	rs118025347	A	T	0.028827	1006
8	rs28804470	A	G	0.0954274	1006
8	rs76666215	C	T	0.0497018	1006
8	rs7463457	T	A	0.379722	1006
8	rs4543582	T	A	0.116302	1006
8	rs12155754	G	C	0.167992	1006
8	rs62521309	T	C	0.167992	1006
8	rs12156056	T	A	0.167992	1006
8	rs10104965	G	A	0.151093	1006
8	rs10091949	T	C	0.05666	1006
8	rs4236937	C	T	0.116302	1006
8	rs113171614	T	C	0.0586481	1006
8	rs34743985	G	A	0.167992	1006
8	rs10095425	A	G	0.435388	1006
8	rs145271640	T	C	0.0397614	1006
8	rs7815763	G	T	0.167992	1006
8	rs7837660	T	A	0.167992	1006
8	rs7819783	G	A	0.167992	1006
8	rs10090676	T	G	0.05666	1006
8	rs57982745	T	G	0.167992	1006
8	rs59355632	G	C	0.167992	1006
8	rs60172196	G	A	0.167992	1006
8	rs34768708	T	C	0.167992	1006
8	rs35547851	T	C	0.167992	1006
8	rs7829628	C	T	0.167992	1006
8	rs7813755	T	C	0.167992	1006
8	rs12678249	C	T	0.150099	1006
8	rs75088509	A	G	0.055666	1006
8	rs35110567	G	T	0.167992	1006
8	rs13250750	A	T	0.167992	1006
8	rs12678743	G	A	0.150099	1006
8	rs13251259	A	G	0.167992	1006
8	rs13251343	A	C	0.167992	1006
8	rs13251630	A	C	0.167992	1006
8	rs13252709	G	A	0.167992	1006
8	rs28798395	G	A	0.05666	1006
8	rs9643390	T	G	0.117296	1006
8	rs36107187	G	A	0.167992	1006
8	rs4400418	T	A	0.435388	1006
8	rs117431919	T	C	0.0119284	1006
8	rs34682173	T	C	0.168986	1006
8	rs4737697	A	T	0.117296	1006
8	rs57859199	G	A	0.167992	1006
8	rs62521319	T	C	0.116302	1006
8	rs28406713	G	A	0.148111	1006
8	rs78827547	T	C	0.0397614	1006
8	rs73242773	C	T	0.0904573	1006
8	rs28733835	A	C	0.156064	1006
8	rs2956320	C	T	0.404573	1006
8	rs59692671	A	G	0.0536779	1006
8	rs2956319	C	T	0.16501	1006
8	rs2956318	C	T	0.365805	1006
8	rs77805402	C	A	0.0526839	1006
8	rs2956317	G	T	0.208748	1006
8	rs2956316	G	A	0.206759	1006
8	rs2956315	C	G	0.395626	1006
8	rs2980008	A	G	0.222664	1006
8	rs76198069	T	C	0.0328032	1006
8	rs2956314	A	C	0.395626	1006
8	rs56306400	T	C	0.138171	1006
8	rs80304503	G	A	0.0357853	1006
8	rs2956313	A	G	0.22167	1006
8	rs188791034	G	T	0.00596421	1006
8	rs7817683	C	A	0.205765	1006
8	rs7817859	C	T	0.205765	1006
8	rs117322624	C	A	0.0238569	1006
8	rs10504383	T	C	0.0328032	1006
8	rs2956312	A	G	0.205765	1006
8	rs62521321	C	T	0.137177	1006
8	rs10504382	T	G	0.137177	1006
8	rs2956311	T	A	0.22167	1006
8	rs148413557	T	C	0.0159046	1006
8	rs117685324	C	A	0.0347913	1006
8	rs4737205	G	A	0.0328032	1006
8	rs12674536	G	A	0.205765	1006
8	rs17549048	A	T	0.137177	1006
8	rs2980004	C	T	0.205765	1006
8	rs16931729	G	C	0.137177	1006
8	rs2956310	C	T	0.360835	1006
8	rs2956309	T	C	0.358847	1006
8	rs2956308	A	T	0.205765	1006
8	rs7821402	C	T	0.0168986	1006
8	rs77606420	T	C	0.0168986	1006
8	rs73244404	A	G	0.0168986	1006
8	rs2980003	C	T	0.247515	1006
8	rs4387012	G	A	0.138171	1006
8	rs76519082	T	A	0.054672	1006
8	rs28421227	T	C	0.0168986	1006
8	rs28794252	A	G	0.0168986	1006
8	rs183809698	C	T	0.0139165	1006
8	rs73244421	A	G	0.0168986	1006
8	rs2980001	C	T	0.422465	1006
8	rs10216537	A	G	0.0168986	1006
8	rs2979999	C	T	0.233598	1006
8	rs2956307	G	A	0.233598	1006
8	rs112985776	A	G	0.0168986	1006
8	rs78940828	G	A	0.0318091	1006
8	rs77388617	A	G	0.0139165	1006
8	rs146814799	A	G	0.0367793	1006
8	rs2956306	G	A	0.233598	1006
8	rs2980009	T	C	0.439364	1006
8	rs80023457	G	T	0.00994036	1006
8	rs143625975	C	T	0.0208748	1006
8	rs7010619	G	A	0.0337972	1006
8	rs16931735	G	A	0.122266	1006
8	rs72658961	G	A	0.122266	1006
8	rs2956305	A	C	0.43837	1006
8	rs7843978	G	C	0.0328032	1006
8	rs6472166	G	A	0.122266	1006
8	rs10504381	G	A	0.122266	1006
8	rs2956304	G	A	0.405567	1006
8	rs2980006	T	C	0.406561	1006
8	rs28513309	A	G	0.122266	1006
8	rs145122850	G	A	0.028827	1006
8	rs2980005	G	A	0.2833	1006
8	rs6999457	C	A	0.122266	1006
8	rs2980000	G	A	0.2833	1006
8	rs16931744	C	T	0.0318091	1006
8	rs72658965	T	A	0.00397614	1006
8	rs2001648	C	T	0.405567	1006
8	rs76644861	T	C	0.238569	1006
8	rs7010585	C	T	0.2833	1006
8	rs7814538	G	A	0.43837	1006
8	rs72658967	C	T	0.122266	1006
8	rs9886369	C	T	0.440358	1006
8	rs12549317	T	C	0.284294	1006
8	rs4075627	G	A	0.406561	1006
8	rs7842129	A	G	0.0318091	1006
8	rs186224881	G	A	0.00497018	1006
8	rs4480157	A	G	0.680915	1006
8	rs4481644	A	G	0.284294	1006
8	rs75890843	T	C	0.241551	1006
8	rs12335217	C	T	0.028827	1006
8	rs118147213	C	T	0.00994036	1006
8	rs12550184	G	C	0.0437376	1006
8	rs59125442	T	C	0.254473	1006
8	rs7831791	A	G	0.0308151	1006
8	rs4332170	G	A	0.415507	1006
8	rs78659402	C	T	0.0367793	1006
8	rs4737698	G	A	0.154076	1006
8	rs79608535	T	C	0.0447316	1006
8	rs13249592	G	A	0.0994036	1006
8	rs79773708	T	A	0.0218688	1006
8	rs11995456	C	T	0.116302	1006
8	rs36098259	G	A	0.117296	1006
8	rs35889580	T	C	0.117296	1006
8	rs34072602	T	C	0.114314	1006
8	rs57679560	T	C	0.0675944	1006
8	rs7005678	A	G	0.130219	1006
8	rs35934706	C	T	0.115308	1006
8	rs6472168	T	C	0.115308	1006
8	rs73249400	A	G	0.0666004	1006
8	rs6472169	T	A	0.882704	1006
8	rs34035757	G	A	0.0854871	1006
8	rs535477687	G	C	0.00198807	1006
8	rs11986276	G	A	0.140159	1006
8	rs111682314	C	T	0.627237	1006
8	rs10099114	G	C	0.114314	1006
8	rs28749808	G	C	0.0228628	1006
8	rs6983165	A	C	0.880716	1006
8	rs10100003	G	C	0.0228628	1006
8	rs10086583	T	C	0.028827	1006
8	rs10100067	C	T	0.114314	1006
8	rs13255324	C	T	0.533797	1006
8	rs139550396	G	T	0.0437376	1006
8	rs10103076	A	G	0.180915	1006
8	rs111743661	A	C	0.0308151	1006
8	rs10090792	T	C	0.114314	1006
8	rs7824305	G	T	0.115308	1006
8	rs7823942	A	T	0.143141	1006
8	rs7842506	T	C	0.115308	1006
8	rs7842640	T	C	0.115308	1006
8	rs7842786	T	C	0.976143	1006
8	rs10111084	G	A	0.114314	1006
8	rs73251217	T	C	0.0646123	1006
8	rs10283351	A	G	0.715706	1006
8	rs35174563	T	A	0.114314	1006
8	rs4601358	T	C	0.547714	1006
8	rs28862984	C	T	0.188867	1006
8	rs13252790	T	G	0.12326	1006
8	rs13250667	C	T	0.116302	1006
8	rs4621839	C	T	0.714712	1006
8	rs4549813	C	G	0.55666	1006
8	rs7839956	G	C	0.845924	1006
8	rs28651850	C	G	0.565606	1006
8	rs4477070	C	T	0.845924	1006
8	rs4372040	A	G	0.845924	1006
8	rs4599854	G	A	0.258449	1006
8	rs4592083	T	A	0.257455	1006
8	rs4262356	C	T	0.845924	1006
8	rs28804107	C	T	0.845924	1006
8	rs71529158	A	G	0.0357853	1006
8	rs28887236	T	C	0.845924	1006
8	rs34100152	G	A	0.845924	1006
8	rs34573448	G	T	0.845924	1006
8	rs4278187	C	T	0.258449	1006
8	rs7842077	C	T	0.573559	1006
8	rs4612376	G	A	0.847913	1006
8	rs4612377	G	A	0.847913	1006
8	rs4292728	C	G	0.847913	1006
8	rs10098374	A	G	0.586481	1006
8	rs6985582	A	G	0.975149	1006
8	rs6985622	A	C	0.845924	1006
8	rs4300041	C	G	0.845924	1006
8	rs4413814	A	T	0.845924	1006
8	rs7836646	T	C	0.261431	1006
8	rs117576738	A	C	0.0198807	1006
8	rs4415354	A	G	0.845924	1006
8	rs142603698	C	T	0.0318091	1006
8	rs4358836	C	T	0.845924	1006
8	rs4623467	T	A	0.845924	1006
8	rs4631499	T	C	0.845924	1006
8	rs7002228	G	A	0.846918	1006
8	rs35631195	C	T	0.316103	1006
8	rs4737700	A	G	0.846918	1006
8	rs4737701	A	G	0.261431	1006
8	rs4737702	A	G	0.845924	1006
8	rs117273657	G	C	0.00298211	1006
8	rs4132352	C	T	0.261431	1006
8	rs112121206	G	A	0.0218688	1006
8	rs10957335	A	T	0.780318	1006
8	rs4484736	G	A	0.780318	1006
8	rs7006804	A	C	0.513917	1006
8	rs4737703	T	C	0.780318	1006
8	rs9298098	A	G	0.780318	1006
8	rs10092721	C	G	0.780318	1006
8	rs9650213	C	A	0.780318	1006
8	rs7845727	G	C	0.780318	1006
8	rs6472173	T	C	0.780318	1006
8	rs4281144	G	A	0.780318	1006
8	rs4342643	A	G	0.502982	1006
8	rs9643391	C	T	0.263419	1006
8	rs4581094	C	A	0.263419	1006
8	rs4443698	G	A	0.263419	1006
8	rs4313193	G	A	0.780318	1006
8	rs4431624	T	C	0.780318	1006
8	rs4617197	A	G	0.780318	1006
8	rs10216394	A	G	0.780318	1006
8	rs10216820	T	C	0.780318	1006
8	rs9298099	A	G	0.780318	1006
8	rs7814615	A	G	0.503976	1006
8	rs117952865	G	A	0.0218688	1006
8	rs117400034	C	T	0.0795229	1006
8	rs4364670	A	G	0.781312	1006
8	rs60791055	T	C	0.502982	1006
8	rs4454318	G	A	0.780318	1006
8	rs4263806	C	A	0.780318	1006
8	rs139485365	G	T	0.0129225	1006
8	rs4592084	C	G	0.502982	1006
8	rs4458912	G	T	0.780318	1006
8	rs13259718	G	A	0.502982	1006
8	rs4385496	C	G	0.780318	1006
8	rs6995065	C	A	0.263419	1006
8	rs72658980	G	C	0.263419	1006
8	rs7825677	C	A	0.780318	1006
8	rs6999418	A	G	0.263419	1006
8	rs34441204	A	G	0.502982	1006
8	rs7830036	A	G	0.780318	1006
8	rs4382513	C	G	0.780318	1006
8	rs4474058	G	T	0.263419	1006
8	rs4737704	C	T	0.276342	1006
8	rs10095326	C	T	0.487078	1006
8	rs7016016	A	G	0.263419	1006
8	rs6998613	T	C	0.263419	1006
8	rs6982800	G	A	0.263419	1006
8	rs78718178	T	C	0.0864811	1006
8	rs4737706	A	G	0.780318	1006
8	rs4451336	G	A	0.486083	1006
8	rs4236938	A	C	0.777336	1006
8	rs13256336	C	G	0.0228628	1006
8	rs13258391	G	C	0.202783	1006
8	rs13258595	G	A	0.217694	1006
8	rs35631780	G	A	0.0228628	1006
8	rs13266206	A	G	0.685885	1006
8	rs7008249	C	G	0.168986	1006
8	rs6472174	G	T	0.692843	1006
8	rs7842485	C	A	0.168986	1006
8	rs7842495	C	A	0.168986	1006
8	rs72658982	A	G	0.0447316	1006
8	rs58154819	G	A	0.159046	1006
8	rs56898229	G	A	0.0258449	1006
8	rs576171438	C	T	0.00497018	1006
8	rs4582599	G	A	0.525845	1006
8	rs28722853	G	A	0.525845	1006
8	rs10098658	C	G	0.525845	1006
8	rs10113401	T	A	0.525845	1006
8	rs10098969	G	A	0.512922	1006
8	rs13280037	A	C	0.161034	1006
8	rs6651302	C	T	0.685885	1006
8	rs6651303	C	T	0.525845	1006
8	rs10088791	T	C	0.525845	1006
8	rs6991639	A	C	0.525845	1006
8	rs6472175	G	T	0.525845	1006
8	rs6472176	A	G	0.685885	1006
8	rs6472177	G	T	0.525845	1006
8	rs4592085	G	A	0.685885	1006
8	rs6415602	G	A	0.512922	1006
8	rs4324954	A	C	0.672962	1006
8	rs62506063	T	C	0.0228628	1006
8	rs77476195	C	T	0.0447316	1006
8	rs71529159	C	A	0.159046	1006
8	rs117200480	C	T	0.0685885	1006
8	rs72658987	G	C	0.124254	1006
8	rs62506064	C	T	0.50994	1006
8	rs7842442	C	T	0.50994	1006
8	rs74473303	C	G	0.00298211	1006
8	rs4599855	T	C	0.681909	1006
8	rs4487817	A	C	0.681909	1006
8	rs10112944	G	A	0.606362	1006
8	rs4737709	A	G	0.607356	1006
8	rs6472179	A	G	0.395626	1006
8	rs6994809	T	C	0.0646123	1006
8	rs149703935	C	T	0.0178926	1006
8	rs12547966	G	A	0.310139	1006
8	rs56089808	T	C	0.0646123	1006
8	rs55756474	T	C	0.0178926	1006
8	rs56125715	A	T	0.0646123	1006
8	rs113413295	C	T	0.0646123	1006
8	rs112662456	A	G	0.0646123	1006
8	rs10435611	T	C	0.139165	1006
8	rs10435573	G	A	0.392644	1006
8	rs79226085	T	C	0.0646123	1006
8	rs147216881	A	G	0.0178926	1006
8	rs188217117	T	C	0.0159046	1006
8	rs7000812	G	T	0.310139	1006
8	rs7001327	G	T	0.0646123	1006
8	rs7001514	C	T	0.311133	1006
8	rs34957715	T	C	0.0646123	1006
8	rs34355673	T	G	0.0646123	1006
8	rs76584922	A	G	0.0159046	1006
8	rs142984683	T	A	0.0139165	1006
8	rs7819548	A	G	0.374751	1006
8	rs79387958	A	G	0.0646123	1006
8	rs7813721	T	A	0.0646123	1006
8	rs60015363	G	A	0.0159046	1006
8	rs7834171	G	A	0.0646123	1006
8	rs7833932	C	A	0.0646123	1006
8	rs72658989	G	A	0.310139	1006
8	rs13253048	A	G	0.373757	1006
8	rs12544654	T	C	0.310139	1006
8	rs4076715	G	T	0.310139	1006
8	rs34994298	G	A	0.39165	1006
8	rs35523635	C	T	0.0636183	1006
8	rs141570007	T	C	0.00298211	1006
8	rs36026916	C	T	0.0636183	1006
8	rs12056787	A	G	0.0178926	1006
8	rs76550422	G	A	0.0228628	1006
8	rs12056482	G	C	0.0178926	1006
8	rs4427208	C	T	0.310139	1006
8	rs57728118	A	G	0.0238569	1006
8	rs191515427	A	G	0.00397614	1006
8	rs78662653	C	A	0.0178926	1006
8	rs36096905	G	A	0.0357853	1006
8	rs34147471	T	C	0.0636183	1006
8	rs34209696	T	A	0.0636183	1006
```
