## Supplementary material for "Characterization of shared and ancestry-specific signals driving complex traits using multi-ancestry fine-mapping": s1_ref.bim

```
8	rs72652632	0	65108379	G	C
8	rs6994950	0	65109177	C	T
8	rs72652633	0	65109394	T	C
8	rs146766386	0	65109818	A	G
8	rs6983216	0	65113794	C	A
8	rs1485508	0	65114171	A	C
8	rs11778132	0	65114514	G	T
8	rs13268763	0	65115733	T	C
8	rs147711555	0	65117154	C	T
8	rs72652635	0	65117553	T	C
8	rs113303795	0	65117596	G	A
8	rs56056312	0	65117696	T	C
8	rs11780670	0	65119213	T	C
8	rs114286773	0	65119221	T	C
8	rs72652636	0	65119425	A	G
8	rs2356664	0	65119599	T	A
8	rs6987428	0	65119890	G	A
8	rs10957303	0	65120161	C	A
8	rs181863526	0	65120466	G	T
8	rs10106817	0	65121053	C	T
8	rs10808735	0	65121299	T	C
8	rs76752894	0	65121585	G	A
8	rs11990688	0	65121729	G	C
8	rs12680185	0	65121791	T	A
8	rs11780082	0	65122379	G	A
8	rs7008352	0	65123661	C	T
8	rs28521674	0	65123871	C	T
8	rs11992818	0	65124209	C	T
8	rs144736713	0	65124226	G	A
8	rs11782839	0	65124938	G	A
8	rs12547529	0	65125295	G	A
8	rs34966923	0	65125304	C	G
8	rs74464107	0	65125811	C	T
8	rs4588892	0	65128517	T	C
8	rs10088800	0	65128677	A	G
8	rs4573320	0	65128758	T	C
8	rs72652640	0	65128770	T	C
8	rs79179006	0	65128968	C	A
8	rs4146360	0	65129459	C	A
8	rs118157721	0	65130362	A	C
8	rs72652642	0	65130580	A	G
8	rs7830531	0	65131169	T	C
8	rs28423974	0	65131688	A	G
8	rs4620321	0	65132948	T	C
8	rs2356662	0	65133678	T	C
8	rs11776222	0	65133686	T	C
8	rs117605539	0	65133973	A	T
8	rs117860620	0	65135094	A	G
8	rs2054777	0	65135602	C	T
8	rs55894532	0	65135779	G	C
8	rs2356661	0	65136448	A	G
8	rs1485486	0	65136579	A	G
8	rs1011856	0	65136858	T	C
8	rs55958420	0	65137241	T	C
8	rs1011857	0	65137604	A	G
8	rs10103972	0	65138048	A	G
8	rs16930961	0	65138263	G	A
8	rs72652645	0	65139770	C	T
8	rs1899051	0	65139965	A	G
8	rs111706680	0	65141083	A	G
8	rs72652647	0	65141363	T	A
8	rs72652648	0	65141697	A	G
8	rs72652649	0	65142742	T	C
8	rs16930969	0	65143126	C	T
8	rs6983423	0	65144104	A	G
8	rs2629628	0	65144533	A	T
8	rs72652651	0	65144556	T	C
8	rs72652653	0	65144625	T	C
8	rs13267683	0	65145957	G	A
8	rs12335044	0	65146780	T	C
8	rs2629620	0	65147184	C	A
8	rs1971832	0	65147860	T	G
8	rs2220203	0	65150994	C	T
8	rs76329431	0	65151579	T	C
8	rs11783532	0	65151924	T	C
8	rs10957304	0	65151971	T	A
8	rs34584966	0	65152437	A	G
8	rs11780675	0	65152459	C	T
8	rs139940525	0	65158645	C	G
8	rs72652656	0	65160168	C	T
8	rs11775076	0	65160453	T	C
8	rs9886424	0	65161216	T	C
8	rs66771575	0	65161507	T	C
8	rs72652659	0	65162521	A	T
8	rs144742068	0	65163028	A	T
8	rs6983018	0	65163128	T	C
8	rs893827	0	65163718	T	G
8	rs77035933	0	65164754	G	A
8	rs16930988	0	65165645	T	G
8	rs7845826	0	65166439	C	T
8	rs17222094	0	65166526	T	C
8	rs72652660	0	65168348	T	G
8	rs10504374	0	65169017	T	C
8	rs1440140	0	65170895	G	A
8	rs146548402	0	65170933	A	G
8	rs2028391	0	65171544	T	G
8	rs2883988	0	65171898	A	G
8	rs2119184	0	65172420	A	C
8	rs72652665	0	65172475	A	G
8	rs2165251	0	65172527	A	G
8	rs117883776	0	65172987	G	A
8	rs2218167	0	65173265	C	T
8	rs113847593	0	65173976	A	G
8	rs10110463	0	65174630	A	C
8	rs67315487	0	65174930	T	G
8	rs35646721	0	65175053	T	C
8	rs72652668	0	65176389	C	T
8	rs78312282	0	65176902	T	C
8	rs138281276	0	65177996	T	C
8	rs10102005	0	65178034	C	T
8	rs76644406	0	65180247	A	T
8	rs35009220	0	65181053	T	C
8	rs16930997	0	65181152	G	A
8	rs755764	0	65183082	G	A
8	rs755765	0	65183399	A	T
8	rs17313886	0	65183965	C	T
8	rs79415555	0	65185538	C	T
8	rs79204832	0	65186011	A	G
8	rs1440142	0	65186105	T	C
8	rs11778740	0	65186322	A	G
8	rs7822543	0	65186350	A	C
8	rs2356665	0	65186616	C	A
8	rs4515592	0	65187013	C	T
8	rs1440143	0	65188055	T	A
8	rs10110750	0	65188498	T	G
8	rs28395378	0	65188584	C	A
8	rs66464473	0	65189980	C	T
8	rs6989276	0	65190785	A	G
8	rs6989788	0	65190867	G	T
8	rs17313991	0	65190888	T	C
8	rs17222633	0	65191686	C	T
8	rs6994670	0	65191812	A	G
8	rs10095433	0	65192072	T	C
8	rs11787111	0	65192451	G	A
8	rs7000098	0	65192690	C	T
8	rs77907407	0	65193106	C	T
8	rs6982872	0	65193137	T	C
8	rs10957305	0	65193342	A	G
8	rs60109366	0	65193903	T	C
8	rs57278897	0	65194212	C	T
8	rs58221439	0	65194425	T	G
8	rs6998816	0	65195953	T	C
8	rs72652676	0	65196087	C	G
8	rs143223208	0	65196115	C	T
8	rs17314250	0	65196279	A	G
8	rs72652678	0	65197338	T	C
8	rs1371685	0	65197740	C	T
8	rs1371684	0	65197752	A	G
8	rs4478613	0	65200179	T	A
8	rs10957306	0	65200291	C	T
8	rs80029926	0	65200315	T	C
8	rs78744842	0	65201414	A	G
8	rs28895626	0	65201963	T	C
8	rs141573051	0	65202455	T	C
8	rs1440137	0	65204091	A	C
8	rs10111329	0	65205247	G	A
8	rs10090207	0	65206537	C	T
8	rs10105633	0	65206905	T	C
8	rs17314426	0	65207180	C	T
8	rs28643545	0	65207294	C	G
8	rs13252892	0	65207854	G	A
8	rs77108980	0	65209140	A	T
8	rs7822866	0	65209324	C	T
8	rs10097129	0	65210446	T	A
8	rs34215741	0	65211043	A	G
8	rs185213202	0	65212000	T	G
8	rs117866686	0	65212011	G	T
8	rs1440136	0	65212430	C	G
8	rs7841666	0	65212922	A	G
8	rs971236	0	65213478	A	G
8	rs10097471	0	65213703	G	T
8	rs10504375	0	65214492	T	C
8	rs9298081	0	65215119	A	G
8	rs10105676	0	65215884	G	A
8	rs72505488	0	65216302	G	A
8	rs73690606	0	65216660	G	A
8	rs190937	0	65216854	T	C
8	rs117576534	0	65216892	G	A
8	rs78847277	0	65217104	A	G
8	rs117388319	0	65217770	G	A
8	rs11995170	0	65219672	C	T
8	rs10087386	0	65220152	T	G
8	rs16931063	0	65222139	C	A
8	rs1347758	0	65223098	T	C
8	rs146049414	0	65223423	A	G
8	rs28589728	0	65223638	G	A
8	rs11992099	0	65223769	A	G
8	rs117868050	0	65223808	A	G
8	rs36108177	0	65224215	C	A
8	rs118085407	0	65224672	G	T
8	rs7840001	0	65224967	A	G
8	rs117531734	0	65225349	G	T
8	rs117023266	0	65225799	C	T
8	rs1595482	0	65225954	A	G
8	rs149849034	0	65226257	A	G
8	rs11990923	0	65226277	T	C
8	rs78042753	0	65226449	A	G
8	rs1438228	0	65226640	A	C
8	rs10099867	0	65226862	A	C
8	rs1595483	0	65226881	G	C
8	rs298194	0	65227070	G	A
8	rs11998088	0	65228207	C	T
8	rs1866277	0	65228337	T	C
8	rs9298082	0	65228453	T	A
8	rs76971803	0	65228525	C	A
8	rs7834294	0	65229114	G	T
8	rs35845730	0	65229937	G	T
8	rs77864368	0	65230042	T	C
8	rs62521215	0	65230063	A	G
8	rs62521216	0	65230368	A	G
8	rs146163695	0	65232590	T	C
8	rs149062608	0	65232744	T	A
8	rs150019065	0	65234654	G	A
8	rs7828574	0	65234947	C	T
8	rs28631026	0	65234983	C	T
8	rs10957308	0	65235506	A	G
8	rs12335124	0	65236018	T	C
8	rs79940268	0	65236040	C	G
8	rs12334830	0	65236314	C	G
8	rs76862155	0	65236497	A	T
8	rs571514913	0	65236892	C	A
8	rs1438229	0	65236952	A	G
8	rs10090928	0	65237207	C	T
8	rs55758770	0	65237449	T	G
8	rs73690609	0	65237966	C	T
8	rs13252463	0	65237997	C	A
8	rs12708021	0	65238605	C	A
8	rs7840690	0	65239095	T	G
8	rs67633283	0	65239486	A	G
8	rs57389441	0	65239603	A	C
8	rs13274668	0	65240061	T	A
8	rs13275299	0	65240283	T	C
8	rs298195	0	65240584	T	C
8	rs75437045	0	65240779	C	T
8	rs150173855	0	65241108	G	A
8	rs13257322	0	65242166	A	G
8	rs11993477	0	65242655	G	T
8	rs11986260	0	65242706	A	G
8	rs10093773	0	65243151	C	T
8	rs74872289	0	65243710	G	A
8	rs17223648	0	65244543	G	A
8	rs72652689	0	65244625	G	A
8	rs1837193	0	65245116	T	C
8	rs13254698	0	65245350	T	C
8	rs140890481	0	65245525	C	T
8	rs7844448	0	65246637	T	C
8	rs7824601	0	65248253	T	G
8	rs1438230	0	65249209	T	A
8	rs75929511	0	65250224	G	T
8	rs10104164	0	65250883	C	T
8	rs59375354	0	65252872	A	T
8	rs60953601	0	65252983	C	T
8	rs79053695	0	65253214	T	C
8	rs9298083	0	65253331	T	A
8	rs17315206	0	65254172	G	A
8	rs58928116	0	65254405	G	A
8	rs138292985	0	65254503	C	T
8	rs13262851	0	65254663	G	A
8	rs2008156	0	65254903	T	C
8	rs2008164	0	65254976	T	C
8	rs11986954	0	65255468	G	T
8	rs10096133	0	65256119	A	G
8	rs77489273	0	65256200	T	C
8	rs1899047	0	65258301	G	T
8	rs1899048	0	65258742	C	T
8	rs10110341	0	65259103	T	C
8	rs56234908	0	65259194	C	T
8	rs10098936	0	65259467	G	A
8	rs10099728	0	65260306	C	T
8	rs1370746	0	65263089	T	C
8	rs17224092	0	65263721	G	T
8	rs60889842	0	65265198	T	C
8	rs73687205	0	65265635	T	A
8	rs116874737	0	65267986	A	C
8	rs56207344	0	65268032	A	G
8	rs35911912	0	65268309	A	G
8	rs77275670	0	65268493	A	C
8	rs4027692	0	65268558	A	G
8	rs4416859	0	65268559	A	G
8	rs298190	0	65270624	A	T
8	rs298191	0	65271861	G	A
8	rs298192	0	65272478	G	A
8	rs116984385	0	65274286	A	G
8	rs13263664	0	65274434	A	G
8	rs298193	0	65276204	G	T
8	rs117225152	0	65276717	T	C
8	rs117565321	0	65277168	G	T
8	rs2577888	0	65277469	A	C
8	rs298203	0	65277726	A	T
8	rs298204	0	65277946	C	T
8	rs117080831	0	65281022	G	T
8	rs62521221	0	65281615	T	C
8	rs298205	0	65281771	C	A
8	rs112748912	0	65282105	G	C
8	rs298206	0	65282499	T	A
8	rs298207	0	65282597	A	G
8	rs298208	0	65282785	A	G
8	rs72654507	0	65283278	G	A
8	rs2577887	0	65283500	A	G
8	rs1440144	0	65283588	G	T
8	rs190938	0	65283691	G	T
8	rs75337602	0	65284166	C	A
8	rs118025342	0	65285164	A	G
8	rs185273349	0	65286051	A	T
8	rs4737670	0	65290323	G	C
8	rs71529131	0	65290324	G	A
8	rs298210	0	65290369	A	G
8	rs298211	0	65290439	G	C
8	rs298212	0	65290650	C	T
8	rs192721	0	65291053	A	T
8	rs298213	0	65291266	A	C
8	rs298214	0	65292781	T	C
8	rs298215	0	65293055	T	G
8	rs298216	0	65293195	C	G
8	rs117356783	0	65294039	C	T
8	rs117727185	0	65294621	C	T
8	rs116978147	0	65294633	T	A
8	rs298217	0	65294662	G	C
8	rs298218	0	65294672	G	A
8	rs2289418	0	65294831	C	T
8	rs298219	0	65295251	G	T
8	rs4737191	0	65295491	T	C
8	rs298196	0	65296602	C	T
8	rs142650726	0	65296799	G	A
8	rs298197	0	65296964	G	A
8	rs298198	0	65297166	A	G
8	rs298199	0	65297600	G	T
8	rs113282060	0	65298076	A	G
8	rs72654518	0	65298207	G	A
8	rs298200	0	65298302	A	G
8	rs17354905	0	65298617	C	T
8	rs76463126	0	65298648	G	A
8	rs298201	0	65299145	C	T
8	rs298176	0	65299861	T	A
8	rs298177	0	65299877	G	A
8	rs298179	0	65300873	G	A
8	rs298180	0	65302273	A	G
8	rs4737671	0	65302438	T	A
8	rs298181	0	65303114	G	A
8	rs298182	0	65303535	A	G
8	rs298183	0	65303657	T	G
8	rs1816658	0	65304073	A	G
8	rs298184	0	65304111	G	A
8	rs1438231	0	65304994	A	C
8	rs298185	0	65305203	G	A
8	rs298186	0	65305334	C	T
8	rs59554614	0	65305565	C	A
8	rs72654531	0	65306160	A	G
8	rs298187	0	65306169	G	A
8	rs72654533	0	65306181	C	G
8	rs55794668	0	65306502	C	T
8	rs72654537	0	65307593	T	G
8	rs118170792	0	65308869	T	C
8	rs2577908	0	65309512	T	C
8	rs16931156	0	65309870	G	A
8	rs2577907	0	65310171	G	A
8	rs2612615	0	65310206	A	G
8	rs34366981	0	65310681	T	C
8	rs2612614	0	65310836	A	G
8	rs11780414	0	65311002	G	T
8	rs10957311	0	65311200	A	G
8	rs4604479	0	65312647	A	G
8	rs141372648	0	65312790	A	G
8	rs66858052	0	65312915	C	T
8	rs182317984	0	65313054	C	T
8	rs2577906	0	65314480	A	C
8	rs148335418	0	65314541	T	C
8	rs111322418	0	65314894	G	T
8	rs113903237	0	65315873	A	G
8	rs138704572	0	65317106	G	C
8	rs62521249	0	65317495	C	G
8	rs3098343	0	65317541	T	C
8	rs148415900	0	65317669	G	T
8	rs112185374	0	65318079	C	A
8	rs118125298	0	65318130	G	A
8	rs72654556	0	65318170	G	A
8	rs2612613	0	65318265	G	T
8	rs2612612	0	65318310	G	A
8	rs2612611	0	65318531	T	G
8	rs2577905	0	65320219	T	G
8	rs72654561	0	65320701	C	T
8	rs2612610	0	65320773	A	G
8	rs2577904	0	65320954	G	A
8	rs72654564	0	65321512	G	A
8	rs16919018	0	65322369	G	T
8	rs118050595	0	65324260	C	T
8	rs72654566	0	65324263	T	G
8	rs2600475	0	65325355	C	T
8	rs16931164	0	65326036	C	A
8	rs2612609	0	65326407	C	T
8	rs1869024	0	65326707	G	A
8	rs56090938	0	65326922	G	A
8	rs2600474	0	65327089	T	C
8	rs4737672	0	65327569	C	T
8	rs1155098	0	65328394	C	A
8	rs2577903	0	65329513	G	A
8	rs116982146	0	65330345	A	G
8	rs2612604	0	65330616	A	G
8	rs1438232	0	65330695	A	G
8	rs72654572	0	65330781	G	T
8	rs2600478	0	65332897	T	G
8	rs2600479	0	65332917	T	C
8	rs2600480	0	65333446	A	G
8	rs72654575	0	65333736	G	A
8	rs2577901	0	65335545	C	T
8	rs76547854	0	65335713	A	G
8	rs2612605	0	65336482	A	G
8	rs2577900	0	65336889	G	A
8	rs2612606	0	65337163	C	A
8	rs72654578	0	65337524	G	A
8	rs78946469	0	65337690	G	A
8	rs79039412	0	65338199	T	A
8	rs16931172	0	65338420	G	A
8	rs56087459	0	65338565	G	A
8	rs2612607	0	65340163	A	G
8	rs2612608	0	65340628	T	C
8	rs3100115	0	65341202	G	A
8	rs2600467	0	65341428	T	C
8	rs2246411	0	65341470	A	G
8	rs117432714	0	65342649	C	T
8	rs72654580	0	65343129	T	C
8	rs11782401	0	65343369	C	T
8	rs10957312	0	65344089	C	T
8	rs17270999	0	65346440	C	T
8	rs72654583	0	65346890	G	A
8	rs3110289	0	65346936	C	T
8	rs2612601	0	65347317	T	A
8	rs2612600	0	65347906	A	G
8	rs77416382	0	65347957	C	T
8	rs2577899	0	65348017	A	G
8	rs2600472	0	65348272	G	C
8	rs2612599	0	65348577	G	A
8	rs2600471	0	65348621	T	C
8	rs16931194	0	65348846	G	C
8	rs16931195	0	65349027	C	T
8	rs59712423	0	65350244	T	C
8	rs11784906	0	65350871	C	T
8	rs2577898	0	65351833	G	A
8	rs72654591	0	65351962	G	A
8	rs2577897	0	65353057	C	T
8	rs2600470	0	65353181	T	A
8	rs74908896	0	65353300	G	C
8	rs117497809	0	65354900	T	C
8	rs16931205	0	65355953	G	C
8	rs12543248	0	65356771	G	A
8	rs2600469	0	65356979	C	T
8	rs2600468	0	65357040	G	A
8	rs2612603	0	65357610	G	A
8	rs3100116	0	65358853	T	G
8	rs10094274	0	65358884	G	C
8	rs3110288	0	65358894	C	T
8	rs184642722	0	65360283	G	A
8	rs2577896	0	65360541	A	G
8	rs2612598	0	65361087	T	A
8	rs2612597	0	65361162	T	C
8	rs9643568	0	65361194	G	A
8	rs2577895	0	65361524	A	G
8	rs2577894	0	65361609	A	G
8	rs16931217	0	65361667	G	A
8	rs2577893	0	65361795	A	G
8	rs17356383	0	65361909	G	A
8	rs2612596	0	65361993	C	A
8	rs2612595	0	65362019	C	T
8	rs72654596	0	65362128	C	T
8	rs16931229	0	65362524	G	T
8	rs2612594	0	65362559	G	C
8	rs111638077	0	65363007	G	A
8	rs2577892	0	65363236	A	G
8	rs2612589	0	65364445	T	C
8	rs2612588	0	65364718	T	C
8	rs1376773	0	65364858	G	A
8	rs1823667	0	65364994	C	T
8	rs2218045	0	65365201	A	G
8	rs34040169	0	65365897	G	T
8	rs117610305	0	65365994	T	C
8	rs75829841	0	65366285	T	G
8	rs2600466	0	65366600	C	T
8	rs726561	0	65368227	G	A
8	rs72654600	0	65369823	C	T
8	rs72654601	0	65370220	T	G
8	rs7820044	0	65370222	T	C
8	rs2600476	0	65370653	T	C
8	rs74461744	0	65370711	C	T
8	rs17271629	0	65371610	C	A
8	rs2600477	0	65372205	T	C
8	rs2577891	0	65372704	A	G
8	rs79964061	0	65372807	C	T
8	rs28470172	0	65374809	G	A
8	rs72656404	0	65375819	C	T
8	rs12678303	0	65375946	G	C
8	rs6472142	0	65376139	C	T
8	rs10282793	0	65376664	A	G
8	rs112240000	0	65378076	A	G
8	rs10957313	0	65378160	A	T
8	rs28495520	0	65378342	C	T
8	rs71529135	0	65378454	C	T
8	rs148167651	0	65379038	A	T
8	rs1530051	0	65379377	C	T
8	rs1530052	0	65379428	A	G
8	rs1530053	0	65379655	C	T
8	rs12544855	0	65379896	G	C
8	rs10504376	0	65380931	A	G
8	rs117552311	0	65381037	T	C
8	rs62521251	0	65381546	C	T
8	rs77471461	0	65382063	T	C
8	rs72656409	0	65382377	G	A
8	rs72656411	0	65382510	T	C
8	rs117004166	0	65382664	G	A
8	rs150940127	0	65385178	C	G
8	rs16931253	0	65385358	A	T
8	rs16931257	0	65387348	C	T
8	rs7836768	0	65387467	A	G
8	rs12056689	0	65387986	C	T
8	rs57824870	0	65388740	T	C
8	rs28703225	0	65389957	G	C
8	rs76335191	0	65391041	T	A
8	rs921498	0	65391149	G	A
8	rs16931267	0	65392030	A	G
8	rs10504377	0	65393079	C	T
8	rs12682100	0	65393213	C	T
8	rs16931273	0	65393323	T	C
8	rs10504378	0	65393486	T	C
8	rs72656414	0	65394150	A	C
8	rs146559105	0	65395882	C	T
8	rs958050	0	65396027	G	A
8	rs149500636	0	65396439	C	A
8	rs4633099	0	65397684	G	A
8	rs111850655	0	65399501	A	G
8	rs16931280	0	65399788	C	T
8	rs7819629	0	65399964	T	G
8	rs78461165	0	65400070	T	C
8	rs10957315	0	65400656	G	C
8	rs1451866	0	65400793	A	T
8	rs13439473	0	65401078	A	G
8	rs13438939	0	65401237	G	C
8	rs3862072	0	65402084	A	G
8	rs7815546	0	65402555	G	C
8	rs10100650	0	65403087	C	T
8	rs10100653	0	65403099	C	G
8	rs10103787	0	65403455	A	G
8	rs10103906	0	65403562	A	G
8	rs7821051	0	65404254	A	G
8	rs57377912	0	65404677	T	A
8	rs7825399	0	65404793	C	T
8	rs144409224	0	65405455	A	G
8	rs140285591	0	65405690	T	A
8	rs139796554	0	65405708	C	T
8	rs4437693	0	65405817	A	G
8	rs10112285	0	65405989	C	T
8	rs1597728	0	65406733	A	T
8	rs1584693	0	65407392	T	C
8	rs1584694	0	65407402	G	A
8	rs78345252	0	65408315	C	T
8	rs7815206	0	65408331	G	A
8	rs10102719	0	65408628	A	G
8	rs10103050	0	65408812	C	A
8	rs10103390	0	65408921	G	C
8	rs111685946	0	65409386	T	C
8	rs72656418	0	65409666	C	T
8	rs6993238	0	65409919	A	C
8	rs62519773	0	65410572	G	T
8	rs13276064	0	65410757	G	A
8	rs140215595	0	65411168	A	C
8	rs7829761	0	65411245	G	C
8	rs138464980	0	65411492	A	G
8	rs2010074	0	65411661	T	G
8	rs2218914	0	65412042	G	A
8	rs35909027	0	65413828	T	A
8	rs79637966	0	65414856	T	A
8	rs72656420	0	65415583	G	A
8	rs56825365	0	65415588	G	A
8	rs7007695	0	65415837	T	A
8	rs80028809	0	65416651	A	C
8	rs78756977	0	65416732	G	T
8	rs62519776	0	65416776	T	A
8	rs62519777	0	65416830	G	A
8	rs74353349	0	65417993	G	A
8	rs62519778	0	65418417	G	C
8	rs10093717	0	65418895	A	G
8	rs10094292	0	65419106	G	A
8	rs7812401	0	65419926	A	G
8	rs7831001	0	65419954	T	C
8	rs184956391	0	65419958	C	T
8	rs7813266	0	65420445	C	G
8	rs72656423	0	65421267	C	T
8	rs62519779	0	65421349	G	A
8	rs16931290	0	65422363	G	A
8	rs896493	0	65422496	C	T
8	rs36110523	0	65422562	T	A
8	rs6997341	0	65423324	A	G
8	rs62519782	0	65423955	T	G
8	rs13248704	0	65424275	G	A
8	rs4357325	0	65425528	T	C
8	rs28790340	0	65426278	C	T
8	rs75537351	0	65426286	G	C
8	rs75091736	0	65426501	A	G
8	rs72656432	0	65426898	T	C
8	rs78762561	0	65427015	C	T
8	rs10108174	0	65427707	A	G
8	rs62519783	0	65428080	G	A
8	rs62519784	0	65428200	G	C
8	rs147940267	0	65428253	C	T
8	rs13270248	0	65428296	A	G
8	rs62519785	0	65428397	C	T
8	rs149131407	0	65428419	A	G
8	rs10504379	0	65430892	G	A
8	rs10504380	0	65430900	C	T
8	rs62519787	0	65431731	C	G
8	rs7017425	0	65432449	A	G
8	rs62519788	0	65432577	C	A
8	rs57604792	0	65434115	A	C
8	rs17272476	0	65434288	C	T
8	rs62519790	0	65434821	A	G
8	rs1376771	0	65436090	T	C
8	rs75041056	0	65436470	C	T
8	rs1451865	0	65436968	T	C
8	rs142034611	0	65436994	A	C
8	rs77772931	0	65437437	T	C
8	rs7813444	0	65437506	A	G
8	rs62519792	0	65437964	C	G
8	rs7814393	0	65438121	A	C
8	rs7832902	0	65438172	T	C
8	rs77339842	0	65438252	G	T
8	rs139639129	0	65438669	G	A
8	rs1451864	0	65438893	T	G
8	rs16931296	0	65439493	G	A
8	rs7824378	0	65440217	C	A
8	rs62519793	0	65440399	A	G
8	rs76699825	0	65441189	C	T
8	rs11990980	0	65441364	C	G
8	rs62519794	0	65441785	T	C
8	rs73689529	0	65442264	T	C
8	rs72656438	0	65442286	G	A
8	rs1597727	0	65442308	A	G
8	rs11996600	0	65442754	T	A
8	rs80026880	0	65442777	G	A
8	rs35318455	0	65443877	C	T
8	rs62519795	0	65445215	C	T
8	rs12056827	0	65446330	C	T
8	rs10957316	0	65446429	T	C
8	rs17357494	0	65446522	C	T
8	rs7012569	0	65446636	T	G
8	rs6992228	0	65446638	A	C
8	rs9643569	0	65446689	G	A
8	rs62519796	0	65447027	T	C
8	rs74304928	0	65447293	A	G
8	rs1451863	0	65447831	A	C
8	rs17272664	0	65448361	T	G
8	rs12056691	0	65448437	C	T
8	rs6472145	0	65449049	A	G
8	rs6472146	0	65449168	G	C
8	rs149937097	0	65449390	G	T
8	rs6981465	0	65450254	G	T
8	rs117400139	0	65450645	C	T
8	rs16931298	0	65451171	C	T
8	rs79435239	0	65451299	T	C
8	rs1530896	0	65451769	G	A
8	rs1968677	0	65451979	A	C
8	rs71529140	0	65452012	A	G
8	rs62519797	0	65452653	G	C
8	rs118179493	0	65453371	G	A
8	rs7831241	0	65453506	A	G
8	rs7831363	0	65453527	C	A
8	rs62519798	0	65453835	C	A
8	rs62519799	0	65455203	A	T
8	rs74660726	0	65456189	C	T
8	rs16931302	0	65456240	G	A
8	rs16931304	0	65456275	C	T
8	rs76285150	0	65457368	G	T
8	rs10097877	0	65457398	A	G
8	rs57145012	0	65459657	G	C
8	rs10100598	0	65460776	C	A
8	rs78838683	0	65461549	G	A
8	rs6990308	0	65462235	A	G
8	rs6995055	0	65462765	A	C
8	rs1376770	0	65462873	C	T
8	rs1376769	0	65462878	G	A
8	rs72656439	0	65463084	C	T
8	rs6996198	0	65463442	C	T
8	rs1451862	0	65463991	C	T
8	rs62519821	0	65464495	G	A
8	rs1349560	0	65464841	A	T
8	rs76647437	0	65465027	G	A
8	rs72656440	0	65465177	C	A
8	rs77510848	0	65466394	C	T
8	rs73689539	0	65466539	T	C
8	rs10441560	0	65466982	G	A
8	rs10441541	0	65467106	A	C
8	rs10441561	0	65467510	T	G
8	rs62519822	0	65467796	G	A
8	rs77020428	0	65468617	G	T
8	rs16931308	0	65470128	C	T
8	rs7005421	0	65470406	C	A
8	rs7009638	0	65470834	A	G
8	rs7009901	0	65470953	A	T
8	rs4367588	0	65471503	T	C
8	rs78873350	0	65472343	G	A
8	rs16931320	0	65473329	T	A
8	rs116940564	0	65473777	C	T
8	rs61185402	0	65475006	A	G
8	rs1979164	0	65475054	G	C
8	rs12681771	0	65475370	A	G
8	rs138147466	0	65475740	C	A
8	rs12547983	0	65475747	T	C
8	rs7833687	0	65476592	G	A
8	rs7817608	0	65476857	T	G
8	rs139404963	0	65477046	G	A
8	rs193139363	0	65477234	C	T
8	rs7006309	0	65478711	T	C
8	rs6986408	0	65478749	G	A
8	rs7006461	0	65478768	T	C
8	rs113169174	0	65478904	A	G
8	rs62519824	0	65479325	C	T
8	rs77187127	0	65479524	A	G
8	rs17358093	0	65479683	C	A
8	rs62519825	0	65479707	T	C
8	rs62519826	0	65479788	A	G
8	rs72656441	0	65479942	T	C
8	rs7823344	0	65480385	C	T
8	rs10808737	0	65480867	C	T
8	rs9657082	0	65480952	C	A
8	rs6997421	0	65481050	C	A
8	rs74780172	0	65481198	T	C
8	rs77872211	0	65481877	T	C
8	rs62519827	0	65481947	T	C
8	rs62519828	0	65482703	C	A
8	rs62519829	0	65482727	A	G
8	rs62519831	0	65483321	C	G
8	rs60695690	0	65483478	G	A
8	rs7841976	0	65483808	C	T
8	rs9643388	0	65484023	C	T
8	rs74700515	0	65484124	A	G
8	rs77335620	0	65484332	T	C
8	rs10112058	0	65484515	T	G
8	rs6981395	0	65485318	C	T
8	rs12546399	0	65487773	C	T
8	rs62519833	0	65487989	A	G
8	rs73689545	0	65488962	G	A
8	rs74935600	0	65490005	A	T
8	rs1839878	0	65490072	G	T
8	rs77506165	0	65490745	C	T
8	rs4737675	0	65492071	C	T
8	rs7016250	0	65493429	T	G
8	rs62519835	0	65493532	T	A
8	rs16931326	0	65495333	G	A
8	rs9650210	0	65496059	C	A
8	rs11775784	0	65497533	T	C
8	rs62519839	0	65497573	C	T
8	rs2280870	0	65499192	T	G
8	rs1451868	0	65499486	G	A
8	rs1376772	0	65499573	G	A
8	rs9298085	0	65500797	A	G
8	rs72656444	0	65500967	T	C
8	rs62519840	0	65501343	T	C
8	rs62519841	0	65501505	G	A
8	rs16931331	0	65504030	A	G
8	rs62519842	0	65505636	T	C
8	rs13277444	0	65505791	T	G
8	rs13276281	0	65506155	A	C
8	rs11783849	0	65506413	T	C
8	rs1451869	0	65507326	A	G
8	rs13278548	0	65507922	G	A
8	rs118000312	0	65508862	A	C
8	rs7822429	0	65509694	G	A
8	rs8192906	0	65510610	C	G
8	rs192946106	0	65511915	T	C
8	rs62519843	0	65512457	C	T
8	rs117021518	0	65512588	T	C
8	rs118166083	0	65516510	G	A
8	rs3779869	0	65518357	C	G
8	rs62519845	0	65518887	T	C
8	rs34522585	0	65519092	A	G
8	rs3779870	0	65519166	A	G
8	rs3779871	0	65519300	C	A
8	rs3779874	0	65523104	C	T
8	rs78590918	0	65524411	T	C
8	rs8192899	0	65524742	C	A
8	rs62519847	0	65524979	A	T
8	rs4467968	0	65525303	T	G
8	rs4465006	0	65525439	C	T
8	rs62519848	0	65526012	T	C
8	rs62521079	0	65526598	C	T
8	rs59035258	0	65527669	C	T
8	rs62521080	0	65529350	G	A
8	rs77609115	0	65529403	G	T
8	rs74838729	0	65530451	T	C
8	rs78534960	0	65534148	G	A
8	rs4737193	0	65534379	G	A
8	rs17358602	0	65534898	T	C
8	rs34885537	0	65535886	T	C
8	rs3824188	0	65535996	C	T
8	rs13251633	0	65536679	T	A
8	rs73237769	0	65537168	T	C
8	rs4452822	0	65538103	G	A
8	rs16931350	0	65538483	T	C
8	rs60347741	0	65539376	G	A
8	rs41333745	0	65539743	C	G
8	rs75738074	0	65540675	C	T
8	rs7008736	0	65543401	G	C
8	rs59556318	0	65543794	C	T
8	rs76671918	0	65543987	A	G
8	rs10808738	0	65544125	G	A
8	rs75670054	0	65544597	A	G
8	rs58740344	0	65545655	A	G
8	rs149461156	0	65545824	G	A
8	rs10105184	0	65546660	A	G
8	rs191660149	0	65546993	G	A
8	rs73237778	0	65547169	A	G
8	rs4327886	0	65547656	C	T
8	rs4301481	0	65548196	A	T
8	rs4581093	0	65548496	T	G
8	rs139678342	0	65548876	C	T
8	rs10957319	0	65549261	T	C
8	rs148702291	0	65549340	G	C
8	rs7841297	0	65549342	G	C
8	rs9298087	0	65550357	C	T
8	rs4358837	0	65551346	G	A
8	rs117323804	0	65551629	G	A
8	rs7825127	0	65552470	G	T
8	rs77404354	0	65553596	C	T
8	rs28679790	0	65553885	T	C
8	rs78274172	0	65554520	T	C
8	rs62521082	0	65554906	C	T
8	rs7005708	0	65554969	A	G
8	rs79481498	0	65555290	C	T
8	rs12677582	0	65556079	T	C
8	rs117155840	0	65556081	G	A
8	rs4737195	0	65558114	C	A
8	rs113418660	0	65559687	G	A
8	rs76004558	0	65560469	A	G
8	rs13280706	0	65560584	C	A
8	rs148339689	0	65560804	C	T
8	rs117486754	0	65560840	A	G
8	rs74652007	0	65560927	G	T
8	rs16931352	0	65560969	T	A
8	rs73237799	0	65561284	C	T
8	rs13282866	0	65561378	A	G
8	rs4507804	0	65561625	A	G
8	rs77092483	0	65561770	A	T
8	rs7837784	0	65561930	T	C
8	rs11996031	0	65561939	C	T
8	rs79531664	0	65561986	T	C
8	rs7837935	0	65562019	T	G
8	rs7824744	0	65563012	G	C
8	rs62521083	0	65564036	A	G
8	rs4527914	0	65564090	C	A
8	rs4350019	0	65564428	A	G
8	rs13251754	0	65564921	G	A
8	rs7004685	0	65565084	A	G
8	rs72505491	0	65565230	T	A
8	rs34970856	0	65566195	G	A
8	rs13272599	0	65566694	T	C
8	rs56665359	0	65567129	A	T
8	rs9643570	0	65567728	A	G
8	rs111539471	0	65567761	A	G
8	rs112708174	0	65568019	C	T
8	rs76288073	0	65568214	T	C
8	rs77971005	0	65568329	C	T
8	rs117732106	0	65568648	C	G
8	rs112627505	0	65568907	A	T
8	rs79702814	0	65568934	T	G
8	rs4395923	0	65569387	G	A
8	rs4382514	0	65569957	T	C
8	rs4397440	0	65569997	G	A
8	rs79683960	0	65570436	T	A
8	rs11985376	0	65570499	G	A
8	rs35060524	0	65570732	G	A
8	rs13260351	0	65570867	T	C
8	rs10454355	0	65570960	A	T
8	rs148925249	0	65571260	C	T
8	rs142581774	0	65571549	G	A
8	rs13266877	0	65571564	A	G
8	rs11986615	0	65572224	C	T
8	rs79890001	0	65572481	G	A
8	rs10098006	0	65572919	C	G
8	rs11777741	0	65573758	C	T
8	rs74469801	0	65573842	T	A
8	rs75463725	0	65573945	C	T
8	rs76563092	0	65574440	C	T
8	rs60471153	0	65575386	A	G
8	rs4236934	0	65575601	C	T
8	rs78979539	0	65576331	T	C
8	rs1007219	0	65576786	A	G
8	rs141062047	0	65578257	T	C
8	rs34618827	0	65578898	C	A
8	rs16931358	0	65579557	A	C
8	rs4297065	0	65579676	A	C
8	rs4263804	0	65579747	G	C
8	rs4437694	0	65579808	G	A
8	rs4549814	0	65579871	G	T
8	rs12681856	0	65580582	A	G
8	rs16931360	0	65580861	C	G
8	rs9298088	0	65580990	C	T
8	rs79638816	0	65581240	A	T
8	rs16931363	0	65581550	G	A
8	rs79473864	0	65581799	T	C
8	rs77181205	0	65582244	T	C
8	rs4486246	0	65582637	A	G
8	rs76699976	0	65582920	A	T
8	rs9643389	0	65583091	T	C
8	rs4477068	0	65583432	T	G
8	rs73689569	0	65583650	T	C
8	rs4532631	0	65583656	T	C
8	rs10092618	0	65583843	G	A
8	rs62521087	0	65584989	C	G
8	rs6999999	0	65585409	T	C
8	rs16931371	0	65586542	G	A
8	rs13260704	0	65586705	T	G
8	rs16931374	0	65586797	A	T
8	rs139527322	0	65586937	G	C
8	rs1986181	0	65587228	A	C
8	rs117554868	0	65587611	C	T
8	rs4406437	0	65587797	A	G
8	rs143804786	0	65589568	C	T
8	rs77601252	0	65589698	A	G
8	rs185677327	0	65589837	G	A
8	rs17293670	0	65591194	C	G
8	rs17293712	0	65591720	A	G
8	rs35107809	0	65592370	T	A
8	rs139486573	0	65592491	T	A
8	rs115212842	0	65593078	T	A
8	rs113207291	0	65593214	G	A
8	rs62521091	0	65593362	G	A
8	rs62521092	0	65593724	G	A
8	rs11998077	0	65593996	C	A
8	rs7817744	0	65594917	T	C
8	rs7834854	0	65595251	G	A
8	rs10090584	0	65595527	C	A
8	rs55852316	0	65596221	A	G
8	rs118169648	0	65596309	A	T
8	rs57071798	0	65599922	A	T
8	rs118090976	0	65599939	G	A
8	rs2356993	0	65600050	A	T
8	rs112060721	0	65601842	A	G
8	rs60551204	0	65601850	T	C
8	rs10081461	0	65602074	G	C
8	rs111833208	0	65602503	A	G
8	rs77266879	0	65603484	G	A
8	rs11995512	0	65603582	A	G
8	rs13261981	0	65604777	A	T
8	rs7827287	0	65605719	G	T
8	rs10957321	0	65605878	G	A
8	rs58451406	0	65605880	G	A
8	rs72656466	0	65606546	C	T
8	rs7002672	0	65606916	G	A
8	rs58284770	0	65607146	T	C
8	rs13277887	0	65608240	T	C
8	rs7830315	0	65608361	T	C
8	rs7815372	0	65608460	A	G
8	rs2356990	0	65608976	C	G
8	rs13268326	0	65610518	C	G
8	rs79551252	0	65611732	C	G
8	rs10112206	0	65611761	A	C
8	rs6472147	0	65612697	A	T
8	rs58668371	0	65612822	T	G
8	rs6472148	0	65613832	T	C
8	rs72656469	0	65613913	C	T
8	rs2356986	0	65614426	C	T
8	rs2356985	0	65614534	C	G
8	rs2884074	0	65614741	G	T
8	rs34795043	0	65616867	C	T
8	rs2356984	0	65617464	A	G
8	rs2884073	0	65618273	C	T
8	rs4472561	0	65618359	C	T
8	rs34562034	0	65619207	C	A
8	rs74591278	0	65619510	C	A
8	rs716283	0	65619966	T	G
8	rs35670435	0	65621875	T	C
8	rs72656474	0	65623598	A	T
8	rs73689573	0	65626897	T	C
8	rs9918785	0	65627804	T	A
8	rs9918790	0	65628180	T	C
8	rs187803954	0	65628380	G	A
8	rs4474057	0	65629420	G	A
8	rs73689574	0	65629791	C	T
8	rs13282180	0	65629801	A	T
8	rs11984562	0	65630201	G	A
8	rs62521095	0	65630720	T	C
8	rs4737677	0	65630771	T	C
8	rs78631379	0	65630877	A	G
8	rs7842113	0	65632038	A	T
8	rs34700548	0	65632184	T	C
8	rs34484820	0	65633400	G	A
8	rs73689575	0	65633827	G	A
8	rs62521097	0	65633839	C	G
8	rs73689576	0	65633926	T	A
8	rs4385495	0	65634357	C	T
8	rs73689578	0	65634731	T	C
8	rs62521111	0	65635280	A	T
8	rs9650211	0	65636139	C	T
8	rs36053206	0	65637309	C	T
8	rs62521114	0	65637942	C	T
8	rs61146973	0	65638023	A	G
8	rs118111353	0	65638634	T	C
8	rs77067667	0	65638660	A	G
8	rs10087071	0	65638743	T	A
8	rs113374270	0	65638988	G	C
8	rs13258167	0	65639566	A	G
8	rs10808739	0	65640260	G	A
8	rs34781030	0	65641102	G	A
8	rs4269577	0	65641261	G	A
8	rs58994922	0	65641267	A	G
8	rs34237366	0	65641578	A	G
8	rs4737199	0	65641907	A	G
8	rs116948456	0	65643002	G	C
8	rs117121965	0	65643034	T	C
8	rs117425349	0	65643438	T	C
8	rs116916010	0	65644426	G	A
8	rs62521118	0	65644782	G	A
8	rs28873972	0	65645038	T	C
8	rs28391816	0	65645661	T	C
8	rs4737200	0	65646121	G	C
8	rs4737678	0	65646643	C	T
8	rs117105706	0	65647801	C	G
8	rs72656477	0	65648422	C	T
8	rs145944326	0	65649047	G	A
8	rs4737679	0	65649365	T	C
8	rs35407243	0	65650449	T	C
8	rs10098783	0	65650493	G	A
8	rs4549812	0	65651221	C	T
8	rs117075901	0	65651811	T	C
8	rs75599099	0	65653208	T	C
8	rs13266737	0	65653299	C	G
8	rs192102406	0	65653973	T	C
8	rs35506467	0	65654193	A	C
8	rs80083040	0	65654844	G	T
8	rs75555763	0	65654845	C	T
8	rs10808740	0	65655289	A	G
8	rs11984829	0	65655434	C	T
8	rs11992694	0	65655454	A	C
8	rs7009078	0	65659136	G	A
8	rs6995461	0	65659573	T	C
8	rs35928023	0	65659822	C	T
8	rs117374677	0	65660197	C	T
8	rs35328846	0	65660350	A	G
8	rs117148879	0	65660561	T	C
8	rs117341412	0	65660841	G	A
8	rs62521122	0	65660906	T	A
8	rs72656480	0	65661407	C	T
8	rs7836155	0	65661762	T	C
8	rs13264230	0	65663281	A	T
8	rs73688006	0	65663476	C	T
8	rs13272719	0	65663801	A	G
8	rs145134369	0	65664244	C	T
8	rs78810197	0	65665250	C	T
8	rs35639132	0	65665522	A	G
8	rs34248744	0	65665524	A	G
8	rs61028788	0	65665928	C	T
8	rs35196908	0	65665988	G	T
8	rs11996540	0	65668267	C	T
8	rs57755888	0	65668596	G	A
8	rs9650212	0	65668770	C	T
8	rs10957322	0	65670364	G	A
8	rs57948164	0	65673333	C	T
8	rs12548518	0	65674039	A	G
8	rs4737680	0	65675055	G	T
8	rs6472151	0	65676050	A	G
8	rs7826214	0	65676069	C	T
8	rs6472152	0	65676153	C	T
8	rs7826501	0	65676291	C	A
8	rs55873211	0	65676953	G	C
8	rs12156417	0	65677222	A	G
8	rs10112945	0	65677331	C	A
8	rs146120233	0	65677590	A	C
8	rs56682216	0	65677737	T	C
8	rs13271746	0	65677873	A	G
8	rs7814652	0	65678678	G	A
8	rs6472153	0	65679053	C	T
8	rs183011913	0	65679298	C	T
8	rs71529145	0	65679724	C	T
8	rs117922193	0	65680049	C	T
8	rs117394423	0	65680403	A	G
8	rs10957323	0	65680494	A	G
8	rs10957324	0	65680595	T	A
8	rs149196751	0	65680600	G	A
8	rs62521129	0	65680661	C	T
8	rs57148757	0	65681203	C	A
8	rs7812644	0	65681616	T	C
8	rs13276608	0	65681851	C	T
8	rs7009717	0	65683768	C	T
8	rs138019891	0	65684111	T	C
8	rs4737681	0	65684304	C	T
8	rs4480156	0	65685148	T	C
8	rs57696702	0	65685206	A	G
8	rs4737682	0	65685957	A	C
8	rs13255280	0	65686539	G	A
8	rs55650602	0	65688677	A	G
8	rs4236936	0	65689094	T	C
8	rs72656485	0	65689125	A	G
8	rs10283033	0	65690870	A	G
8	rs149466208	0	65691108	C	T
8	rs55839813	0	65691347	T	A
8	rs34204608	0	65691501	G	T
8	rs55666601	0	65691565	A	G
8	rs13252547	0	65691703	C	A
8	rs55863909	0	65692999	T	C
8	rs58195923	0	65693017	G	A
8	rs56136042	0	65694991	T	C
8	rs12674544	0	65695385	C	T
8	rs76378404	0	65695990	T	C
8	rs11992601	0	65696040	A	G
8	rs13259721	0	65696352	G	A
8	rs62521147	0	65696962	T	C
8	rs56345307	0	65697396	T	C
8	rs58303167	0	65698209	G	T
8	rs62521148	0	65698571	A	G
8	rs13271194	0	65698589	T	C
8	rs112159589	0	65698685	G	T
8	rs58950093	0	65699149	C	G
8	rs66985061	0	65699440	A	G
8	rs79358939	0	65699659	C	T
8	rs4461935	0	65700067	C	G
8	rs4134341	0	65700077	G	A
8	rs4134342	0	65700156	A	G
8	rs4258041	0	65701101	C	G
8	rs141158360	0	65701123	A	G
8	rs62521150	0	65701146	C	T
8	rs13263496	0	65701502	C	T
8	rs4737683	0	65701645	C	T
8	rs73688014	0	65702000	G	T
8	rs13265280	0	65702121	C	T
8	rs13265049	0	65702140	A	T
8	rs4392942	0	65702689	A	G
8	rs149368961	0	65702870	A	G
8	rs73688018	0	65704366	G	A
8	rs146271223	0	65704448	G	A
8	rs13258738	0	65704658	C	T
8	rs7821085	0	65704945	G	A
8	rs117413653	0	65705284	C	T
8	rs117809533	0	65705308	T	C
8	rs34782690	0	65706044	C	T
8	rs117451785	0	65706078	T	G
8	rs76284551	0	65706131	A	G
8	rs142854335	0	65707681	T	C
8	rs117845054	0	65707779	G	A
8	rs34520115	0	65708227	T	C
8	rs7814191	0	65708485	G	C
8	rs116912422	0	65708983	G	A
8	rs6987861	0	65709467	G	A
8	rs74645043	0	65710305	G	A
8	rs7842714	0	65711004	T	A
8	rs117576566	0	65711452	G	C
8	rs7829301	0	65711945	C	T
8	rs57198819	0	65713207	C	T
8	rs73688019	0	65713295	C	T
8	rs36016124	0	65713990	C	G
8	rs4737202	0	65715079	G	C
8	rs6472154	0	65716640	T	C
8	rs117123626	0	65717852	C	A
8	rs145904776	0	65717968	C	T
8	rs117457701	0	65719134	G	A
8	rs73688022	0	65719869	A	G
8	rs73688023	0	65720380	G	C
8	rs72656489	0	65720582	T	G
8	rs6980478	0	65720734	A	G
8	rs4737684	0	65721070	T	C
8	rs13278868	0	65721197	C	T
8	rs116919214	0	65721655	C	A
8	rs143851032	0	65722685	A	G
8	rs12682028	0	65723455	G	A
8	rs6997149	0	65723806	G	A
8	rs57241952	0	65726308	G	A
8	rs73688285	0	65726539	C	A
8	rs73688286	0	65726911	C	T
8	rs118032902	0	65728465	C	T
8	rs74403509	0	65728512	C	A
8	rs73688288	0	65729290	A	C
8	rs73688289	0	65729391	C	T
8	rs56822105	0	65729881	G	T
8	rs6472155	0	65730207	G	A
8	rs13280968	0	65730221	G	C
8	rs116869743	0	65730344	A	G
8	rs7831851	0	65730439	G	A
8	rs148936592	0	65730913	G	A
8	rs75655239	0	65731049	A	G
8	rs4437695	0	65731107	T	A
8	rs35942841	0	65731325	T	C
8	rs34338127	0	65731811	C	T
8	rs62521156	0	65731998	T	A
8	rs62521157	0	65732117	C	A
8	rs34183793	0	65732569	A	G
8	rs72656497	0	65732769	C	T
8	rs59928224	0	65733653	C	A
8	rs56378428	0	65733827	C	T
8	rs11781142	0	65734188	T	C
8	rs148573625	0	65734469	C	A
8	rs73688293	0	65734957	G	T
8	rs73688294	0	65735039	G	A
8	rs34341913	0	65735376	T	C
8	rs12155861	0	65735471	C	T
8	rs34225190	0	65735479	C	G
8	rs55816857	0	65735713	C	G
8	rs145197561	0	65736497	G	A
8	rs7814041	0	65738480	G	A
8	rs117348995	0	65738572	G	A
8	rs7813958	0	65738605	C	T
8	rs6982809	0	65739050	A	T
8	rs4282609	0	65740418	A	C
8	rs34056791	0	65743997	A	G
8	rs4737685	0	65744068	C	A
8	rs60715322	0	65744573	A	G
8	rs73688297	0	65744581	G	A
8	rs117419517	0	65744694	C	T
8	rs116979294	0	65744739	A	G
8	rs35491729	0	65745707	G	A
8	rs12550805	0	65745896	T	C
8	rs79871504	0	65746104	T	A
8	rs147975012	0	65747298	G	A
8	rs187504578	0	65747432	G	A
8	rs117969395	0	65747901	T	A
8	rs4471086	0	65749051	A	T
8	rs7012812	0	65749608	A	G
8	rs117521803	0	65750560	G	C
8	rs4521800	0	65750640	T	C
8	rs4629907	0	65750826	T	C
8	rs4363236	0	65751467	C	A
8	rs13255521	0	65752239	T	A
8	rs58420338	0	65752397	T	C
8	rs73688300	0	65752463	T	G
8	rs141957747	0	65752689	T	C
8	rs7462059	0	65753547	C	G
8	rs73688301	0	65754150	C	A
8	rs7013387	0	65757138	C	A
8	rs58603842	0	65757255	A	G
8	rs61078378	0	65757566	G	C
8	rs34122018	0	65758429	A	T
8	rs60034994	0	65759260	A	T
8	rs145431794	0	65760234	G	A
8	rs73244630	0	65760497	G	A
8	rs62522278	0	65760568	C	T
8	rs113168400	0	65760655	A	G
8	rs190486452	0	65761294	G	A
8	rs112268500	0	65761334	G	T
8	rs111457077	0	65762188	C	A
8	rs7820880	0	65762549	G	A
8	rs4367589	0	65762789	T	G
8	rs28460132	0	65763640	G	A
8	rs4574883	0	65765940	A	G
8	rs4358835	0	65766218	G	A
8	rs7824195	0	65766678	T	A
8	rs4543581	0	65767341	C	A
8	rs9298089	0	65768237	A	G
8	rs56986679	0	65768401	G	T
8	rs6994123	0	65768820	G	C
8	rs9918801	0	65769238	T	C
8	rs73690405	0	65769409	G	T
8	rs12549868	0	65769412	G	A
8	rs4520200	0	65769571	T	G
8	rs4297066	0	65769870	C	G
8	rs4076430	0	65769930	T	A
8	rs4316184	0	65770076	C	T
8	rs4077789	0	65770467	G	A
8	rs4077788	0	65770668	C	A
8	rs6472156	0	65771777	A	G
8	rs72621459	0	65771824	G	A
8	rs151285654	0	65772349	C	T
8	rs147670765	0	65772858	G	A
8	rs12675901	0	65773191	C	A
8	rs28637535	0	65773598	A	G
8	rs28534831	0	65773683	T	C
8	rs10957327	0	65773790	T	C
8	rs4737203	0	65774344	G	A
8	rs12544073	0	65774604	C	T
8	rs4645595	0	65775638	C	A
8	rs28437912	0	65775641	T	A
8	rs28420457	0	65775895	C	T
8	rs28494823	0	65776138	T	C
8	rs10957328	0	65776833	G	A
8	rs10957329	0	65776849	C	T
8	rs6999289	0	65777111	A	G
8	rs6999435	0	65777120	C	T
8	rs6999566	0	65777154	C	T
8	rs35609062	0	65777222	A	G
8	rs4737686	0	65777437	T	C
8	rs13270036	0	65777600	T	A
8	rs117991247	0	65777660	A	G
8	rs12545184	0	65778239	T	A
8	rs6996925	0	65778370	T	C
8	rs10098693	0	65779270	C	G
8	rs10102126	0	65779887	A	T
8	rs57515669	0	65780114	C	T
8	rs141582888	0	65780165	G	T
8	rs4401898	0	65780215	A	G
8	rs59668569	0	65780455	A	G
8	rs12544578	0	65780516	G	A
8	rs28539427	0	65780919	C	T
8	rs4621840	0	65780968	G	A
8	rs11785683	0	65780991	A	T
8	rs4617196	0	65781154	T	C
8	rs10109548	0	65781538	A	G
8	rs28570088	0	65781554	C	T
8	rs35640210	0	65781775	A	C
8	rs73250520	0	65782015	C	A
8	rs73250523	0	65782089	A	T
8	rs73250525	0	65782120	G	A
8	rs4618739	0	65782242	T	C
8	rs6998192	0	65782449	A	G
8	rs191179695	0	65782628	T	C
8	rs10085975	0	65782704	G	A
8	rs10085976	0	65782707	G	T
8	rs6985116	0	65783019	T	C
8	rs74851871	0	65783614	G	T
8	rs10957330	0	65783695	G	A
8	rs73690412	0	65783995	A	G
8	rs58246510	0	65784185	A	G
8	rs6472158	0	65784322	A	G
8	rs72658908	0	65784343	G	T
8	rs148505940	0	65786348	T	C
8	rs4273884	0	65786716	G	A
8	rs10102289	0	65787213	C	G
8	rs7836477	0	65787249	T	C
8	rs13281387	0	65788069	G	A
8	rs80059922	0	65788148	G	A
8	rs13280939	0	65788154	A	G
8	rs7819350	0	65788461	T	C
8	rs117429087	0	65790653	C	A
8	rs13274546	0	65790766	A	C
8	rs6985039	0	65792074	C	T
8	rs76065752	0	65792665	T	A
8	rs72621460	0	65792711	A	C
8	rs9298090	0	65792974	A	T
8	rs4268162	0	65793541	C	T
8	rs72621461	0	65793857	A	G
8	rs4425790	0	65794372	T	A
8	rs7814515	0	65794791	T	A
8	rs6472159	0	65795702	G	C
8	rs7820286	0	65796450	T	G
8	rs62520064	0	65796589	T	C
8	rs7840142	0	65796677	A	G
8	rs77581113	0	65797508	A	G
8	rs151140124	0	65799012	T	C
8	rs7014226	0	65799015	T	G
8	rs80189777	0	65799171	T	C
8	rs7824981	0	65799179	C	T
8	rs4573321	0	65799727	A	G
8	rs7829838	0	65800246	A	C
8	rs7829840	0	65800249	A	G
8	rs7833587	0	65800457	A	G
8	rs12334842	0	65801223	A	T
8	rs12675209	0	65801533	G	T
8	rs56734916	0	65802054	T	C
8	rs4548219	0	65803685	C	G
8	rs6998890	0	65806857	C	T
8	rs6999082	0	65807063	A	G
8	rs12675638	0	65807564	G	A
8	rs10102238	0	65810061	A	G
8	rs10089214	0	65810214	T	G
8	rs4477069	0	65811835	G	A
8	rs58981215	0	65812429	G	A
8	rs60208692	0	65812448	G	A
8	rs4481642	0	65812899	G	A
8	rs4481643	0	65813103	G	C
8	rs118097590	0	65813179	A	G
8	rs4737687	0	65814277	A	G
8	rs71529150	0	65815033	A	C
8	rs78524442	0	65815052	G	A
8	rs7846563	0	65815618	C	T
8	rs72621462	0	65816041	G	A
8	rs141506253	0	65816161	G	A
8	rs7813076	0	65816216	C	T
8	rs144640141	0	65817004	C	T
8	rs72658913	0	65817611	G	A
8	rs4295699	0	65818378	A	G
8	rs62520087	0	65818421	C	T
8	rs4260923	0	65818520	A	G
8	rs72621463	0	65818719	G	A
8	rs4263805	0	65818743	C	T
8	rs6989338	0	65819352	T	C
8	rs7840415	0	65819485	G	A
8	rs28519604	0	65819509	T	C
8	rs73688173	0	65819601	T	C
8	rs73688174	0	65819608	T	G
8	rs7011839	0	65819720	G	C
8	rs72621464	0	65820833	G	T
8	rs28699391	0	65822915	A	G
8	rs7010533	0	65823186	T	C
8	rs72621465	0	65823206	A	G
8	rs149645728	0	65823751	G	T
8	rs113613019	0	65824079	G	T
8	rs12681957	0	65824105	G	C
8	rs147508665	0	65825213	G	C
8	rs145428913	0	65825792	G	A
8	rs28496551	0	65826149	G	A
8	rs28645980	0	65826700	T	C
8	rs149959964	0	65826793	G	A
8	rs3935037	0	65827319	G	A
8	rs3935035	0	65827376	T	G
8	rs75719363	0	65827623	T	G
8	rs10090451	0	65828108	T	A
8	rs7823966	0	65828731	A	G
8	rs72621466	0	65828812	A	G
8	rs6994298	0	65829146	G	C
8	rs4131481	0	65829244	C	A
8	rs67046349	0	65830247	C	G
8	rs7822326	0	65831580	T	C
8	rs10091505	0	65832215	A	T
8	rs10106552	0	65832230	T	C
8	rs11986768	0	65832704	C	T
8	rs60721646	0	65833013	G	A
8	rs62520092	0	65833170	C	T
8	rs61257891	0	65833513	C	T
8	rs150244537	0	65834660	T	G
8	rs72658916	0	65835041	A	G
8	rs10103608	0	65835086	G	C
8	rs6988513	0	65835327	A	G
8	rs55685333	0	65835331	G	C
8	rs57609973	0	65835589	T	C
8	rs145493204	0	65835821	C	T
8	rs72621467	0	65836661	A	T
8	rs77562608	0	65836673	C	T
8	rs12680851	0	65839495	A	G
8	rs10957331	0	65839512	A	G
8	rs10092231	0	65840494	T	C
8	rs10046764	0	65841541	A	T
8	rs111442509	0	65842283	G	C
8	rs117323407	0	65842741	G	A
8	rs12546049	0	65843352	C	T
8	rs149844184	0	65843446	G	T
8	rs28605372	0	65843523	C	T
8	rs28698718	0	65843682	C	T
8	rs78112773	0	65843859	G	A
8	rs28395281	0	65844316	T	A
8	rs7825628	0	65844674	T	G
8	rs7841923	0	65844853	A	T
8	rs4737689	0	65846246	T	C
8	rs72658917	0	65846749	G	A
8	rs28749262	0	65846946	T	C
8	rs28870769	0	65847232	C	A
8	rs28772686	0	65847581	A	G
8	rs10112478	0	65847803	C	G
8	rs4737690	0	65848007	T	G
8	rs4493943	0	65848520	T	A
8	rs77224640	0	65848541	T	C
8	rs7835805	0	65848899	A	G
8	rs4341202	0	65848958	G	A
8	rs144442256	0	65849473	C	G
8	rs117721421	0	65849854	C	T
8	rs4546701	0	65850022	G	T
8	rs10092823	0	65850084	C	T
8	rs28735597	0	65851909	G	A
8	rs72658918	0	65852064	G	A
8	rs192536583	0	65852335	G	A
8	rs7820796	0	65852914	C	G
8	rs4576457	0	65853137	A	C
8	rs147000695	0	65853146	G	A
8	rs62520094	0	65853589	C	T
8	rs4466436	0	65854402	T	C
8	rs12550608	0	65854926	G	A
8	rs12545730	0	65855147	A	T
8	rs4078079	0	65856143	C	T
8	rs10091951	0	65856738	A	G
8	rs75477098	0	65857731	C	A
8	rs72621468	0	65857956	G	A
8	rs72621469	0	65858013	A	G
8	rs73240850	0	65859302	C	T
8	rs4529498	0	65859623	G	A
8	rs5024289	0	65860547	C	A
8	rs74970179	0	65861014	C	G
8	rs10808741	0	65862339	G	T
8	rs12544244	0	65863349	A	T
8	rs10808742	0	65863678	G	C
8	rs12675654	0	65863701	T	G
8	rs7833783	0	65865617	A	G
8	rs4737691	0	65865699	T	C
8	rs13253321	0	65866290	G	C
8	rs7009388	0	65866548	C	T
8	rs72658919	0	65866554	A	C
8	rs73240863	0	65867104	A	G
8	rs118128871	0	65867446	A	C
8	rs10101964	0	65867540	C	T
8	rs4260925	0	65867575	A	G
8	rs12156257	0	65868038	G	A
8	rs6472163	0	65868130	C	T
8	rs139896572	0	65868234	G	T
8	rs6992623	0	65868947	G	A
8	rs28852998	0	65868963	G	T
8	rs28864803	0	65870796	G	A
8	rs75453333	0	65870959	G	A
8	rs62520116	0	65872871	G	A
8	rs78228810	0	65873423	G	A
8	rs117038064	0	65873936	A	G
8	rs28796739	0	65874493	A	G
8	rs138035663	0	65877370	C	T
8	rs62520118	0	65877700	A	G
8	rs7013068	0	65878244	G	A
8	rs4737692	0	65878545	G	T
8	rs4737693	0	65878970	G	A
8	rs10097059	0	65879043	A	G
8	rs7830368	0	65879167	T	C
8	rs10957332	0	65879822	C	T
8	rs11989154	0	65880521	C	T
8	rs4737694	0	65881225	T	C
8	rs116842931	0	65881382	T	C
8	rs147366795	0	65881645	T	C
8	rs35592909	0	65881646	A	G
8	rs117526574	0	65881791	C	T
8	rs4610790	0	65881798	C	G
8	rs113451833	0	65882354	G	T
8	rs73240880	0	65882395	C	G
8	rs118129880	0	65882929	C	T
8	rs72621470	0	65882975	A	G
8	rs35300531	0	65883172	G	A
8	rs7815307	0	65883177	T	C
8	rs75548492	0	65883741	T	C
8	rs117420284	0	65884383	A	G
8	rs10093210	0	65885397	A	G
8	rs111736382	0	65885468	T	C
8	rs34235973	0	65885774	A	G
8	rs142253994	0	65886433	A	C
8	rs66537370	0	65887061	C	T
8	rs72621471	0	65887107	A	G
8	rs117499772	0	65888104	T	C
8	rs72658921	0	65888161	C	G
8	rs67282733	0	65888402	C	A
8	rs62520119	0	65888962	C	T
8	rs78706544	0	65889035	A	G
8	rs4348539	0	65891130	A	T
8	rs17294371	0	65891156	T	C
8	rs80073718	0	65891904	T	A
8	rs28502162	0	65892171	C	T
8	rs62520120	0	65892220	A	G
8	rs139840330	0	65894064	C	T
8	rs16931562	0	65894383	T	A
8	rs68123968	0	65894857	C	T
8	rs73240893	0	65895600	T	C
8	rs7840002	0	65897418	G	A
8	rs72658923	0	65898575	G	T
8	rs2002700	0	65898764	G	A
8	rs2002699	0	65898871	G	C
8	rs6996939	0	65899502	C	G
8	rs16931576	0	65899664	G	T
8	rs6997106	0	65899687	A	G
8	rs117125753	0	65900043	G	C
8	rs7826321	0	65902888	T	G
8	rs4335163	0	65903326	T	C
8	rs4465007	0	65904164	G	A
8	rs113487241	0	65904200	G	A
8	rs4397441	0	65904316	C	T
8	rs4406438	0	65905030	A	C
8	rs7827116	0	65906657	A	G
8	rs7827265	0	65906767	A	G
8	rs28694294	0	65907215	G	A
8	rs62520122	0	65907265	A	T
8	rs16931603	0	65907543	G	A
8	rs7011697	0	65907742	A	G
8	rs16931606	0	65908814	T	C
8	rs4366114	0	65909980	C	T
8	rs1962030	0	65910154	G	A
8	rs16931613	0	65910534	C	T
8	rs16931615	0	65910699	T	C
8	rs36012140	0	65910709	A	T
8	rs10105012	0	65911031	C	A
8	rs10105344	0	65911364	A	G
8	rs16931619	0	65912029	A	G
8	rs16931621	0	65912262	T	C
8	rs10109156	0	65912334	A	G
8	rs28446354	0	65912880	G	T
8	rs4412403	0	65913163	G	A
8	rs60166560	0	65914524	C	A
8	rs4288415	0	65914790	C	T
8	rs140504029	0	65914806	C	T
8	rs7829622	0	65916045	T	C
8	rs62520124	0	65916304	A	G
8	rs117481723	0	65916674	C	T
8	rs62520125	0	65917049	G	A
8	rs72621472	0	65917305	G	T
8	rs62520126	0	65917391	T	A
8	rs62520127	0	65917411	A	G
8	rs7000105	0	65918329	C	T
8	rs7817586	0	65918529	T	C
8	rs12548776	0	65918675	T	C
8	rs7004914	0	65918785	G	A
8	rs7009737	0	65919528	G	A
8	rs112753101	0	65919541	G	A
8	rs7464276	0	65919647	A	G
8	rs10091866	0	65920100	G	A
8	rs16919022	0	65920358	T	A
8	rs144539579	0	65920368	C	G
8	rs2980011	0	65920479	G	C
8	rs7015605	0	65921045	A	T
8	rs7814233	0	65921697	C	A
8	rs16931641	0	65922259	A	T
8	rs150043903	0	65922300	G	A
8	rs6983551	0	65922325	C	T
8	rs6983979	0	65922414	G	A
8	rs75519444	0	65922850	A	G
8	rs116588213	0	65923539	T	C
8	rs28439246	0	65923676	T	C
8	rs62520128	0	65923688	T	C
8	rs4498594	0	65924185	T	C
8	rs62520129	0	65924807	T	C
8	rs62520130	0	65924849	A	G
8	rs6998985	0	65924855	C	T
8	rs16931646	0	65924868	C	T
8	rs6999034	0	65924948	C	T
8	rs62520154	0	65925033	C	G
8	rs6999366	0	65925072	C	T
8	rs16931656	0	65925148	G	A
8	rs4363237	0	65925733	A	G
8	rs7004696	0	65925893	G	A
8	rs72621473	0	65926334	T	A
8	rs4551403	0	65926606	G	A
8	rs4541968	0	65926728	T	C
8	rs12544575	0	65926768	T	C
8	rs10091699	0	65927151	G	A
8	rs7839848	0	65927398	G	A
8	rs62520155	0	65927708	G	C
8	rs6986199	0	65927737	A	T
8	rs4554503	0	65928158	G	A
8	rs4425791	0	65928526	C	T
8	rs7012693	0	65929166	T	C
8	rs2002462	0	65929196	T	A
8	rs2002463	0	65929223	T	C
8	rs16931680	0	65929350	A	G
8	rs2002464	0	65929395	G	C
8	rs6997215	0	65929638	G	T
8	rs4538926	0	65929990	T	A
8	rs2002465	0	65930316	G	T
8	rs116938607	0	65930603	A	G
8	rs16931683	0	65931304	A	G
8	rs72621474	0	65931773	C	T
8	rs72658936	0	65931897	C	T
8	rs4478612	0	65932063	G	A
8	rs4637884	0	65932089	C	T
8	rs78615293	0	65932943	T	A
8	rs7464903	0	65932999	A	G
8	rs4311688	0	65934736	C	T
8	rs58751145	0	65935240	G	T
8	rs144307100	0	65935485	A	G
8	rs35550144	0	65935828	T	C
8	rs117630078	0	65936636	T	C
8	rs12550158	0	65937161	A	T
8	rs35630273	0	65937706	C	G
8	rs7011943	0	65937716	G	T
8	rs13266402	0	65938185	G	A
8	rs6994526	0	65938234	T	C
8	rs11775661	0	65938264	C	T
8	rs4272420	0	65939085	C	T
8	rs35134294	0	65939998	C	T
8	rs10100778	0	65940001	A	G
8	rs10100890	0	65940048	C	A
8	rs10087973	0	65940293	T	G
8	rs10104122	0	65940453	A	G
8	rs62521296	0	65940714	T	A
8	rs10957333	0	65941449	A	G
8	rs73242733	0	65942051	T	G
8	rs150976235	0	65942124	C	T
8	rs62521297	0	65942479	G	A
8	rs4556118	0	65942775	T	C
8	rs17361612	0	65942982	C	G
8	rs17295863	0	65943465	G	A
8	rs34489694	0	65943578	C	T
8	rs72658938	0	65943599	T	C
8	rs72658939	0	65943600	C	G
8	rs149211085	0	65944057	G	A
8	rs72621475	0	65944412	C	G
8	rs13265777	0	65945387	C	A
8	rs139210687	0	65945802	A	C
8	rs74372254	0	65946409	C	A
8	rs10100817	0	65947182	C	T
8	rs4737696	0	65948304	A	G
8	rs4515590	0	65948793	C	T
8	rs138416192	0	65949188	G	A
8	rs35182379	0	65952052	C	T
8	rs34817759	0	65953778	G	A
8	rs12542373	0	65953783	T	A
8	rs6993911	0	65954203	C	G
8	rs116851585	0	65954350	T	C
8	rs117259111	0	65954377	G	T
8	rs2980010	0	65955009	G	A
8	rs147719996	0	65955713	G	A
8	rs141856303	0	65958041	A	G
8	rs4355810	0	65958293	G	C
8	rs11780722	0	65958489	C	A
8	rs12674475	0	65958603	A	G
8	rs117247452	0	65960363	C	A
8	rs10957334	0	65960510	G	A
8	rs77850440	0	65961186	A	G
8	rs4333639	0	65962086	T	C
8	rs4527915	0	65963602	C	T
8	rs4576458	0	65963987	T	C
8	rs4262355	0	65964042	T	C
8	rs4527916	0	65964044	T	C
8	rs74699091	0	65964876	C	T
8	rs142436250	0	65965728	A	C
8	rs117713504	0	65966136	G	T
8	rs34354543	0	65967097	C	T
8	rs141377147	0	65968662	G	C
8	rs118100286	0	65968955	A	T
8	rs7821841	0	65969117	C	T
8	rs62521304	0	65969311	C	A
8	rs7840526	0	65969390	T	G
8	rs13272279	0	65969665	T	G
8	rs150511902	0	65969960	T	A
8	rs55921564	0	65971592	T	C
8	rs62521306	0	65972700	G	A
8	rs62521307	0	65972726	C	T
8	rs147604029	0	65973740	C	T
8	rs28478986	0	65974039	A	G
8	rs118025347	0	65974097	A	T
8	rs28804470	0	65974146	A	G
8	rs76666215	0	65974192	C	T
8	rs7463457	0	65974632	T	A
8	rs4543582	0	65974834	T	A
8	rs12155754	0	65974934	G	C
8	rs62521309	0	65975179	T	C
8	rs12156056	0	65975581	T	A
8	rs10104965	0	65975753	G	A
8	rs10091949	0	65976153	T	C
8	rs4236937	0	65976275	C	T
8	rs113171614	0	65977365	T	C
8	rs34743985	0	65977700	G	A
8	rs10095425	0	65978660	A	G
8	rs145271640	0	65979041	T	C
8	rs7815763	0	65980331	G	T
8	rs7837660	0	65980642	T	A
8	rs7819783	0	65980651	G	A
8	rs10090676	0	65981073	T	G
8	rs57982745	0	65981092	T	G
8	rs59355632	0	65981122	G	C
8	rs60172196	0	65981559	G	A
8	rs34768708	0	65982059	T	C
8	rs35547851	0	65982291	T	C
8	rs7829628	0	65982893	C	T
8	rs7813755	0	65983180	T	C
8	rs12678249	0	65983392	C	T
8	rs75088509	0	65983393	A	G
8	rs35110567	0	65983572	G	T
8	rs13250750	0	65983646	A	T
8	rs12678743	0	65983684	G	A
8	rs13251259	0	65983754	A	G
8	rs13251343	0	65983850	A	C
8	rs13251630	0	65983913	A	C
8	rs13252709	0	65984014	G	A
8	rs28798395	0	65984052	G	A
8	rs9643390	0	65984567	T	G
8	rs36107187	0	65984813	G	A
8	rs4400418	0	65984830	T	A
8	rs117431919	0	65986351	T	C
8	rs34682173	0	65986595	T	C
8	rs4737697	0	65986639	A	T
8	rs57859199	0	65986889	G	A
8	rs62521319	0	65987256	T	C
8	rs28406713	0	65987859	G	A
8	rs78827547	0	65988139	T	C
8	rs73242773	0	65988291	C	T
8	rs28733835	0	65988942	A	C
8	rs2956320	0	65989176	C	T
8	rs59692671	0	65989422	A	G
8	rs2956319	0	65989486	C	T
8	rs2956318	0	65989511	C	T
8	rs77805402	0	65989824	C	A
8	rs2956317	0	65989977	G	T
8	rs2956316	0	65990305	G	A
8	rs2956315	0	65990746	C	G
8	rs2980008	0	65990758	A	G
8	rs76198069	0	65990837	T	C
8	rs2956314	0	65990918	A	C
8	rs56306400	0	65991324	T	C
8	rs80304503	0	65991812	G	A
8	rs2956313	0	65991911	A	G
8	rs188791034	0	65992384	G	T
8	rs7817683	0	65992696	C	A
8	rs7817859	0	65992804	C	T
8	rs117322624	0	65993216	C	A
8	rs10504383	0	65993721	T	C
8	rs2956312	0	65994071	A	G
8	rs62521321	0	65994440	C	T
8	rs10504382	0	65995595	T	G
8	rs2956311	0	65995705	T	A
8	rs148413557	0	65995749	T	C
8	rs117685324	0	65995775	C	A
8	rs4737205	0	65995898	G	A
8	rs12674536	0	65996012	G	A
8	rs17549048	0	65996537	A	T
8	rs2980004	0	65996598	C	T
8	rs16931729	0	65996678	G	C
8	rs2956310	0	65997304	C	T
8	rs2956309	0	65997485	T	C
8	rs2956308	0	65997557	A	T
8	rs7821402	0	65998894	C	T
8	rs77606420	0	65998924	T	C
8	rs73244404	0	65999787	A	G
8	rs2980003	0	65999963	C	T
8	rs4387012	0	66000843	G	A
8	rs76519082	0	66000872	T	A
8	rs28421227	0	66001433	T	C
8	rs28794252	0	66001624	A	G
8	rs183809698	0	66001887	C	T
8	rs73244421	0	66001981	A	G
8	rs2980001	0	66002775	C	T
8	rs10216537	0	66003429	A	G
8	rs2979999	0	66003709	C	T
8	rs2956307	0	66003840	G	A
8	rs112985776	0	66003954	A	G
8	rs78940828	0	66004019	G	A
8	rs77388617	0	66004798	A	G
8	rs146814799	0	66004866	A	G
8	rs2956306	0	66004994	G	A
8	rs2980009	0	66006620	T	C
8	rs80023457	0	66007477	G	T
8	rs143625975	0	66007857	C	T
8	rs7010619	0	66007918	G	A
8	rs16931735	0	66008068	G	A
8	rs72658961	0	66008098	G	A
8	rs2956305	0	66008289	A	C
8	rs7843978	0	66008502	G	C
8	rs6472166	0	66008682	G	A
8	rs10504381	0	66009295	G	A
8	rs2956304	0	66010459	G	A
8	rs2980006	0	66010720	T	C
8	rs28513309	0	66011258	A	G
8	rs145122850	0	66011274	G	A
8	rs2980005	0	66012276	G	A
8	rs6999457	0	66012961	C	A
8	rs2980000	0	66013163	G	A
8	rs16931744	0	66013545	C	T
8	rs72658965	0	66013677	T	A
8	rs2001648	0	66013857	C	T
8	rs76644861	0	66014727	T	C
8	rs7010585	0	66015276	C	T
8	rs7814538	0	66016808	G	A
8	rs72658967	0	66018227	C	T
8	rs9886369	0	66019046	C	T
8	rs12549317	0	66020127	T	C
8	rs4075627	0	66020256	G	A
8	rs7842129	0	66020732	A	G
8	rs186224881	0	66020904	G	A
8	rs4480157	0	66021589	A	G
8	rs4481644	0	66022284	A	G
8	rs75890843	0	66022583	T	C
8	rs12335217	0	66023840	C	T
8	rs118147213	0	66023848	C	T
8	rs12550184	0	66024923	G	C
8	rs59125442	0	66024947	T	C
8	rs7831791	0	66025487	A	G
8	rs4332170	0	66025862	G	A
8	rs78659402	0	66026090	C	T
8	rs4737698	0	66026395	G	A
8	rs79608535	0	66026429	T	C
8	rs13249592	0	66027467	G	A
8	rs79773708	0	66028052	T	A
8	rs11995456	0	66028074	C	T
8	rs36098259	0	66028121	G	A
8	rs35889580	0	66029023	T	C
8	rs34072602	0	66029279	T	C
8	rs57679560	0	66029628	T	C
8	rs7005678	0	66031497	A	G
8	rs35934706	0	66032357	C	T
8	rs6472168	0	66032362	T	C
8	rs73249400	0	66032446	A	G
8	rs6472169	0	66032516	T	A
8	rs34035757	0	66032662	G	A
8	rs535477687	0	66033119	G	C
8	rs11986276	0	66033129	G	A
8	rs111682314	0	66033398	C	T
8	rs10099114	0	66039469	G	C
8	rs28749808	0	66039942	G	C
8	rs6983165	0	66040068	A	C
8	rs10100003	0	66040171	G	C
8	rs10086583	0	66040232	T	C
8	rs10100067	0	66040417	C	T
8	rs13255324	0	66040463	C	T
8	rs139550396	0	66040527	G	T
8	rs10103076	0	66040723	A	G
8	rs111743661	0	66041042	A	C
8	rs10090792	0	66041375	T	C
8	rs7824305	0	66041683	G	T
8	rs7823942	0	66041726	A	T
8	rs7842506	0	66041848	T	C
8	rs7842640	0	66041902	T	C
8	rs7842786	0	66041997	T	C
8	rs10111084	0	66042557	G	A
8	rs73251217	0	66042752	T	C
8	rs10283351	0	66042936	A	G
8	rs35174563	0	66043130	T	A
8	rs4601358	0	66043466	T	C
8	rs28862984	0	66043532	C	T
8	rs13252790	0	66043668	T	G
8	rs13250667	0	66043696	C	T
8	rs4621839	0	66044876	C	T
8	rs4549813	0	66044949	C	G
8	rs7839956	0	66045418	G	C
8	rs28651850	0	66045681	C	G
8	rs4477070	0	66045773	C	T
8	rs4372040	0	66046002	A	G
8	rs4599854	0	66046573	G	A
8	rs4592083	0	66048009	T	A
8	rs4262356	0	66048160	C	T
8	rs28804107	0	66048474	C	T
8	rs71529158	0	66048491	A	G
8	rs28887236	0	66048668	T	C
8	rs34100152	0	66048753	G	A
8	rs34573448	0	66048905	G	T
8	rs4278187	0	66050403	C	T
8	rs7842077	0	66050662	C	T
8	rs4612376	0	66051833	G	A
8	rs4612377	0	66051872	G	A
8	rs4292728	0	66051879	C	G
8	rs10098374	0	66052328	A	G
8	rs6985582	0	66052489	A	G
8	rs6985622	0	66052547	A	C
8	rs4300041	0	66053000	C	G
8	rs4413814	0	66053047	A	T
8	rs7836646	0	66053285	T	C
8	rs117576738	0	66053710	A	C
8	rs4415354	0	66053849	A	G
8	rs142603698	0	66053894	C	T
8	rs4358836	0	66054062	C	T
8	rs4623467	0	66054084	T	A
8	rs4631499	0	66054197	T	C
8	rs7002228	0	66055473	G	A
8	rs35631195	0	66055494	C	T
8	rs4737700	0	66055820	A	G
8	rs4737701	0	66056046	A	G
8	rs4737702	0	66056067	A	G
8	rs117273657	0	66056101	G	C
8	rs4132352	0	66056654	C	T
8	rs112121206	0	66059186	G	A
8	rs10957335	0	66059228	A	T
8	rs4484736	0	66059237	G	A
8	rs7006804	0	66059833	A	C
8	rs4737703	0	66060125	T	C
8	rs9298098	0	66060347	A	G
8	rs10092721	0	66060565	C	G
8	rs9650213	0	66061250	C	A
8	rs7845727	0	66061512	G	C
8	rs6472173	0	66062040	T	C
8	rs4281144	0	66063014	G	A
8	rs4342643	0	66064881	A	G
8	rs9643391	0	66065201	C	T
8	rs4581094	0	66065387	C	A
8	rs4443698	0	66065759	G	A
8	rs4313193	0	66065803	G	A
8	rs4431624	0	66066167	T	C
8	rs4617197	0	66066188	A	G
8	rs10216394	0	66066533	A	G
8	rs10216820	0	66066558	T	C
8	rs9298099	0	66066748	A	G
8	rs7814615	0	66067608	A	G
8	rs117952865	0	66067744	G	A
8	rs117400034	0	66067805	C	T
8	rs4364670	0	66068068	A	G
8	rs60791055	0	66068081	T	C
8	rs4454318	0	66068170	G	A
8	rs4263806	0	66068753	C	A
8	rs139485365	0	66068916	G	T
8	rs4592084	0	66068965	C	G
8	rs4458912	0	66069060	G	T
8	rs13259718	0	66069374	G	A
8	rs4385496	0	66069907	C	G
8	rs6995065	0	66070377	C	A
8	rs72658980	0	66070407	G	C
8	rs7825677	0	66070409	C	A
8	rs6999418	0	66070770	A	G
8	rs34441204	0	66070887	A	G
8	rs7830036	0	66071061	A	G
8	rs4382513	0	66071388	C	G
8	rs4474058	0	66071930	G	T
8	rs4737704	0	66072703	C	T
8	rs10095326	0	66073614	C	T
8	rs7016016	0	66074065	A	G
8	rs6998613	0	66074310	T	C
8	rs6982800	0	66074511	G	A
8	rs78718178	0	66074892	T	C
8	rs4737706	0	66074962	A	G
8	rs4451336	0	66074987	G	A
8	rs4236938	0	66075576	A	C
8	rs13256336	0	66075717	C	G
8	rs13258391	0	66076241	G	C
8	rs13258595	0	66076260	G	A
8	rs35631780	0	66076504	G	A
8	rs13266206	0	66076756	A	G
8	rs7008249	0	66077539	C	G
8	rs6472174	0	66077649	G	T
8	rs7842485	0	66078557	C	A
8	rs7842495	0	66078589	C	A
8	rs72658982	0	66078746	A	G
8	rs58154819	0	66079444	G	A
8	rs56898229	0	66079488	G	A
8	rs576171438	0	66079519	C	T
8	rs4582599	0	66079805	G	A
8	rs28722853	0	66080059	G	A
8	rs10098658	0	66080121	C	G
8	rs10113401	0	66080133	T	A
8	rs10098969	0	66080228	G	A
8	rs13280037	0	66080312	A	C
8	rs6651302	0	66080318	C	T
8	rs6651303	0	66080367	C	T
8	rs10088791	0	66080589	T	C
8	rs6991639	0	66081570	A	C
8	rs6472175	0	66081707	G	T
8	rs6472176	0	66081733	A	G
8	rs6472177	0	66081764	G	T
8	rs4592085	0	66081909	G	A
8	rs6415602	0	66082011	G	A
8	rs4324954	0	66082585	A	C
8	rs62506063	0	66082818	T	C
8	rs77476195	0	66084748	C	T
8	rs71529159	0	66084833	C	A
8	rs117200480	0	66085008	C	T
8	rs72658987	0	66085522	G	C
8	rs62506064	0	66085591	C	T
8	rs7842442	0	66085796	C	T
8	rs74473303	0	66087585	C	G
8	rs4599855	0	66088232	T	C
8	rs4487817	0	66088620	A	C
8	rs10112944	0	66088668	G	A
8	rs4737709	0	66089371	A	G
8	rs6472179	0	66090698	A	G
8	rs6994809	0	66091193	T	C
8	rs149703935	0	66091345	C	T
8	rs12547966	0	66092315	G	A
8	rs56089808	0	66092504	T	C
8	rs55756474	0	66092907	T	C
8	rs56125715	0	66093149	A	T
8	rs113413295	0	66093347	C	T
8	rs112662456	0	66093413	A	G
8	rs10435611	0	66093419	T	C
8	rs10435573	0	66093663	G	A
8	rs79226085	0	66094050	T	C
8	rs147216881	0	66094713	A	G
8	rs188217117	0	66095144	T	C
8	rs7000812	0	66095495	G	T
8	rs7001327	0	66095793	G	T
8	rs7001514	0	66096062	C	T
8	rs34957715	0	66096901	T	C
8	rs34355673	0	66096912	T	G
8	rs76584922	0	66097034	A	G
8	rs142984683	0	66097266	T	A
8	rs7819548	0	66098707	A	G
8	rs79387958	0	66099205	A	G
8	rs7813721	0	66101106	T	A
8	rs60015363	0	66101456	G	A
8	rs7834171	0	66101480	G	A
8	rs7833932	0	66101488	C	A
8	rs72658989	0	66102188	G	A
8	rs13253048	0	66102313	A	G
8	rs12544654	0	66102770	T	C
8	rs4076715	0	66103140	G	T
8	rs34994298	0	66103925	G	A
8	rs35523635	0	66103984	C	T
8	rs141570007	0	66104352	T	C
8	rs36026916	0	66104601	C	T
8	rs12056787	0	66104758	A	G
8	rs76550422	0	66104967	G	A
8	rs12056482	0	66105097	G	C
8	rs4427208	0	66105151	C	T
8	rs57728118	0	66105153	A	G
8	rs191515427	0	66105403	A	G
8	rs78662653	0	66105919	C	A
8	rs36096905	0	66106709	G	A
8	rs34147471	0	66107295	T	C
8	rs34209696	0	66107947	T	A
```
