## Supplementary material for "Characterization of shared and ancestry-specific signals driving complex traits using multi-ancestry fine-mapping": s1_snps.txt

```
rs72652632
rs6994950
rs72652633
rs146766386
rs6983216
rs1485508
rs11778132
rs13268763
rs147711555
rs72652635
rs113303795
rs56056312
rs11780670
rs114286773
rs72652636
rs2356664
rs6987428
rs10957303
rs181863526
rs10106817
rs10808735
rs76752894
rs11990688
rs12680185
rs11780082
rs7008352
rs28521674
rs11992818
rs144736713
rs11782839
rs12547529
rs34966923
rs74464107
rs4588892
rs10088800
rs4573320
rs72652640
rs79179006
rs4146360
rs118157721
rs72652642
rs7830531
rs28423974
rs4620321
rs2356662
rs11776222
rs117605539
rs117860620
rs2054777
rs55894532
rs2356661
rs1485486
rs1011856
rs55958420
rs1011857
rs10103972
rs16930961
rs72652645
rs1899051
rs111706680
rs72652647
rs72652648
rs72652649
rs16930969
rs6983423
rs2629628
rs72652651
rs72652653
rs13267683
rs12335044
rs2629620
rs1971832
rs2220203
rs76329431
rs11783532
rs10957304
rs34584966
rs11780675
rs139940525
rs72652656
rs11775076
rs9886424
rs66771575
rs72652659
rs144742068
rs6983018
rs893827
rs77035933
rs16930988
rs7845826
rs17222094
rs72652660
rs10504374
rs1440140
rs146548402
rs2028391
rs2883988
rs2119184
rs72652665
rs2165251
rs117883776
rs2218167
rs113847593
rs10110463
rs67315487
rs35646721
rs72652668
rs78312282
rs138281276
rs10102005
rs76644406
rs35009220
rs16930997
rs755764
rs755765
rs17313886
rs79415555
rs79204832
rs1440142
rs11778740
rs7822543
rs2356665
rs4515592
rs1440143
rs10110750
rs28395378
rs66464473
rs6989276
rs6989788
rs17313991
rs17222633
rs6994670
rs10095433
rs11787111
rs7000098
rs77907407
rs6982872
rs10957305
rs60109366
rs57278897
rs58221439
rs6998816
rs72652676
rs143223208
rs17314250
rs72652678
rs1371685
rs1371684
rs4478613
rs10957306
rs80029926
rs78744842
rs28895626
rs141573051
rs1440137
rs10111329
rs10090207
rs10105633
rs17314426
rs28643545
rs13252892
rs77108980
rs7822866
rs10097129
rs34215741
rs185213202
rs117866686
rs1440136
rs7841666
rs971236
rs10097471
rs10504375
rs9298081
rs10105676
rs72505488
rs73690606
rs190937
rs117576534
rs78847277
rs117388319
rs11995170
rs10087386
rs16931063
rs1347758
rs146049414
rs28589728
rs11992099
rs117868050
rs36108177
rs118085407
rs7840001
rs117531734
rs117023266
rs1595482
rs149849034
rs11990923
rs78042753
rs1438228
rs10099867
rs1595483
rs298194
rs11998088
rs1866277
rs9298082
rs76971803
rs7834294
rs35845730
rs77864368
rs62521215
rs62521216
rs146163695
rs149062608
rs150019065
rs7828574
rs28631026
rs10957308
rs12335124
rs79940268
rs12334830
rs76862155
rs571514913
rs1438229
rs10090928
rs55758770
rs73690609
rs13252463
rs12708021
rs7840690
rs67633283
rs57389441
rs13274668
rs13275299
rs298195
rs75437045
rs150173855
rs13257322
rs11993477
rs11986260
rs10093773
rs74872289
rs17223648
rs72652689
rs1837193
rs13254698
rs140890481
rs7844448
rs7824601
rs1438230
rs75929511
rs10104164
rs59375354
rs60953601
rs79053695
rs9298083
rs17315206
rs58928116
rs138292985
rs13262851
rs2008156
rs2008164
rs11986954
rs10096133
rs77489273
rs1899047
rs1899048
rs10110341
rs56234908
rs10098936
rs10099728
rs1370746
rs17224092
rs60889842
rs73687205
rs116874737
rs56207344
rs35911912
rs77275670
rs4027692
rs4416859
rs298190
rs298191
rs298192
rs116984385
rs13263664
rs298193
rs117225152
rs117565321
rs2577888
rs298203
rs298204
rs117080831
rs62521221
rs298205
rs112748912
rs298206
rs298207
rs298208
rs72654507
rs2577887
rs1440144
rs190938
rs75337602
rs118025342
rs185273349
rs4737670
rs71529131
rs298210
rs298211
rs298212
rs192721
rs298213
rs298214
rs298215
rs298216
rs117356783
rs117727185
rs116978147
rs298217
rs298218
rs2289418
rs298219
rs4737191
rs298196
rs142650726
rs298197
rs298198
rs298199
rs113282060
rs72654518
rs298200
rs17354905
rs76463126
rs298201
rs298176
rs298177
rs298179
rs298180
rs4737671
rs298181
rs298182
rs298183
rs1816658
rs298184
rs1438231
rs298185
rs298186
rs59554614
rs72654531
rs298187
rs72654533
rs55794668
rs72654537
rs118170792
rs2577908
rs16931156
rs2577907
rs2612615
rs34366981
rs2612614
rs11780414
rs10957311
rs4604479
rs141372648
rs66858052
rs182317984
rs2577906
rs148335418
rs111322418
rs113903237
rs138704572
rs62521249
rs3098343
rs148415900
rs112185374
rs118125298
rs72654556
rs2612613
rs2612612
rs2612611
rs2577905
rs72654561
rs2612610
rs2577904
rs72654564
rs16919018
rs118050595
rs72654566
rs2600475
rs16931164
rs2612609
rs1869024
rs56090938
rs2600474
rs4737672
rs1155098
rs2577903
rs116982146
rs2612604
rs1438232
rs72654572
rs2600478
rs2600479
rs2600480
rs72654575
rs2577901
rs76547854
rs2612605
rs2577900
rs2612606
rs72654578
rs78946469
rs79039412
rs16931172
rs56087459
rs2612607
rs2612608
rs3100115
rs2600467
rs2246411
rs117432714
rs72654580
rs11782401
rs10957312
rs17270999
rs72654583
rs3110289
rs2612601
rs2612600
rs77416382
rs2577899
rs2600472
rs2612599
rs2600471
rs16931194
rs16931195
rs59712423
rs11784906
rs2577898
rs72654591
rs2577897
rs2600470
rs74908896
rs117497809
rs16931205
rs12543248
rs2600469
rs2600468
rs2612603
rs3100116
rs10094274
rs3110288
rs184642722
rs2577896
rs2612598
rs2612597
rs9643568
rs2577895
rs2577894
rs16931217
rs2577893
rs17356383
rs2612596
rs2612595
rs72654596
rs16931229
rs2612594
rs111638077
rs2577892
rs2612589
rs2612588
rs1376773
rs1823667
rs2218045
rs34040169
rs117610305
rs75829841
rs2600466
rs726561
rs72654600
rs72654601
rs7820044
rs2600476
rs74461744
rs17271629
rs2600477
rs2577891
rs79964061
rs28470172
rs72656404
rs12678303
rs6472142
rs10282793
rs112240000
rs10957313
rs28495520
rs71529135
rs148167651
rs1530051
rs1530052
rs1530053
rs12544855
rs10504376
rs117552311
rs62521251
rs77471461
rs72656409
rs72656411
rs117004166
rs150940127
rs16931253
rs16931257
rs7836768
rs12056689
rs57824870
rs28703225
rs76335191
rs921498
rs16931267
rs10504377
rs12682100
rs16931273
rs10504378
rs72656414
rs146559105
rs958050
rs149500636
rs4633099
rs111850655
rs16931280
rs7819629
rs78461165
rs10957315
rs1451866
rs13439473
rs13438939
rs3862072
rs7815546
rs10100650
rs10100653
rs10103787
rs10103906
rs7821051
rs57377912
rs7825399
rs144409224
rs140285591
rs139796554
rs4437693
rs10112285
rs1597728
rs1584693
rs1584694
rs78345252
rs7815206
rs10102719
rs10103050
rs10103390
rs111685946
rs72656418
rs6993238
rs62519773
rs13276064
rs140215595
rs7829761
rs138464980
rs2010074
rs2218914
rs35909027
rs79637966
rs72656420
rs56825365
rs7007695
rs80028809
rs78756977
rs62519776
rs62519777
rs74353349
rs62519778
rs10093717
rs10094292
rs7812401
rs7831001
rs184956391
rs7813266
rs72656423
rs62519779
rs16931290
rs896493
rs36110523
rs6997341
rs62519782
rs13248704
rs4357325
rs28790340
rs75537351
rs75091736
rs72656432
rs78762561
rs10108174
rs62519783
rs62519784
rs147940267
rs13270248
rs62519785
rs149131407
rs10504379
rs10504380
rs62519787
rs7017425
rs62519788
rs57604792
rs17272476
rs62519790
rs1376771
rs75041056
rs1451865
rs142034611
rs77772931
rs7813444
rs62519792
rs7814393
rs7832902
rs77339842
rs139639129
rs1451864
rs16931296
rs7824378
rs62519793
rs76699825
rs11990980
rs62519794
rs73689529
rs72656438
rs1597727
rs11996600
rs80026880
rs35318455
rs62519795
rs12056827
rs10957316
rs17357494
rs7012569
rs6992228
rs9643569
rs62519796
rs74304928
rs1451863
rs17272664
rs12056691
rs6472145
rs6472146
rs149937097
rs6981465
rs117400139
rs16931298
rs79435239
rs1530896
rs1968677
rs71529140
rs62519797
rs118179493
rs7831241
rs7831363
rs62519798
rs62519799
rs74660726
rs16931302
rs16931304
rs76285150
rs10097877
rs57145012
rs10100598
rs78838683
rs6990308
rs6995055
rs1376770
rs1376769
rs72656439
rs6996198
rs1451862
rs62519821
rs1349560
rs76647437
rs72656440
rs77510848
rs73689539
rs10441560
rs10441541
rs10441561
rs62519822
rs77020428
rs16931308
rs7005421
rs7009638
rs7009901
rs4367588
rs78873350
rs16931320
rs116940564
rs61185402
rs1979164
rs12681771
rs138147466
rs12547983
rs7833687
rs7817608
rs139404963
rs193139363
rs7006309
rs6986408
rs7006461
rs113169174
rs62519824
rs77187127
rs17358093
rs62519825
rs62519826
rs72656441
rs7823344
rs10808737
rs9657082
rs6997421
rs74780172
rs77872211
rs62519827
rs62519828
rs62519829
rs62519831
rs60695690
rs7841976
rs9643388
rs74700515
rs77335620
rs10112058
rs6981395
rs12546399
rs62519833
rs73689545
rs74935600
rs1839878
rs77506165
rs4737675
rs7016250
rs62519835
rs16931326
rs9650210
rs11775784
rs62519839
rs2280870
rs1451868
rs1376772
rs9298085
rs72656444
rs62519840
rs62519841
rs16931331
rs62519842
rs13277444
rs13276281
rs11783849
rs1451869
rs13278548
rs118000312
rs7822429
rs8192906
rs192946106
rs62519843
rs117021518
rs118166083
rs3779869
rs62519845
rs34522585
rs3779870
rs3779871
rs3779874
rs78590918
rs8192899
rs62519847
rs4467968
rs4465006
rs62519848
rs62521079
rs59035258
rs62521080
rs77609115
rs74838729
rs78534960
rs4737193
rs17358602
rs34885537
rs3824188
rs13251633
rs73237769
rs4452822
rs16931350
rs60347741
rs41333745
rs75738074
rs7008736
rs59556318
rs76671918
rs10808738
rs75670054
rs58740344
rs149461156
rs10105184
rs191660149
rs73237778
rs4327886
rs4301481
rs4581093
rs139678342
rs10957319
rs148702291
rs7841297
rs9298087
rs4358837
rs117323804
rs7825127
rs77404354
rs28679790
rs78274172
rs62521082
rs7005708
rs79481498
rs12677582
rs117155840
rs4737195
rs113418660
rs76004558
rs13280706
rs148339689
rs117486754
rs74652007
rs16931352
rs73237799
rs13282866
rs4507804
rs77092483
rs7837784
rs11996031
rs79531664
rs7837935
rs7824744
rs62521083
rs4527914
rs4350019
rs13251754
rs7004685
rs72505491
rs34970856
rs13272599
rs56665359
rs9643570
rs111539471
rs112708174
rs76288073
rs77971005
rs117732106
rs112627505
rs79702814
rs4395923
rs4382514
rs4397440
rs79683960
rs11985376
rs35060524
rs13260351
rs10454355
rs148925249
rs142581774
rs13266877
rs11986615
rs79890001
rs10098006
rs11777741
rs74469801
rs75463725
rs76563092
rs60471153
rs4236934
rs78979539
rs1007219
rs141062047
rs34618827
rs16931358
rs4297065
rs4263804
rs4437694
rs4549814
rs12681856
rs16931360
rs9298088
rs79638816
rs16931363
rs79473864
rs77181205
rs4486246
rs76699976
rs9643389
rs4477068
rs73689569
rs4532631
rs10092618
rs62521087
rs6999999
rs16931371
rs13260704
rs16931374
rs139527322
rs1986181
rs117554868
rs4406437
rs143804786
rs77601252
rs185677327
rs17293670
rs17293712
rs35107809
rs139486573
rs115212842
rs113207291
rs62521091
rs62521092
rs11998077
rs7817744
rs7834854
rs10090584
rs55852316
rs118169648
rs57071798
rs118090976
rs2356993
rs112060721
rs60551204
rs10081461
rs111833208
rs77266879
rs11995512
rs13261981
rs7827287
rs10957321
rs58451406
rs72656466
rs7002672
rs58284770
rs13277887
rs7830315
rs7815372
rs2356990
rs13268326
rs79551252
rs10112206
rs6472147
rs58668371
rs6472148
rs72656469
rs2356986
rs2356985
rs2884074
rs34795043
rs2356984
rs2884073
rs4472561
rs34562034
rs74591278
rs716283
rs35670435
rs72656474
rs73689573
rs9918785
rs9918790
rs187803954
rs4474057
rs73689574
rs13282180
rs11984562
rs62521095
rs4737677
rs78631379
rs7842113
rs34700548
rs34484820
rs73689575
rs62521097
rs73689576
rs4385495
rs73689578
rs62521111
rs9650211
rs36053206
rs62521114
rs61146973
rs118111353
rs77067667
rs10087071
rs113374270
rs13258167
rs10808739
rs34781030
rs4269577
rs58994922
rs34237366
rs4737199
rs116948456
rs117121965
rs117425349
rs116916010
rs62521118
rs28873972
rs28391816
rs4737200
rs4737678
rs117105706
rs72656477
rs145944326
rs4737679
rs35407243
rs10098783
rs4549812
rs117075901
rs75599099
rs13266737
rs192102406
rs35506467
rs80083040
rs75555763
rs10808740
rs11984829
rs11992694
rs7009078
rs6995461
rs35928023
rs117374677
rs35328846
rs117148879
rs117341412
rs62521122
rs72656480
rs7836155
rs13264230
rs73688006
rs13272719
rs145134369
rs78810197
rs35639132
rs34248744
rs61028788
rs35196908
rs11996540
rs57755888
rs9650212
rs10957322
rs57948164
rs12548518
rs4737680
rs6472151
rs7826214
rs6472152
rs7826501
rs55873211
rs12156417
rs10112945
rs146120233
rs56682216
rs13271746
rs7814652
rs6472153
rs183011913
rs71529145
rs117922193
rs117394423
rs10957323
rs10957324
rs149196751
rs62521129
rs57148757
rs7812644
rs13276608
rs7009717
rs138019891
rs4737681
rs4480156
rs57696702
rs4737682
rs13255280
rs55650602
rs4236936
rs72656485
rs10283033
rs149466208
rs55839813
rs34204608
rs55666601
rs13252547
rs55863909
rs58195923
rs56136042
rs12674544
rs76378404
rs11992601
rs13259721
rs62521147
rs56345307
rs58303167
rs62521148
rs13271194
rs112159589
rs58950093
rs66985061
rs79358939
rs4461935
rs4134341
rs4134342
rs4258041
rs141158360
rs62521150
rs13263496
rs4737683
rs73688014
rs13265280
rs13265049
rs4392942
rs149368961
rs73688018
rs146271223
rs13258738
rs7821085
rs117413653
rs117809533
rs34782690
rs117451785
rs76284551
rs142854335
rs117845054
rs34520115
rs7814191
rs116912422
rs6987861
rs74645043
rs7842714
rs117576566
rs7829301
rs57198819
rs73688019
rs36016124
rs4737202
rs6472154
rs117123626
rs145904776
rs117457701
rs73688022
rs73688023
rs72656489
rs6980478
rs4737684
rs13278868
rs116919214
rs143851032
rs12682028
rs6997149
rs57241952
rs73688285
rs73688286
rs118032902
rs74403509
rs73688288
rs73688289
rs56822105
rs6472155
rs13280968
rs116869743
rs7831851
rs148936592
rs75655239
rs4437695
rs35942841
rs34338127
rs62521156
rs62521157
rs34183793
rs72656497
rs59928224
rs56378428
rs11781142
rs148573625
rs73688293
rs73688294
rs34341913
rs12155861
rs34225190
rs55816857
rs145197561
rs7814041
rs117348995
rs7813958
rs6982809
rs4282609
rs34056791
rs4737685
rs60715322
rs73688297
rs117419517
rs116979294
rs35491729
rs12550805
rs79871504
rs147975012
rs187504578
rs117969395
rs4471086
rs7012812
rs117521803
rs4521800
rs4629907
rs4363236
rs13255521
rs58420338
rs73688300
rs141957747
rs7462059
rs73688301
rs7013387
rs58603842
rs61078378
rs34122018
rs60034994
rs145431794
rs73244630
rs62522278
rs113168400
rs190486452
rs112268500
rs111457077
rs7820880
rs4367589
rs28460132
rs4574883
rs4358835
rs7824195
rs4543581
rs9298089
rs56986679
rs6994123
rs9918801
rs73690405
rs12549868
rs4520200
rs4297066
rs4076430
rs4316184
rs4077789
rs4077788
rs6472156
rs72621459
rs151285654
rs147670765
rs12675901
rs28637535
rs28534831
rs10957327
rs4737203
rs12544073
rs4645595
rs28437912
rs28420457
rs28494823
rs10957328
rs10957329
rs6999289
rs6999435
rs6999566
rs35609062
rs4737686
rs13270036
rs117991247
rs12545184
rs6996925
rs10098693
rs10102126
rs57515669
rs141582888
rs4401898
rs59668569
rs12544578
rs28539427
rs4621840
rs11785683
rs4617196
rs10109548
rs28570088
rs35640210
rs73250520
rs73250523
rs73250525
rs4618739
rs6998192
rs191179695
rs10085975
rs10085976
rs6985116
rs74851871
rs10957330
rs73690412
rs58246510
rs6472158
rs72658908
rs148505940
rs4273884
rs10102289
rs7836477
rs13281387
rs80059922
rs13280939
rs7819350
rs117429087
rs13274546
rs6985039
rs76065752
rs72621460
rs9298090
rs4268162
rs72621461
rs4425790
rs7814515
rs6472159
rs7820286
rs62520064
rs7840142
rs77581113
rs151140124
rs7014226
rs80189777
rs7824981
rs4573321
rs7829838
rs7829840
rs7833587
rs12334842
rs12675209
rs56734916
rs4548219
rs6998890
rs6999082
rs12675638
rs10102238
rs10089214
rs4477069
rs58981215
rs60208692
rs4481642
rs4481643
rs118097590
rs4737687
rs71529150
rs78524442
rs7846563
rs72621462
rs141506253
rs7813076
rs144640141
rs72658913
rs4295699
rs62520087
rs4260923
rs72621463
rs4263805
rs6989338
rs7840415
rs28519604
rs73688173
rs73688174
rs7011839
rs72621464
rs28699391
rs7010533
rs72621465
rs149645728
rs113613019
rs12681957
rs147508665
rs145428913
rs28496551
rs28645980
rs149959964
rs3935037
rs3935035
rs75719363
rs10090451
rs7823966
rs72621466
rs6994298
rs4131481
rs67046349
rs7822326
rs10091505
rs10106552
rs11986768
rs60721646
rs62520092
rs61257891
rs150244537
rs72658916
rs10103608
rs6988513
rs55685333
rs57609973
rs145493204
rs72621467
rs77562608
rs12680851
rs10957331
rs10092231
rs10046764
rs111442509
rs117323407
rs12546049
rs149844184
rs28605372
rs28698718
rs78112773
rs28395281
rs7825628
rs7841923
rs4737689
rs72658917
rs28749262
rs28870769
rs28772686
rs10112478
rs4737690
rs4493943
rs77224640
rs7835805
rs4341202
rs144442256
rs117721421
rs4546701
rs10092823
rs28735597
rs72658918
rs192536583
rs7820796
rs4576457
rs147000695
rs62520094
rs4466436
rs12550608
rs12545730
rs4078079
rs10091951
rs75477098
rs72621468
rs72621469
rs73240850
rs4529498
rs5024289
rs74970179
rs10808741
rs12544244
rs10808742
rs12675654
rs7833783
rs4737691
rs13253321
rs7009388
rs72658919
rs73240863
rs118128871
rs10101964
rs4260925
rs12156257
rs6472163
rs139896572
rs6992623
rs28852998
rs28864803
rs75453333
rs62520116
rs78228810
rs117038064
rs28796739
rs138035663
rs62520118
rs7013068
rs4737692
rs4737693
rs10097059
rs7830368
rs10957332
rs11989154
rs4737694
rs116842931
rs147366795
rs35592909
rs117526574
rs4610790
rs113451833
rs73240880
rs118129880
rs72621470
rs35300531
rs7815307
rs75548492
rs117420284
rs10093210
rs111736382
rs34235973
rs142253994
rs66537370
rs72621471
rs117499772
rs72658921
rs67282733
rs62520119
rs78706544
rs4348539
rs17294371
rs80073718
rs28502162
rs62520120
rs139840330
rs16931562
rs68123968
rs73240893
rs7840002
rs72658923
rs2002700
rs2002699
rs6996939
rs16931576
rs6997106
rs117125753
rs7826321
rs4335163
rs4465007
rs113487241
rs4397441
rs4406438
rs7827116
rs7827265
rs28694294
rs62520122
rs16931603
rs7011697
rs16931606
rs4366114
rs1962030
rs16931613
rs16931615
rs36012140
rs10105012
rs10105344
rs16931619
rs16931621
rs10109156
rs28446354
rs4412403
rs60166560
rs4288415
rs140504029
rs7829622
rs62520124
rs117481723
rs62520125
rs72621472
rs62520126
rs62520127
rs7000105
rs7817586
rs12548776
rs7004914
rs7009737
rs112753101
rs7464276
rs10091866
rs16919022
rs144539579
rs2980011
rs7015605
rs7814233
rs16931641
rs150043903
rs6983551
rs6983979
rs75519444
rs116588213
rs28439246
rs62520128
rs4498594
rs62520129
rs62520130
rs6998985
rs16931646
rs6999034
rs62520154
rs6999366
rs16931656
rs4363237
rs7004696
rs72621473
rs4551403
rs4541968
rs12544575
rs10091699
rs7839848
rs62520155
rs6986199
rs4554503
rs4425791
rs7012693
rs2002462
rs2002463
rs16931680
rs2002464
rs6997215
rs4538926
rs2002465
rs116938607
rs16931683
rs72621474
rs72658936
rs4478612
rs4637884
rs78615293
rs7464903
rs4311688
rs58751145
rs144307100
rs35550144
rs117630078
rs12550158
rs35630273
rs7011943
rs13266402
rs6994526
rs11775661
rs4272420
rs35134294
rs10100778
rs10100890
rs10087973
rs10104122
rs62521296
rs10957333
rs73242733
rs150976235
rs62521297
rs4556118
rs17361612
rs17295863
rs34489694
rs72658938
rs72658939
rs149211085
rs72621475
rs13265777
rs139210687
rs74372254
rs10100817
rs4737696
rs4515590
rs138416192
rs35182379
rs34817759
rs12542373
rs6993911
rs116851585
rs117259111
rs2980010
rs147719996
rs141856303
rs4355810
rs11780722
rs12674475
rs117247452
rs10957334
rs77850440
rs4333639
rs4527915
rs4576458
rs4262355
rs4527916
rs74699091
rs142436250
rs117713504
rs34354543
rs141377147
rs118100286
rs7821841
rs62521304
rs7840526
rs13272279
rs150511902
rs55921564
rs62521306
rs62521307
rs147604029
rs28478986
rs118025347
rs28804470
rs76666215
rs7463457
rs4543582
rs12155754
rs62521309
rs12156056
rs10104965
rs10091949
rs4236937
rs113171614
rs34743985
rs10095425
rs145271640
rs7815763
rs7837660
rs7819783
rs10090676
rs57982745
rs59355632
rs60172196
rs34768708
rs35547851
rs7829628
rs7813755
rs12678249
rs75088509
rs35110567
rs13250750
rs12678743
rs13251259
rs13251343
rs13251630
rs13252709
rs28798395
rs9643390
rs36107187
rs4400418
rs117431919
rs34682173
rs4737697
rs57859199
rs62521319
rs28406713
rs78827547
rs73242773
rs28733835
rs2956320
rs59692671
rs2956319
rs2956318
rs77805402
rs2956317
rs2956316
rs2956315
rs2980008
rs76198069
rs2956314
rs56306400
rs80304503
rs2956313
rs188791034
rs7817683
rs7817859
rs117322624
rs10504383
rs2956312
rs62521321
rs10504382
rs2956311
rs148413557
rs117685324
rs4737205
rs12674536
rs17549048
rs2980004
rs16931729
rs2956310
rs2956309
rs2956308
rs7821402
rs77606420
rs73244404
rs2980003
rs4387012
rs76519082
rs28421227
rs28794252
rs183809698
rs73244421
rs2980001
rs10216537
rs2979999
rs2956307
rs112985776
rs78940828
rs77388617
rs146814799
rs2956306
rs2980009
rs80023457
rs143625975
rs7010619
rs16931735
rs72658961
rs2956305
rs7843978
rs6472166
rs10504381
rs2956304
rs2980006
rs28513309
rs145122850
rs2980005
rs6999457
rs2980000
rs16931744
rs72658965
rs2001648
rs76644861
rs7010585
rs7814538
rs72658967
rs9886369
rs12549317
rs4075627
rs7842129
rs186224881
rs4480157
rs4481644
rs75890843
rs12335217
rs118147213
rs12550184
rs59125442
rs7831791
rs4332170
rs78659402
rs4737698
rs79608535
rs13249592
rs79773708
rs11995456
rs36098259
rs35889580
rs34072602
rs57679560
rs7005678
rs35934706
rs6472168
rs73249400
rs6472169
rs34035757
rs535477687
rs11986276
rs111682314
rs10099114
rs28749808
rs6983165
rs10100003
rs10086583
rs10100067
rs13255324
rs139550396
rs10103076
rs111743661
rs10090792
rs7824305
rs7823942
rs7842506
rs7842640
rs7842786
rs10111084
rs73251217
rs10283351
rs35174563
rs4601358
rs28862984
rs13252790
rs13250667
rs4621839
rs4549813
rs7839956
rs28651850
rs4477070
rs4372040
rs4599854
rs4592083
rs4262356
rs28804107
rs71529158
rs28887236
rs34100152
rs34573448
rs4278187
rs7842077
rs4612376
rs4612377
rs4292728
rs10098374
rs6985582
rs6985622
rs4300041
rs4413814
rs7836646
rs117576738
rs4415354
rs142603698
rs4358836
rs4623467
rs4631499
rs7002228
rs35631195
rs4737700
rs4737701
rs4737702
rs117273657
rs4132352
rs112121206
rs10957335
rs4484736
rs7006804
rs4737703
rs9298098
rs10092721
rs9650213
rs7845727
rs6472173
rs4281144
rs4342643
rs9643391
rs4581094
rs4443698
rs4313193
rs4431624
rs4617197
rs10216394
rs10216820
rs9298099
rs7814615
rs117952865
rs117400034
rs4364670
rs60791055
rs4454318
rs4263806
rs139485365
rs4592084
rs4458912
rs13259718
rs4385496
rs6995065
rs72658980
rs7825677
rs6999418
rs34441204
rs7830036
rs4382513
rs4474058
rs4737704
rs10095326
rs7016016
rs6998613
rs6982800
rs78718178
rs4737706
rs4451336
rs4236938
rs13256336
rs13258391
rs13258595
rs35631780
rs13266206
rs7008249
rs6472174
rs7842485
rs7842495
rs72658982
rs58154819
rs56898229
rs576171438
rs4582599
rs28722853
rs10098658
rs10113401
rs10098969
rs13280037
rs6651302
rs6651303
rs10088791
rs6991639
rs6472175
rs6472176
rs6472177
rs4592085
rs6415602
rs4324954
rs62506063
rs77476195
rs71529159
rs117200480
rs72658987
rs62506064
rs7842442
rs74473303
rs4599855
rs4487817
rs10112944
rs4737709
rs6472179
rs6994809
rs149703935
rs12547966
rs56089808
rs55756474
rs56125715
rs113413295
rs112662456
rs10435611
rs10435573
rs79226085
rs147216881
rs188217117
rs7000812
rs7001327
rs7001514
rs34957715
rs34355673
rs76584922
rs142984683
rs7819548
rs79387958
rs7813721
rs60015363
rs7834171
rs7833932
rs72658989
rs13253048
rs12544654
rs4076715
rs34994298
rs35523635
rs141570007
rs36026916
rs12056787
rs76550422
rs12056482
rs4427208
rs57728118
rs191515427
rs78662653
rs36096905
rs34147471
rs34209696
```
