## Supplementary material for "Characterization of shared and ancestry-specific signals driving complex traits using multi-ancestry fine-mapping": s2.afreq

```
#CHROM	ID	REF	ALT	ALT_FREQS	OBS_CT
8	rs61125876	A	T	0.103175	1008
8	rs6994950	C	T	0.782738	1008
8	rs61518228	C	T	0.103175	1008
8	rs78233284	A	G	0.110119	1008
8	rs184603859	G	C	0.00198413	1008
8	rs6983216	C	A	0.482143	1008
8	rs1485508	A	C	0.299603	1008
8	rs13268763	T	C	0.299603	1008
8	rs7014089	T	C	0.281746	1008
8	rs936794	A	G	0.281746	1008
8	rs75568616	G	A	0.281746	1008
8	rs113303795	G	A	0.00198413	1008
8	rs56056312	T	C	0.281746	1008
8	rs73244592	A	G	0.281746	1008
8	rs114286773	T	C	0.0248016	1008
8	rs56821160	T	C	0.281746	1008
8	rs6987428	G	A	0.779762	1008
8	rs10957303	C	A	0.299603	1008
8	rs77247937	G	C	0.281746	1008
8	rs77460355	G	A	0.014881	1008
8	rs10106817	C	T	0.197421	1008
8	rs144871564	A	C	0.0347222	1008
8	rs10808735	T	C	0.299603	1008
8	rs11990688	G	C	0.281746	1008
8	rs12680185	T	A	0.299603	1008
8	rs58934870	G	A	0.281746	1008
8	rs7008352	C	T	0.299603	1008
8	rs28521674	C	T	0.197421	1008
8	rs11992818	C	T	0.779762	1008
8	rs78814725	T	A	0.281746	1008
8	rs12547529	G	A	0.0565476	1008
8	rs34966923	C	G	0.197421	1008
8	rs1385606	C	T	0.281746	1008
8	rs111248175	C	T	0.281746	1008
8	rs73246203	C	G	0.281746	1008
8	rs4588892	T	C	0.581349	1008
8	rs10088800	A	G	0.231151	1008
8	rs4573320	T	C	0.298611	1008
8	rs4146360	C	A	0.298611	1008
8	rs72652642	A	G	0.231151	1008
8	rs7830531	T	C	0.232143	1008
8	rs74386865	A	G	0.0902778	1008
8	rs28423974	A	G	0.231151	1008
8	rs76948115	T	C	0.282738	1008
8	rs4620321	T	C	0.298611	1008
8	rs2356662	T	C	0.581349	1008
8	rs2054777	C	T	0.197421	1008
8	rs2356661	A	G	0.581349	1008
8	rs1485486	A	G	0.813492	1008
8	rs1011856	T	C	0.581349	1008
8	rs1011857	A	G	0.298611	1008
8	rs10103972	A	G	0.231151	1008
8	rs16930961	G	A	0.197421	1008
8	rs1899051	A	G	0.299603	1008
8	rs1899050	G	A	0.284722	1008
8	rs1899049	G	T	0.284722	1008
8	rs117526490	C	A	0.0605159	1008
8	rs16930969	C	T	0.284722	1008
8	rs1948035	A	T	0.285714	1008
8	rs6983423	A	G	0.231151	1008
8	rs2629628	A	T	0.298611	1008
8	rs72652651	T	C	0.285714	1008
8	rs190304296	C	T	0.014881	1008
8	rs13267683	G	A	0.231151	1008
8	rs12335044	T	C	0.230159	1008
8	rs2629620	C	A	0.584325	1008
8	rs1971832	T	G	0.284722	1008
8	rs60726853	G	C	0.284722	1008
8	rs2220203	C	T	0.815476	1008
8	rs10957304	T	A	0.284722	1008
8	rs77000963	T	G	0.280754	1008
8	rs34584966	A	G	0.230159	1008
8	rs151301773	G	C	0.281746	1008
8	rs199818013	T	C	0.281746	1008
8	rs57350881	A	T	0.281746	1008
8	rs138108168	G	C	0.281746	1008
8	rs59388032	G	C	0.281746	1008
8	rs78720863	G	A	0.281746	1008
8	rs80328935	A	G	0.281746	1008
8	rs75741975	C	T	0.281746	1008
8	rs79800489	C	T	0.281746	1008
8	rs11775076	T	C	0.696429	1008
8	rs9886424	T	C	0.696429	1008
8	rs66771575	T	C	0.184524	1008
8	rs117571941	A	T	0.0138889	1008
8	rs6983018	T	C	0.696429	1008
8	rs77182660	G	C	0.0128968	1008
8	rs893827	T	G	0.696429	1008
8	rs74962581	G	A	0.281746	1008
8	rs16930978	G	A	0.281746	1008
8	rs16930983	G	A	0.281746	1008
8	rs16930984	T	C	0.281746	1008
8	rs16930988	T	G	0.184524	1008
8	rs117811065	A	G	0.0109127	1008
8	rs7845826	C	T	0.695437	1008
8	rs17222094	T	C	0.229167	1008
8	rs76133548	A	T	0.281746	1008
8	rs73244051	G	A	0.281746	1008
8	rs10504374	T	C	0.412698	1008
8	rs140935119	C	T	0.0228175	1008
8	rs78281150	A	G	0.282738	1008
8	rs1440140	G	A	0.696429	1008
8	rs58529141	C	T	0.28373	1008
8	rs2028391	T	G	0.696429	1008
8	rs2883988	A	G	0.183532	1008
8	rs2119184	A	C	0.183532	1008
8	rs2165251	A	G	0.183532	1008
8	rs2218167	C	T	0.451389	1008
8	rs10110463	A	C	0.230159	1008
8	rs67315487	T	G	0.170635	1008
8	rs35646721	T	C	0.441468	1008
8	rs78299236	C	A	0.225198	1008
8	rs10102005	C	T	0.667659	1008
8	rs117772562	T	G	0.0109127	1008
8	rs376564355	G	T	0.0277778	1008
8	rs35009220	T	C	0.426587	1008
8	rs16930997	G	A	0.191468	1008
8	rs755764	G	A	0.200397	1008
8	rs755765	A	T	0.426587	1008
8	rs17313886	C	T	0.241071	1008
8	rs1440142	T	C	0.668651	1008
8	rs11778740	A	G	0.427579	1008
8	rs7822543	A	C	0.234127	1008
8	rs75970988	T	A	0.0208333	1008
8	rs2356665	C	A	0.425595	1008
8	rs4515592	C	T	0.200397	1008
8	rs1440143	T	A	0.421627	1008
8	rs10110750	T	G	0.671627	1008
8	rs28395378	C	A	0.424603	1008
8	rs191166720	A	T	0.0208333	1008
8	rs66464473	C	T	0.19246	1008
8	rs79380752	A	G	0.151786	1008
8	rs6989276	A	G	0.228175	1008
8	rs17313991	T	C	0.0138889	1008
8	rs6994670	A	G	0.232143	1008
8	rs10095433	T	C	0.424603	1008
8	rs11787111	G	A	0.228175	1008
8	rs7000098	C	T	0.420635	1008
8	rs6982872	T	C	0.420635	1008
8	rs10957305	A	G	0.420635	1008
8	rs60109366	T	C	0.228175	1008
8	rs57278897	C	T	0.228175	1008
8	rs58221439	T	G	0.228175	1008
8	rs76560692	C	T	0.228175	1008
8	rs74859609	A	G	0.228175	1008
8	rs146841621	G	A	0.0267857	1008
8	rs6998816	T	C	0.669643	1008
8	rs17314250	A	G	0.243056	1008
8	rs59121905	C	G	0.251984	1008
8	rs1371686	G	A	0.277778	1008
8	rs1371685	C	T	0.47123	1008
8	rs1371684	A	G	0.47123	1008
8	rs12056467	T	C	0.279762	1008
8	rs4478613	T	A	0.47123	1008
8	rs59517789	C	T	0.27877	1008
8	rs10957306	C	T	0.47123	1008
8	rs1579696	C	A	0.279762	1008
8	rs28895626	T	C	0.191468	1008
8	rs28778277	C	T	0.279762	1008
8	rs187949458	C	A	0.0218254	1008
8	rs533188420	G	A	0.0228175	1008
8	rs75170579	T	C	0.0724206	1008
8	rs1440137	A	C	0.191468	1008
8	rs1371683	T	G	0.280754	1008
8	rs10111329	G	A	0.190476	1008
8	rs60784950	C	T	0.279762	1008
8	rs10087311	C	G	0.279762	1008
8	rs147990281	C	A	0.014881	1008
8	rs10090207	C	T	0.190476	1008
8	rs117982975	G	A	0.0218254	1008
8	rs73690605	G	A	0.280754	1008
8	rs10105633	T	C	0.472222	1008
8	rs28643545	C	G	0.47123	1008
8	rs13252892	G	A	0.47123	1008
8	rs57666867	G	C	0.0208333	1008
8	rs7822866	C	T	0.47123	1008
8	rs10097129	T	A	0.47123	1008
8	rs118061075	C	T	0.0238095	1008
8	rs34215741	A	G	0.231151	1008
8	rs1440136	C	G	0.47123	1008
8	rs7841666	A	G	0.47123	1008
8	rs971236	A	G	0.173611	1008
8	rs10097471	G	T	0.172619	1008
8	rs7830401	T	A	0.269841	1008
8	rs58715168	T	G	0.268849	1008
8	rs10504375	T	C	0.491071	1008
8	rs9298081	A	G	0.222222	1008
8	rs138475183	G	T	0.0228175	1008
8	rs74961097	G	A	0.0178571	1008
8	rs10105676	G	A	0.222222	1008
8	rs58326689	G	A	0.268849	1008
8	rs72505488	G	A	0.0496032	1008
8	rs79761944	G	T	0.155754	1008
8	rs73690606	G	A	0.0496032	1008
8	rs190937	T	C	0.247024	1008
8	rs57343918	C	T	0.269841	1008
8	rs147809109	C	A	0.0198413	1008
8	rs11995170	C	T	0.0496032	1008
8	rs10087386	T	G	0.172619	1008
8	rs73690607	A	T	0.269841	1008
8	rs16931063	C	A	0.172619	1008
8	rs377055063	A	C	0.0327381	1008
8	rs1347758	T	C	0.492063	1008
8	rs28589728	G	A	0.0486111	1008
8	rs11992099	A	G	0.0486111	1008
8	rs36108177	C	A	0.0486111	1008
8	rs2083185	G	T	0.269841	1008
8	rs7840001	A	G	0.492063	1008
8	rs1595482	A	G	0.0486111	1008
8	rs11990923	T	C	0.0486111	1008
8	rs145844949	A	G	0.00198413	1008
8	rs59645733	G	A	0.269841	1008
8	rs1438228	A	C	0.0486111	1008
8	rs10099867	A	C	0.172619	1008
8	rs1595483	G	C	0.0486111	1008
8	rs298194	G	A	0.244048	1008
8	rs11998088	C	T	0.0486111	1008
8	rs9298082	T	A	0.22123	1008
8	rs59524902	G	A	0.299603	1008
8	rs7834294	G	T	0.0486111	1008
8	rs35845730	G	T	0.172619	1008
8	rs77864368	T	C	0.0486111	1008
8	rs62521215	A	G	0.172619	1008
8	rs62521216	A	G	0.172619	1008
8	rs561996257	T	G	0.0267857	1008
8	rs56789761	T	C	0.270833	1008
8	rs143585921	G	A	0.268849	1008
8	rs146163695	T	C	0.0486111	1008
8	rs149062608	T	A	0.0486111	1008
8	rs146166150	G	C	0.00198413	1008
8	rs12547329	T	G	0.0208333	1008
8	rs150019065	G	A	0.0396825	1008
8	rs7828574	C	T	0.0486111	1008
8	rs28631026	C	T	0.172619	1008
8	rs183705280	C	T	0.0555556	1008
8	rs10957308	A	G	0.0486111	1008
8	rs12335124	T	C	0.172619	1008
8	rs12334830	C	G	0.172619	1008
8	rs1438229	A	G	0.222222	1008
8	rs10090928	C	T	0.222222	1008
8	rs55758770	T	G	0.0486111	1008
8	rs117113655	C	G	0.0555556	1008
8	rs73690609	C	T	0.0486111	1008
8	rs13252463	C	A	0.172619	1008
8	rs7817906	C	A	0.269841	1008
8	rs12708021	C	A	0.172619	1008
8	rs7840690	T	G	0.0486111	1008
8	rs67633283	A	G	0.172619	1008
8	rs57389441	A	C	0.0486111	1008
8	rs13274668	T	A	0.172619	1008
8	rs13275299	T	C	0.172619	1008
8	rs76270035	G	C	0.270833	1008
8	rs13257322	A	G	0.491071	1008
8	rs11993477	G	T	0.0486111	1008
8	rs141564685	A	G	0.047619	1008
8	rs11986260	A	G	0.0486111	1008
8	rs117658477	T	C	0.047619	1008
8	rs10093773	C	T	0.172619	1008
8	rs182696021	C	A	0.031746	1008
8	rs17223648	G	A	0.172619	1008
8	rs1837193	T	C	0.22123	1008
8	rs10101906	G	A	0.166667	1008
8	rs13254698	T	C	0.172619	1008
8	rs7844448	T	C	0.491071	1008
8	rs7824601	T	G	0.491071	1008
8	rs78682780	T	C	0.0218254	1008
8	rs10957309	A	T	0.269841	1008
8	rs1438230	T	A	0.0406746	1008
8	rs10104164	C	T	0.172619	1008
8	rs74344177	T	C	0.0873016	1008
8	rs10957310	A	G	0.268849	1008
8	rs59375354	A	T	0.0486111	1008
8	rs60953601	C	T	0.0486111	1008
8	rs9298083	T	A	0.22123	1008
8	rs17315206	G	A	0.172619	1008
8	rs58928116	G	A	0.0486111	1008
8	rs13262851	G	A	0.172619	1008
8	rs2008156	T	C	0.173611	1008
8	rs2008164	T	C	0.22123	1008
8	rs11986954	G	T	0.0486111	1008
8	rs10096133	A	G	0.22123	1008
8	rs139171221	C	T	0.00793651	1008
8	rs79273113	A	G	0.268849	1008
8	rs1899047	G	T	0.489087	1008
8	rs1899048	C	T	0.161706	1008
8	rs10110341	T	C	0.468254	1008
8	rs10098936	G	A	0.176587	1008
8	rs10099728	C	T	0.176587	1008
8	rs139507156	C	T	0.00694444	1008
8	rs1370746	T	C	0.428571	1008
8	rs77639730	T	C	0.0545635	1008
8	rs139569415	T	G	0.0188492	1008
8	rs73687205	T	A	0.249008	1008
8	rs150179825	C	T	0.0138889	1008
8	rs56207344	A	G	0.248016	1008
8	rs148623850	T	G	0.0555556	1008
8	rs35911912	A	G	0.558532	1008
8	rs4027692	A	G	0.248016	1008
8	rs4416859	A	G	0.248016	1008
8	rs298190	A	T	0.575397	1008
8	rs298191	G	A	0.573413	1008
8	rs298192	G	A	0.572421	1008
8	rs76203428	G	A	0.0119048	1008
8	rs13263664	A	G	0.220238	1008
8	rs298193	G	T	0.295635	1008
8	rs137897048	A	G	0.0238095	1008
8	rs2577888	A	C	0.597222	1008
8	rs298203	A	T	0.767857	1008
8	rs298204	C	T	0.59623	1008
8	rs298205	C	A	0.59623	1008
8	rs112748912	G	C	0.171627	1008
8	rs298206	T	A	0.594246	1008
8	rs298207	A	G	0.765873	1008
8	rs298208	A	G	0.598214	1008
8	rs72654507	G	A	0.171627	1008
8	rs2577887	A	G	0.768849	1008
8	rs1440144	G	T	0.769841	1008
8	rs190938	G	T	0.598214	1008
8	rs79319596	G	A	0.014881	1008
8	rs118037648	G	T	0.0238095	1008
8	rs4737670	G	C	0.0982143	1008
8	rs298210	A	G	0.777778	1008
8	rs298211	G	C	0.679563	1008
8	rs298212	C	T	0.679563	1008
8	rs192721	A	T	0.777778	1008
8	rs298213	A	C	0.777778	1008
8	rs298214	T	C	0.777778	1008
8	rs298215	T	G	0.777778	1008
8	rs298216	C	G	0.777778	1008
8	rs298217	G	C	0.679563	1008
8	rs298218	G	A	0.777778	1008
8	rs2289418	C	T	0.0982143	1008
8	rs298219	G	T	0.679563	1008
8	rs4737191	T	C	0.0982143	1008
8	rs298196	C	T	0.777778	1008
8	rs298197	G	A	0.777778	1008
8	rs298198	A	G	0.777778	1008
8	rs298199	G	T	0.777778	1008
8	rs72654518	G	A	0.0982143	1008
8	rs298200	A	G	0.777778	1008
8	rs298201	C	T	0.679563	1008
8	rs298176	T	A	0.777778	1008
8	rs298177	G	A	0.777778	1008
8	rs298179	G	A	0.777778	1008
8	rs78717971	A	G	0.104167	1008
8	rs298180	A	G	0.679563	1008
8	rs4737671	T	A	0.0982143	1008
8	rs116912590	C	T	0.0287698	1008
8	rs298181	G	A	0.679563	1008
8	rs298182	A	G	0.777778	1008
8	rs298183	T	G	0.777778	1008
8	rs1816658	A	G	0.24504	1008
8	rs298184	G	A	0.777778	1008
8	rs1438231	A	C	0.0982143	1008
8	rs298185	G	A	0.777778	1008
8	rs298186	C	T	0.777778	1008
8	rs59554614	C	A	0.0982143	1008
8	rs72654531	A	G	0.0982143	1008
8	rs298187	G	A	0.679563	1008
8	rs72654533	C	G	0.0982143	1008
8	rs149013006	G	A	0.0188492	1008
8	rs72654537	T	G	0.0982143	1008
8	rs2577908	T	C	0.320437	1008
8	rs16931156	G	A	0.0982143	1008
8	rs2577907	G	A	0.222222	1008
8	rs2612615	A	G	0.320437	1008
8	rs2612614	A	G	0.222222	1008
8	rs11780414	G	T	0.0982143	1008
8	rs10957311	A	G	0.162698	1008
8	rs78917324	A	G	0.0873016	1008
8	rs4604479	A	G	0.222222	1008
8	rs66858052	C	T	0.222222	1008
8	rs182317984	C	T	0.222222	1008
8	rs2577906	A	C	0.222222	1008
8	rs111322418	G	T	0.0982143	1008
8	rs113903237	A	G	0.222222	1008
8	rs138704572	G	C	0.0982143	1008
8	rs3098343	T	C	0.222222	1008
8	rs144431242	T	C	0.015873	1008
8	rs148415900	G	T	0.222222	1008
8	rs112185374	C	A	0.0982143	1008
8	rs118125298	G	A	0.00198413	1008
8	rs72654556	G	A	0.0982143	1008
8	rs2612613	G	T	0.222222	1008
8	rs2612611	T	G	0.222222	1008
8	rs2577905	T	G	0.320437	1008
8	rs72654561	C	T	0.0982143	1008
8	rs2612610	A	G	0.222222	1008
8	rs2577904	G	A	0.222222	1008
8	rs72654564	G	A	0.0992063	1008
8	rs16919018	G	T	0.24504	1008
8	rs72654566	T	G	0.0982143	1008
8	rs2600475	C	T	0.222222	1008
8	rs16931164	C	A	0.0982143	1008
8	rs2612609	C	T	0.222222	1008
8	rs1869024	G	A	0.222222	1008
8	rs56090938	G	A	0.0982143	1008
8	rs2600474	T	C	0.222222	1008
8	rs4737672	C	T	0.0982143	1008
8	rs1155098	C	A	0.222222	1008
8	rs78130388	G	T	0.030754	1008
8	rs2577903	G	A	0.868056	1008
8	rs2612604	A	G	0.222222	1008
8	rs72654572	G	T	0.094246	1008
8	rs79824655	C	A	0.0267857	1008
8	rs2600478	T	G	0.320437	1008
8	rs2600479	T	C	0.320437	1008
8	rs2600480	A	G	0.222222	1008
8	rs72654575	G	A	0.0982143	1008
8	rs2577901	C	T	0.222222	1008
8	rs2612605	A	G	0.222222	1008
8	rs2577900	G	A	0.334325	1008
8	rs2612606	C	A	0.334325	1008
8	rs140296652	C	T	0.0267857	1008
8	rs16931172	G	A	0.00198413	1008
8	rs56087459	G	A	0.102183	1008
8	rs2612607	A	G	0.324405	1008
8	rs2612608	T	C	0.324405	1008
8	rs2600467	T	C	0.223214	1008
8	rs2246411	A	G	0.223214	1008
8	rs72654580	T	C	0.0982143	1008
8	rs11782401	C	T	0.094246	1008
8	rs144069338	T	C	0.0287698	1008
8	rs10957312	C	T	0.094246	1008
8	rs35320557	G	A	0.0287698	1008
8	rs72654583	G	A	0.094246	1008
8	rs3110289	C	T	0.22123	1008
8	rs2612601	T	A	0.314484	1008
8	rs2612600	A	G	0.220238	1008
8	rs2577899	A	G	0.314484	1008
8	rs2600472	G	C	0.220238	1008
8	rs2612599	G	A	0.314484	1008
8	rs2600471	T	C	0.220238	1008
8	rs16931194	G	C	0.094246	1008
8	rs16931195	C	T	0.094246	1008
8	rs59712423	T	C	0.220238	1008
8	rs11784906	C	T	0.094246	1008
8	rs2577898	G	A	0.315476	1008
8	rs72654591	G	A	0.094246	1008
8	rs2577897	C	T	0.224206	1008
8	rs2600470	T	A	0.224206	1008
8	rs16931205	G	C	0.0952381	1008
8	rs12543248	G	A	0.555556	1008
8	rs2600469	C	T	0.318452	1008
8	rs2600468	G	A	0.319444	1008
8	rs2612603	G	A	0.222222	1008
8	rs3100116	T	G	0.316468	1008
8	rs10094274	G	C	0.093254	1008
8	rs3110288	C	T	0.223214	1008
8	rs117812280	T	C	0.014881	1008
8	rs2577896	A	G	0.31746	1008
8	rs75218460	A	C	0.0664683	1008
8	rs75240134	G	A	0.106151	1008
8	rs2612598	T	A	0.318452	1008
8	rs9643568	G	A	0.0128968	1008
8	rs2577895	A	G	0.318452	1008
8	rs2577894	A	G	0.222222	1008
8	rs16931217	G	A	0.0962302	1008
8	rs2577893	A	G	0.318452	1008
8	rs17356383	G	A	0.0962302	1008
8	rs2612596	C	A	0.318452	1008
8	rs2612595	C	T	0.318452	1008
8	rs72654596	C	T	0.0962302	1008
8	rs151212341	C	T	0.0277778	1008
8	rs16931229	G	T	0.318452	1008
8	rs2612594	G	C	0.318452	1008
8	rs111638077	G	A	0.0952381	1008
8	rs2612589	T	C	0.222222	1008
8	rs2612588	T	C	0.318452	1008
8	rs1376773	G	A	0.217262	1008
8	rs1823667	C	T	0.222222	1008
8	rs2218045	A	G	0.222222	1008
8	rs75829841	T	G	0.259921	1008
8	rs80087844	A	C	0.0396825	1008
8	rs2600466	C	T	0.222222	1008
8	rs726561	G	A	0.318452	1008
8	rs72654600	C	T	0.12996	1008
8	rs72654601	T	G	0.0962302	1008
8	rs7820044	T	C	0.0962302	1008
8	rs2600476	T	C	0.319444	1008
8	rs17271629	C	A	0.0962302	1008
8	rs2577891	A	G	0.319444	1008
8	rs28470172	G	A	0.319444	1008
8	rs74884774	C	A	0.0684524	1008
8	rs12678303	G	C	0.0952381	1008
8	rs6472142	C	T	0.319444	1008
8	rs10282793	A	G	0.231151	1008
8	rs112240000	A	G	0.304563	1008
8	rs10957313	A	T	0.78869	1008
8	rs1530051	C	T	0.227183	1008
8	rs1530052	A	G	0.227183	1008
8	rs12544855	G	C	0.124008	1008
8	rs10504376	A	G	0.227183	1008
8	rs149565692	C	T	0.0525794	1008
8	rs72656409	G	A	0.227183	1008
8	rs72656411	T	C	0.227183	1008
8	rs372940516	C	T	0.0208333	1008
8	rs150940127	C	G	0.228175	1008
8	rs118111776	G	A	0.0208333	1008
8	rs16931253	A	T	0.227183	1008
8	rs74586055	T	C	0.046627	1008
8	rs16931257	C	T	0.242063	1008
8	rs7836768	A	G	0.439484	1008
8	rs12056689	C	T	0.260913	1008
8	rs79191605	C	G	0.0208333	1008
8	rs57824870	T	C	0.318452	1008
8	rs28703225	G	C	0.242063	1008
8	rs921498	G	A	0.220238	1008
8	rs16931267	A	G	0.122024	1008
8	rs78164175	C	T	0.0218254	1008
8	rs10504377	C	T	0.242063	1008
8	rs12682100	C	T	0.318452	1008
8	rs16931273	T	C	0.220238	1008
8	rs10504378	T	C	0.0763889	1008
8	rs188347468	C	T	0.0138889	1008
8	rs75143900	T	C	0.108135	1008
8	rs958050	G	A	0.319444	1008
8	rs116174306	G	C	0.0218254	1008
8	rs4633099	G	A	0.219246	1008
8	rs73234047	G	A	0.0218254	1008
8	rs16931280	C	T	0.219246	1008
8	rs7819629	T	G	0.0664683	1008
8	rs78461165	T	C	0.0654762	1008
8	rs10957315	G	C	0.0654762	1008
8	rs1451866	A	T	0.46131	1008
8	rs13439473	A	G	0.262897	1008
8	rs13438939	G	C	0.262897	1008
8	rs3862072	A	G	0.46131	1008
8	rs7815546	G	C	0.46131	1008
8	rs10100650	C	T	0.262897	1008
8	rs10100653	C	G	0.262897	1008
8	rs10103787	A	G	0.262897	1008
8	rs10103906	A	G	0.46131	1008
8	rs7821051	A	G	0.46131	1008
8	rs57377912	T	A	0.0654762	1008
8	rs7825399	C	T	0.46131	1008
8	rs144409224	A	G	0.00198413	1008
8	rs140285591	T	A	0.0654762	1008
8	rs139796554	C	T	0.197421	1008
8	rs4437693	A	G	0.46131	1008
8	rs10112285	C	T	0.197421	1008
8	rs1597728	A	T	0.46131	1008
8	rs1584693	T	C	0.46131	1008
8	rs1584694	G	A	0.46131	1008
8	rs7815206	G	A	0.198413	1008
8	rs75080321	C	T	0.0882937	1008
8	rs10102719	A	G	0.46131	1008
8	rs10103050	C	A	0.197421	1008
8	rs10103390	G	C	0.197421	1008
8	rs146130893	A	G	0.0138889	1008
8	rs111685946	T	C	0.0654762	1008
8	rs72656418	C	T	0.00198413	1008
8	rs6993238	A	C	0.460317	1008
8	rs62519773	G	T	0.144841	1008
8	rs13276064	G	A	0.501984	1008
8	rs145219445	A	G	0.0684524	1008
8	rs7829761	G	C	0.503968	1008
8	rs2010074	T	G	0.203373	1008
8	rs2218914	G	A	0.0892857	1008
8	rs35909027	T	A	0.0912698	1008
8	rs79637966	T	A	0.103175	1008
8	rs72656420	G	A	0.201389	1008
8	rs56825365	G	A	0.0912698	1008
8	rs7007695	T	A	0.394841	1008
8	rs80028809	A	C	0.0664683	1008
8	rs78756977	G	T	0.0664683	1008
8	rs62519776	T	A	0.102183	1008
8	rs77318869	G	A	0.047619	1008
8	rs74353349	G	A	0.0664683	1008
8	rs62519778	G	C	0.0912698	1008
8	rs10093717	A	G	0.694444	1008
8	rs10094292	G	A	0.46131	1008
8	rs7812401	A	G	0.462302	1008
8	rs7831001	T	C	0.462302	1008
8	rs7813266	C	G	0.628968	1008
8	rs72656423	C	T	0.201389	1008
8	rs62519779	G	A	0.303571	1008
8	rs16931290	G	A	0.201389	1008
8	rs896493	C	T	0.303571	1008
8	rs36110523	T	A	0.0912698	1008
8	rs6997341	A	G	0.394841	1008
8	rs13248704	G	A	0.460317	1008
8	rs189996290	G	A	0.00396825	1008
8	rs4357325	T	C	0.0912698	1008
8	rs28790340	C	T	0.201389	1008
8	rs75091736	A	G	0.0704365	1008
8	rs192367354	C	T	0.00496032	1008
8	rs72656432	T	C	0.201389	1008
8	rs78762561	C	T	0.0674603	1008
8	rs10108174	A	G	0.202381	1008
8	rs62519783	G	A	0.0863095	1008
8	rs62519784	G	C	0.311508	1008
8	rs13270248	A	G	0.115079	1008
8	rs62519785	C	T	0.108135	1008
8	rs138116723	G	A	0.0456349	1008
8	rs144970210	T	G	0.0287698	1008
8	rs117024833	A	G	0.0287698	1008
8	rs10504379	G	A	0.204365	1008
8	rs10504380	C	T	0.00198413	1008
8	rs62519787	C	G	0.190476	1008
8	rs7017425	A	G	0.290675	1008
8	rs62519788	C	A	0.00198413	1008
8	rs78609617	T	G	0.0515873	1008
8	rs57604792	A	C	0.191468	1008
8	rs17272476	C	T	0.00198413	1008
8	rs62519790	A	G	0.104167	1008
8	rs1376771	T	C	0.206349	1008
8	rs1451865	T	C	0.363095	1008
8	rs181819177	G	A	0.00793651	1008
8	rs77772931	T	C	0.199405	1008
8	rs7813444	A	G	0.555556	1008
8	rs7814393	A	C	0.551587	1008
8	rs7832902	T	C	0.551587	1008
8	rs77339842	G	T	0.199405	1008
8	rs16931296	G	A	0.199405	1008
8	rs7824378	C	A	0.350198	1008
8	rs11990980	C	G	0.551587	1008
8	rs73689529	T	C	0.200397	1008
8	rs1597727	A	G	0.551587	1008
8	rs11996600	T	A	0.551587	1008
8	rs80026880	G	A	0.350198	1008
8	rs75395593	G	C	0.0952381	1008
8	rs12056827	C	T	0.352183	1008
8	rs10957316	T	C	0.352183	1008
8	rs7012569	T	G	0.352183	1008
8	rs6992228	A	C	0.352183	1008
8	rs9643569	G	A	0.200397	1008
8	rs74304928	A	G	0.200397	1008
8	rs1451863	A	C	0.352183	1008
8	rs12056691	C	T	0.350198	1008
8	rs186657262	C	G	0.0168651	1008
8	rs6472146	G	C	0.352183	1008
8	rs76458112	A	G	0.0962302	1008
8	rs6981465	G	T	0.350198	1008
8	rs144599073	C	T	0.0347222	1008
8	rs146679081	G	A	0.0347222	1008
8	rs16931298	C	T	0.352183	1008
8	rs1530896	G	A	0.350198	1008
8	rs1968677	A	C	0.350198	1008
8	rs118179493	G	A	0.350198	1008
8	rs7831241	A	G	0.352183	1008
8	rs7831363	C	A	0.552579	1008
8	rs62519798	C	A	0.35119	1008
8	rs75933402	A	T	0.047619	1008
8	rs62519799	A	T	0.352183	1008
8	rs16931302	G	A	0.35119	1008
8	rs16931304	C	T	0.35119	1008
8	rs10097877	A	G	0.199405	1008
8	rs57145012	G	C	0.199405	1008
8	rs10100598	C	A	0.550595	1008
8	rs78838683	G	A	0.198413	1008
8	rs6990308	A	G	0.551587	1008
8	rs6995055	A	C	0.194444	1008
8	rs1376770	C	T	0.197421	1008
8	rs1376769	G	A	0.197421	1008
8	rs6996198	C	T	0.196429	1008
8	rs1451862	C	T	0.197421	1008
8	rs62519821	G	A	0.00496032	1008
8	rs76647437	G	A	0.181548	1008
8	rs77510848	C	T	0.180556	1008
8	rs73689539	T	C	0.34623	1008
8	rs10441560	G	A	0.34623	1008
8	rs10441541	A	C	0.542659	1008
8	rs10441561	T	G	0.347222	1008
8	rs7005421	C	A	0.347222	1008
8	rs7009638	A	G	0.542659	1008
8	rs7009901	A	T	0.347222	1008
8	rs4367588	T	C	0.53869	1008
8	rs16931320	T	A	0.347222	1008
8	rs61185402	A	G	0.34623	1008
8	rs1979164	G	C	0.542659	1008
8	rs12681771	A	G	0.343254	1008
8	rs138147466	C	A	0.191468	1008
8	rs12547983	T	C	0.542659	1008
8	rs7833687	G	A	0.542659	1008
8	rs7817608	T	G	0.347222	1008
8	rs139404963	G	A	0.34623	1008
8	rs7006309	T	C	0.529762	1008
8	rs6986408	G	A	0.347222	1008
8	rs7006461	T	C	0.347222	1008
8	rs17358093	C	A	0.00297619	1008
8	rs7823344	C	T	0.347222	1008
8	rs10808737	C	T	0.347222	1008
8	rs9657082	C	A	0.541667	1008
8	rs74780172	T	C	0.191468	1008
8	rs60695690	G	A	0.178571	1008
8	rs7841976	C	T	0.34623	1008
8	rs9643388	C	T	0.344246	1008
8	rs10112058	T	G	0.34623	1008
8	rs73689545	G	A	0.350198	1008
8	rs4737675	C	T	0.365079	1008
8	rs7016250	T	G	0.554563	1008
8	rs16931326	G	A	0.0178571	1008
8	rs2280870	T	G	0.554563	1008
8	rs1451868	G	A	0.372024	1008
8	rs1376772	G	A	0.348214	1008
8	rs9298085	A	G	0.474206	1008
8	rs149726960	C	T	0.014881	1008
8	rs16931331	A	G	0.329365	1008
8	rs13277444	T	G	0.133929	1008
8	rs13276281	A	C	0.842262	1008
8	rs1451869	A	G	0.842262	1008
8	rs13278548	G	A	0.838294	1008
8	rs8192907	G	A	0.0287698	1008
8	rs7822429	G	A	0.84127	1008
8	rs8192906	C	G	0.507937	1008
8	rs8192904	C	A	0.0198413	1008
8	rs146872790	G	A	0.0277778	1008
8	rs3779869	C	G	0.160714	1008
8	rs3779870	A	G	0.506944	1008
8	rs3779871	C	A	0.0208333	1008
8	rs3779872	T	C	0.0287698	1008
8	rs3779874	C	T	0.512897	1008
8	rs8192899	C	A	0.505952	1008
8	rs8192898	A	G	0.0287698	1008
8	rs187498461	T	C	0.0178571	1008
8	rs4467968	T	G	0.505952	1008
8	rs4465006	C	T	0.505952	1008
8	rs116843046	G	A	0.0585317	1008
8	rs4737193	G	A	0.622024	1008
8	rs3824188	C	T	0.160714	1008
8	rs13251633	T	A	0.473214	1008
8	rs73237769	T	C	0.0218254	1008
8	rs4452822	G	A	0.441468	1008
8	rs16931350	T	C	0.161706	1008
8	rs60347741	G	A	0.0218254	1008
8	rs41333745	C	G	0.0218254	1008
8	rs6996960	A	C	0.951389	1008
8	rs77035075	C	A	0.0376984	1008
8	rs7008736	G	C	0.623016	1008
8	rs59556318	C	T	0.0218254	1008
8	rs76671918	A	G	0.160714	1008
8	rs10808738	G	A	0.440476	1008
8	rs76653854	C	G	0.0426587	1008
8	rs75670054	A	G	0.160714	1008
8	rs188732670	G	A	0.00595238	1008
8	rs58740344	A	G	0.0218254	1008
8	rs10105184	A	G	0.440476	1008
8	rs117637261	C	T	0.0515873	1008
8	rs73237778	A	G	0.0218254	1008
8	rs4327886	C	T	0.462302	1008
8	rs4301481	A	T	0.623016	1008
8	rs4581093	T	G	0.440476	1008
8	rs10957319	T	C	0.16369	1008
8	rs7841297	G	C	0.630952	1008
8	rs185488962	C	T	0.0228175	1008
8	rs9298087	C	T	0.440476	1008
8	rs118007951	G	A	0.00198413	1008
8	rs4358837	G	A	0.0198413	1008
8	rs28679790	T	C	0.460317	1008
8	rs78274172	T	C	0.16369	1008
8	rs7005708	A	G	0.460317	1008
8	rs12677582	T	C	0.624008	1008
8	rs4737195	C	A	0.0198413	1008
8	rs76004558	A	G	0.0198413	1008
8	rs74652007	G	T	0.16369	1008
8	rs16931352	T	A	0.0198413	1008
8	rs73237799	C	T	0.0198413	1008
8	rs13282866	A	G	0.624008	1008
8	rs4507804	A	G	0.441468	1008
8	rs77092483	A	T	0.16369	1008
8	rs7837784	T	C	0.460317	1008
8	rs11996031	C	T	0.440476	1008
8	rs7837935	T	G	0.630952	1008
8	rs7824744	G	C	0.624008	1008
8	rs4527914	C	A	0.162698	1008
8	rs4350019	A	G	0.628968	1008
8	rs7004685	A	G	0.460317	1008
8	rs72505491	T	A	0.162698	1008
8	rs34970856	G	A	0.162698	1008
8	rs56665359	A	T	0.0198413	1008
8	rs9643570	A	G	0.624008	1008
8	rs111539471	A	G	0.16369	1008
8	rs112708174	C	T	0.16369	1008
8	rs150161503	T	A	0.0595238	1008
8	rs76288073	T	C	0.630952	1008
8	rs77971005	C	T	0.624008	1008
8	rs117732106	C	G	0.308532	1008
8	rs79702814	T	G	0.162698	1008
8	rs4395923	G	A	0.440476	1008
8	rs4382514	T	C	0.440476	1008
8	rs4397440	G	A	0.162698	1008
8	rs79683960	T	A	0.162698	1008
8	rs11985376	G	A	0.440476	1008
8	rs35060524	G	A	0.440476	1008
8	rs13260351	T	C	0.630952	1008
8	rs10454355	A	T	0.162698	1008
8	rs11986615	C	T	0.440476	1008
8	rs79890001	G	A	0.162698	1008
8	rs10098006	C	G	0.62996	1008
8	rs74469801	T	A	0.162698	1008
8	rs75463725	C	T	0.162698	1008
8	rs76563092	C	T	0.162698	1008
8	rs60471153	A	G	0.162698	1008
8	rs78100178	T	A	0.0297619	1008
8	rs4236934	C	T	0.460317	1008
8	rs78979539	T	C	0.162698	1008
8	rs116980516	C	T	0.0496032	1008
8	rs1007219	A	G	0.623016	1008
8	rs141062047	T	C	0.162698	1008
8	rs16931358	A	C	0.162698	1008
8	rs4297065	A	C	0.623016	1008
8	rs4263804	G	C	0.0198413	1008
8	rs4437694	G	A	0.439484	1008
8	rs4549814	G	T	0.439484	1008
8	rs12677253	G	T	0.0337302	1008
8	rs12681856	A	G	0.439484	1008
8	rs16931360	C	G	0.16369	1008
8	rs9298088	C	T	0.439484	1008
8	rs79638816	A	T	0.16369	1008
8	rs16931363	G	A	0.16369	1008
8	rs79473864	T	C	0.16369	1008
8	rs77181205	T	C	0.16369	1008
8	rs79785159	T	C	0.162698	1008
8	rs143629350	C	G	0.0287698	1008
8	rs4486246	A	G	0.459325	1008
8	rs76699976	A	T	0.16369	1008
8	rs9643389	T	C	0.62996	1008
8	rs4477068	T	G	0.305556	1008
8	rs73689569	T	C	0.0198413	1008
8	rs4532631	T	C	0.439484	1008
8	rs10092618	G	A	0.459325	1008
8	rs6999999	T	C	0.439484	1008
8	rs16931371	G	A	0.493056	1008
8	rs13260704	T	G	0.451389	1008
8	rs16931374	A	T	0.0198413	1008
8	rs1986181	A	C	0.450397	1008
8	rs4406437	A	G	0.422619	1008
8	rs78840254	C	T	0.0168651	1008
8	rs11998077	C	A	0.422619	1008
8	rs7817744	T	C	0.439484	1008
8	rs7834854	G	A	0.451389	1008
8	rs10090584	C	A	0.451389	1008
8	rs55852316	A	G	0.0208333	1008
8	rs80144342	T	C	0.0763889	1008
8	rs57071798	A	T	0.0208333	1008
8	rs60551204	T	C	0.0208333	1008
8	rs10081461	G	C	0.422619	1008
8	rs77266879	G	A	0.0892857	1008
8	rs11995512	A	G	0.422619	1008
8	rs7827287	G	T	0.431548	1008
8	rs10957321	G	A	0.43254	1008
8	rs58451406	G	A	0.0208333	1008
8	rs7002672	G	A	0.631944	1008
8	rs58284770	T	C	0.0208333	1008
8	rs148291118	G	T	0.0287698	1008
8	rs147214004	A	G	0.0128968	1008
8	rs7830315	T	C	0.431548	1008
8	rs7815372	A	G	0.46131	1008
8	rs79551252	C	G	0.164683	1008
8	rs10112206	A	C	0.446429	1008
8	rs6472147	A	T	0.446429	1008
8	rs58668371	T	G	0.0208333	1008
8	rs61027069	T	A	0.0248016	1008
8	rs6472148	T	C	0.638889	1008
8	rs2356986	C	T	0.190476	1008
8	rs2356985	C	G	0.191468	1008
8	rs2884074	G	T	0.191468	1008
8	rs16931394	C	T	0.046627	1008
8	rs2884073	C	T	0.0297619	1008
8	rs4472561	C	T	0.162698	1008
8	rs149507895	C	T	0.00396825	1008
8	rs716283	T	G	0.0297619	1008
8	rs73689573	T	C	0.0208333	1008
8	rs9918785	T	A	0.0208333	1008
8	rs9918790	T	C	0.0297619	1008
8	rs73689574	C	T	0.0208333	1008
8	rs13282180	A	T	0.0297619	1008
8	rs4737677	T	C	0.0208333	1008
8	rs7842113	A	T	0.838294	1008
8	rs34700548	T	C	0.0297619	1008
8	rs34484820	G	A	0.0297619	1008
8	rs117566536	G	T	0.0287698	1008
8	rs73689575	G	A	0.0208333	1008
8	rs73689576	T	A	0.0208333	1008
8	rs4385495	C	T	0.0297619	1008
8	rs148934325	A	G	0.015873	1008
8	rs73689578	T	C	0.0218254	1008
8	rs62521111	A	T	0.0297619	1008
8	rs79088467	C	T	0.0406746	1008
8	rs62521114	C	T	0.0297619	1008
8	rs61146973	A	G	0.357143	1008
8	rs10087071	T	A	0.360119	1008
8	rs13258167	A	G	0.0297619	1008
8	rs10808739	G	A	0.0267857	1008
8	rs151281341	A	G	0.0119048	1008
8	rs34781030	G	A	0.0267857	1008
8	rs4269577	G	A	0.837302	1008
8	rs58994922	A	G	0.0267857	1008
8	rs34237366	A	G	0.0297619	1008
8	rs4737199	A	G	0.0267857	1008
8	rs143069067	C	A	0.0228175	1008
8	rs62521118	G	A	0.0267857	1008
8	rs28873972	T	C	0.0297619	1008
8	rs188215512	A	T	0.00595238	1008
8	rs4737678	C	T	0.0287698	1008
8	rs35407243	T	C	0.0297619	1008
8	rs10098783	G	A	0.837302	1008
8	rs4549812	C	T	0.837302	1008
8	rs13266737	C	G	0.0297619	1008
8	rs35506467	A	C	0.0297619	1008
8	rs10808740	A	G	0.0297619	1008
8	rs11984829	C	T	0.0297619	1008
8	rs11992694	A	C	0.0297619	1008
8	rs7009078	G	A	0.0297619	1008
8	rs6995461	T	C	0.0297619	1008
8	rs35928023	C	T	0.0267857	1008
8	rs35328846	A	G	0.0267857	1008
8	rs62521122	T	A	0.334325	1008
8	rs73688006	C	T	0.0208333	1008
8	rs13272719	A	G	0.0287698	1008
8	rs75428175	T	G	0.077381	1008
8	rs61028788	C	T	0.0287698	1008
8	rs35196908	G	T	0.0287698	1008
8	rs3886001	C	T	0.0505952	1008
8	rs11996540	C	T	0.0287698	1008
8	rs57755888	G	A	0.0327381	1008
8	rs76535591	C	T	0.077381	1008
8	rs10957322	G	A	0.0267857	1008
8	rs140480238	T	G	0.0228175	1008
8	rs57948164	C	T	0.0208333	1008
8	rs12548518	A	G	0.447421	1008
8	rs4737680	G	T	0.0287698	1008
8	rs79505450	A	G	0.0416667	1008
8	rs140967101	A	G	0.0347222	1008
8	rs6472151	A	G	0.83631	1008
8	rs7826214	C	T	0.0287698	1008
8	rs6472152	C	T	0.837302	1008
8	rs7826501	C	A	0.0287698	1008
8	rs55873211	G	C	0.0287698	1008
8	rs12156417	A	G	0.0287698	1008
8	rs10112945	C	A	0.806548	1008
8	rs56682216	T	C	0.0208333	1008
8	rs185727330	A	T	0.00595238	1008
8	rs13271746	A	G	0.0267857	1008
8	rs76992721	A	G	0.0813492	1008
8	rs7814652	G	A	0.0287698	1008
8	rs6472153	C	T	0.0287698	1008
8	rs145976306	A	G	0.0505952	1008
8	rs117922193	C	T	0.30754	1008
8	rs10957323	A	G	0.0287698	1008
8	rs10957324	T	A	0.0287698	1008
8	rs62521129	C	T	0.0287698	1008
8	rs57148757	C	A	0.0208333	1008
8	rs7812644	T	C	0.0287698	1008
8	rs7009717	C	T	0.0287698	1008
8	rs4737681	C	T	0.0287698	1008
8	rs4480156	T	C	0.030754	1008
8	rs146170994	C	T	0.015873	1008
8	rs57696702	A	G	0.0208333	1008
8	rs4737682	A	C	0.838294	1008
8	rs75084833	G	A	0.0406746	1008
8	rs55650602	A	G	0.0287698	1008
8	rs4236936	T	C	0.839286	1008
8	rs10283033	A	G	0.840278	1008
8	rs55839813	T	A	0.0208333	1008
8	rs77736875	G	A	0.0664683	1008
8	rs55666601	A	G	0.0287698	1008
8	rs13252547	C	A	0.445437	1008
8	rs55863909	T	C	0.0297619	1008
8	rs58195923	G	A	0.0287698	1008
8	rs56136042	T	C	0.0208333	1008
8	rs12674544	C	T	0.0228175	1008
8	rs76378404	T	C	0.0178571	1008
8	rs11992601	A	G	0.0287698	1008
8	rs56345307	T	C	0.0228175	1008
8	rs58303167	G	T	0.0208333	1008
8	rs62521148	A	G	0.0287698	1008
8	rs13271194	T	C	0.839286	1008
8	rs58950093	C	G	0.0287698	1008
8	rs79358939	C	T	0.360119	1008
8	rs80278260	G	C	0.078373	1008
8	rs4461935	C	G	0.446429	1008
8	rs4134342	A	G	0.0287698	1008
8	rs4258041	C	G	0.809524	1008
8	rs4737683	C	T	0.0287698	1008
8	rs73688014	G	T	0.0208333	1008
8	rs13265280	C	T	0.0287698	1008
8	rs4392942	A	G	0.839286	1008
8	rs73688018	G	A	0.0208333	1008
8	rs7821085	G	A	0.810516	1008
8	rs142702413	G	T	0.0228175	1008
8	rs34782690	C	T	0.0287698	1008
8	rs116876114	A	G	0.0585317	1008
8	rs34520115	T	C	0.0287698	1008
8	rs7814191	G	C	0.839286	1008
8	rs6987861	G	A	0.810516	1008
8	rs147797548	T	C	0.00595238	1008
8	rs7842714	T	A	0.445437	1008
8	rs117576566	G	C	0.00198413	1008
8	rs7829301	C	T	0.839286	1008
8	rs57198819	C	T	0.0228175	1008
8	rs73688019	C	T	0.0208333	1008
8	rs4737202	G	C	0.0208333	1008
8	rs144963766	C	T	0.0228175	1008
8	rs6472154	T	C	0.839286	1008
8	rs73688022	A	G	0.0178571	1008
8	rs73688023	G	C	0.0198413	1008
8	rs4737684	T	C	0.0178571	1008
8	rs79174603	C	A	0.0287698	1008
8	rs12682028	G	A	0.0178571	1008
8	rs6997149	G	A	0.0257937	1008
8	rs57241952	G	A	0.0198413	1008
8	rs73688285	C	A	0.0178571	1008
8	rs73688286	C	T	0.0178571	1008
8	rs73688288	A	C	0.0198413	1008
8	rs73688289	C	T	0.0198413	1008
8	rs56822105	G	T	0.0198413	1008
8	rs6472155	G	A	0.690476	1008
8	rs7831851	G	A	0.0198413	1008
8	rs4437695	T	A	0.0198413	1008
8	rs34338127	C	T	0.0257937	1008
8	rs72656497	C	T	0.358135	1008
8	rs59928224	C	A	0.0198413	1008
8	rs56378428	C	T	0.0208333	1008
8	rs11781142	T	C	0.84127	1008
8	rs73688293	G	T	0.0178571	1008
8	rs73688294	G	A	0.0188492	1008
8	rs55816857	C	G	0.0198413	1008
8	rs7814041	G	A	0.0257937	1008
8	rs7813958	C	T	0.0257937	1008
8	rs6982809	A	T	0.838294	1008
8	rs4737685	C	A	0.917659	1008
8	rs60715322	A	G	0.0257937	1008
8	rs73688297	G	A	0.0178571	1008
8	rs12550805	T	C	0.363095	1008
8	rs147975012	G	A	0.0178571	1008
8	rs193020630	T	A	0.00793651	1008
8	rs7012812	A	G	0.0178571	1008
8	rs4521800	T	C	0.0178571	1008
8	rs4629907	T	C	0.0257937	1008
8	rs58420338	T	C	0.0178571	1008
8	rs73688300	T	G	0.0178571	1008
8	rs7462059	C	G	0.8125	1008
8	rs73688301	C	A	0.0178571	1008
8	rs75360863	T	C	0.0436508	1008
8	rs141966043	T	C	0.0109127	1008
8	rs7013387	C	A	0.85119	1008
8	rs58603842	A	G	0.0178571	1008
8	rs61078378	G	C	0.0178571	1008
8	rs60034994	A	T	0.0178571	1008
8	rs73244630	G	A	0.0178571	1008
8	rs7820880	G	A	0.62004	1008
8	rs4367589	T	G	0.627976	1008
8	rs28460132	G	A	0.180556	1008
8	rs116917241	A	G	0.0595238	1008
8	rs77740951	G	A	0.0277778	1008
8	rs4574883	A	G	0.628968	1008
8	rs4358835	G	A	0.19246	1008
8	rs7824195	T	A	0.627976	1008
8	rs117752166	A	G	0.0267857	1008
8	rs4543581	C	A	0.194444	1008
8	rs9298089	A	G	0.194444	1008
8	rs56986679	G	T	0.371032	1008
8	rs6994123	G	C	0.627976	1008
8	rs9918801	T	C	0.194444	1008
8	rs73690405	G	T	0.194444	1008
8	rs12549868	G	A	0.627976	1008
8	rs4520200	T	G	0.627976	1008
8	rs4297066	C	G	0.627976	1008
8	rs4076430	T	A	0.433532	1008
8	rs4316184	C	T	0.194444	1008
8	rs4077789	G	A	0.433532	1008
8	rs4077788	C	A	0.433532	1008
8	rs6472156	A	G	0.627976	1008
8	rs72621459	G	A	0.371032	1008
8	rs12675901	C	A	0.431548	1008
8	rs28637535	A	G	0.196429	1008
8	rs28534831	T	C	0.196429	1008
8	rs10957327	T	C	0.627976	1008
8	rs76610061	T	C	0.0109127	1008
8	rs4737203	G	A	0.627976	1008
8	rs12544073	C	T	0.431548	1008
8	rs4645595	C	A	0.431548	1008
8	rs28437912	T	A	0.196429	1008
8	rs28420457	C	T	0.196429	1008
8	rs28494823	T	C	0.196429	1008
8	rs10957328	G	A	0.431548	1008
8	rs10957329	C	T	0.431548	1008
8	rs6999435	C	T	0.196429	1008
8	rs6999566	C	T	0.627976	1008
8	rs35609062	A	G	0.431548	1008
8	rs117861530	C	G	0.0228175	1008
8	rs4737686	T	C	0.627976	1008
8	rs13270036	T	A	0.431548	1008
8	rs12545184	T	A	0.431548	1008
8	rs6996925	T	C	0.627976	1008
8	rs10098693	C	G	0.347222	1008
8	rs10102126	A	T	0.374008	1008
8	rs57515669	C	T	0.374008	1008
8	rs4401898	A	G	0.809524	1008
8	rs59668569	A	G	0.374008	1008
8	rs12544578	G	A	0.809524	1008
8	rs28539427	C	T	0.188492	1008
8	rs4621840	G	A	0.435516	1008
8	rs11785683	A	T	0.188492	1008
8	rs4617196	T	C	0.435516	1008
8	rs149102850	G	A	0.00793651	1008
8	rs10109548	A	G	0.809524	1008
8	rs146719718	C	G	0.0248016	1008
8	rs28570088	C	T	0.374008	1008
8	rs35640210	A	C	0.435516	1008
8	rs73250520	C	A	0.189484	1008
8	rs73250523	A	T	0.188492	1008
8	rs73250525	G	A	0.188492	1008
8	rs4618739	T	C	0.434524	1008
8	rs6998192	A	G	0.810516	1008
8	rs147299771	A	G	0.00396825	1008
8	rs185932465	T	C	0.00396825	1008
8	rs10085975	G	A	0.352183	1008
8	rs10085976	G	T	0.343254	1008
8	rs6985116	T	C	0.782738	1008
8	rs10957330	G	A	0.428571	1008
8	rs73690412	A	G	0.357143	1008
8	rs58246510	A	G	0.357143	1008
8	rs4273884	G	A	0.444444	1008
8	rs10102289	C	G	0.553571	1008
8	rs7836477	T	C	0.911706	1008
8	rs184836281	G	A	0.0416667	1008
8	rs13281387	G	A	0.426587	1008
8	rs13280939	A	G	0.426587	1008
8	rs7819350	T	C	0.359127	1008
8	rs13274546	A	C	0.426587	1008
8	rs6985039	C	T	0.426587	1008
8	rs76065752	T	A	0.127976	1008
8	rs72621460	A	C	0.356151	1008
8	rs9298090	A	T	0.784722	1008
8	rs4268162	C	T	0.113095	1008
8	rs72621461	A	G	0.364087	1008
8	rs4425790	T	A	0.912698	1008
8	rs7814515	T	A	0.438492	1008
8	rs7820286	T	G	0.4375	1008
8	rs7840142	A	G	0.436508	1008
8	rs77581113	A	G	0.112103	1008
8	rs118059791	G	A	0.0257937	1008
8	rs77038500	T	A	0.10119	1008
8	rs7014226	T	G	0.998016	1008
8	rs80189777	T	C	0.109127	1008
8	rs7824981	C	T	0.436508	1008
8	rs4573321	A	G	0.912698	1008
8	rs7829838	A	C	0.436508	1008
8	rs7829840	A	G	0.912698	1008
8	rs7833587	A	G	0.436508	1008
8	rs12675209	G	T	0.4375	1008
8	rs56734916	T	C	0.363095	1008
8	rs117964087	T	A	0.047619	1008
8	rs4548219	C	G	0.4375	1008
8	rs6998890	C	T	0.911706	1008
8	rs6999082	A	G	0.475198	1008
8	rs12675638	G	A	0.364087	1008
8	rs138802725	T	C	0.014881	1008
8	rs10102238	A	G	0.106151	1008
8	rs10089214	T	G	0.554563	1008
8	rs58981215	G	A	0.0873016	1008
8	rs60208692	G	A	0.0873016	1008
8	rs4481642	G	A	0.105159	1008
8	rs4481643	G	C	0.105159	1008
8	rs4737687	A	G	0.46131	1008
8	rs117639958	T	A	0.00892857	1008
8	rs78524442	G	A	0.105159	1008
8	rs7846563	C	T	0.0873016	1008
8	rs72621462	G	A	0.267857	1008
8	rs7813076	C	T	0.0873016	1008
8	rs4295699	A	G	0.0873016	1008
8	rs4260923	A	G	0.459325	1008
8	rs72621463	G	A	0.265873	1008
8	rs4263805	C	T	0.0873016	1008
8	rs6989338	T	C	0.46131	1008
8	rs7840415	G	A	0.0952381	1008
8	rs28519604	T	C	0.0982143	1008
8	rs73688173	T	C	0.265873	1008
8	rs73688174	T	G	0.265873	1008
8	rs72621464	G	T	0.265873	1008
8	rs28699391	A	G	0.0982143	1008
8	rs72621465	A	G	0.265873	1008
8	rs113613019	G	T	0.0982143	1008
8	rs12681957	G	C	0.460317	1008
8	rs28496551	G	A	0.0982143	1008
8	rs28645980	T	C	0.0982143	1008
8	rs3935035	T	G	0.467262	1008
8	rs7823966	A	G	0.465278	1008
8	rs72621466	A	G	0.270833	1008
8	rs6994298	G	C	0.463294	1008
8	rs4131481	C	A	0.0952381	1008
8	rs67046349	C	G	0.0714286	1008
8	rs7822326	T	C	0.0952381	1008
8	rs118161458	C	T	0.0228175	1008
8	rs10091505	A	T	0.465278	1008
8	rs10106552	T	C	0.369048	1008
8	rs11986768	C	T	0.465278	1008
8	rs60721646	G	A	0.46627	1008
8	rs61257891	C	T	0.0952381	1008
8	rs10103608	G	C	0.37004	1008
8	rs75359574	C	G	0.0297619	1008
8	rs6988513	A	G	0.0992063	1008
8	rs57609973	T	C	0.0952381	1008
8	rs72621467	A	T	0.270833	1008
8	rs183537358	G	A	0.0406746	1008
8	rs12680851	A	G	0.270833	1008
8	rs10957331	A	G	0.37004	1008
8	rs10046764	A	T	0.37004	1008
8	rs12546049	C	T	0.37004	1008
8	rs28605372	C	T	0.37004	1008
8	rs28698718	C	T	0.37004	1008
8	rs28395281	T	A	0.46627	1008
8	rs7825628	T	G	0.46627	1008
8	rs7841923	A	T	0.46627	1008
8	rs4737689	T	C	0.0952381	1008
8	rs72658917	G	A	0.00198413	1008
8	rs147145564	T	C	0.00595238	1008
8	rs10112478	C	G	0.100198	1008
8	rs4737690	T	G	0.46627	1008
8	rs7835805	A	G	0.0952381	1008
8	rs182833325	A	T	0.0376984	1008
8	rs7820796	C	G	0.371032	1008
8	rs4576457	A	C	0.371032	1008
8	rs117464095	A	T	0.111111	1008
8	rs58458557	C	T	0.0277778	1008
8	rs4466436	T	C	0.37004	1008
8	rs12550608	G	A	0.0992063	1008
8	rs12545730	A	T	0.37004	1008
8	rs147671151	C	T	0.0416667	1008
8	rs4078079	C	T	0.371032	1008
8	rs72621468	G	A	0.270833	1008
8	rs72621469	A	G	0.37004	1008
8	rs150884136	G	A	0.0912698	1008
8	rs73240850	C	T	0.0952381	1008
8	rs5024289	C	A	0.37004	1008
8	rs74970179	C	G	0.37004	1008
8	rs188385500	G	A	0.00694444	1008
8	rs10808741	G	T	0.37004	1008
8	rs12544244	A	T	0.294643	1008
8	rs10808742	G	C	0.37004	1008
8	rs12675654	T	G	0.166667	1008
8	rs7833783	A	G	0.475198	1008
8	rs13253321	G	C	0.0734127	1008
8	rs73240863	A	G	0.0952381	1008
8	rs10101964	C	T	0.46627	1008
8	rs4260925	A	G	0.46627	1008
8	rs12156257	G	A	0.37004	1008
8	rs139896572	G	T	0.0952381	1008
8	rs28852998	G	T	0.37004	1008
8	rs28864803	G	A	0.0992063	1008
8	rs75453333	G	A	0.37004	1008
8	rs78228810	G	A	0.0952381	1008
8	rs28796739	A	G	0.37004	1008
8	rs192709644	C	A	0.0327381	1008
8	rs117562081	C	T	0.0892857	1008
8	rs117821458	C	T	0.0188492	1008
8	rs146829104	T	C	0.00595238	1008
8	rs4737692	G	T	0.467262	1008
8	rs4737693	G	A	0.467262	1008
8	rs10097059	A	G	0.37004	1008
8	rs10957332	C	T	0.37004	1008
8	rs4737694	T	C	0.0962302	1008
8	rs4610790	C	G	0.467262	1008
8	rs72621470	A	G	0.37004	1008
8	rs35300531	G	A	0.0734127	1008
8	rs10093210	A	G	0.458333	1008
8	rs66537370	C	T	0.388889	1008
8	rs72621471	A	G	0.295635	1008
8	rs72658921	C	G	0.00198413	1008
8	rs67282733	C	A	0.388889	1008
8	rs148749662	T	C	0.00595238	1008
8	rs4348539	A	T	0.47123	1008
8	rs16931562	T	A	0.0813492	1008
8	rs68123968	C	T	0.388889	1008
8	rs73240893	T	C	0.0803571	1008
8	rs7840002	G	A	0.757937	1008
8	rs2002700	G	A	0.472222	1008
8	rs6996939	C	G	0.472222	1008
8	rs16931576	G	T	0.388889	1008
8	rs6997106	A	G	0.481151	1008
8	rs7826321	T	G	0.483135	1008
8	rs4335163	T	C	0.483135	1008
8	rs4465007	G	A	0.390873	1008
8	rs4397441	C	T	0.474206	1008
8	rs16931584	A	G	0.0843254	1008
8	rs4406438	A	C	0.436508	1008
8	rs76507187	C	G	0.0873016	1008
8	rs7011697	A	G	0.0446429	1008
8	rs1962030	G	A	0.434524	1008
8	rs75707825	C	T	0.0267857	1008
8	rs36012140	A	T	0.078373	1008
8	rs10105344	A	G	0.100198	1008
8	rs16931619	A	G	0.296627	1008
8	rs16931621	T	C	0.296627	1008
8	rs10109156	A	G	0.100198	1008
8	rs4412403	G	A	0.433532	1008
8	rs60166560	C	A	0.28373	1008
8	rs7829622	T	C	0.0456349	1008
8	rs148653303	C	T	0.00992063	1008
8	rs72621472	G	T	0.287698	1008
8	rs7000105	C	T	0.287698	1008
8	rs12548776	T	C	0.100198	1008
8	rs7004914	G	A	0.297619	1008
8	rs7009737	G	A	0.287698	1008
8	rs112753101	G	A	0.0446429	1008
8	rs10091866	G	A	0.100198	1008
8	rs16919022	T	A	0.284722	1008
8	rs7814233	C	A	0.100198	1008
8	rs6983551	C	T	0.100198	1008
8	rs6983979	G	A	0.100198	1008
8	rs74569255	A	G	0.00992063	1008
8	rs28439246	T	C	0.438492	1008
8	rs6998985	C	T	0.100198	1008
8	rs6999034	C	T	0.100198	1008
8	rs6999366	C	T	0.10119	1008
8	rs72621473	T	A	0.284722	1008
8	rs12544575	T	C	0.100198	1008
8	rs78987040	C	G	0.0347222	1008
8	rs10091699	G	A	0.284722	1008
8	rs7839848	G	A	0.104167	1008
8	rs6986199	A	T	0.0446429	1008
8	rs7012693	T	C	0.100198	1008
8	rs117358170	C	T	0.0357143	1008
8	rs6997215	G	T	0.100198	1008
8	rs4538926	T	A	0.125	1008
8	rs2002465	G	T	0.0793651	1008
8	rs16931683	A	G	0.28373	1008
8	rs72621474	C	T	0.28373	1008
8	rs72658936	C	T	0.100198	1008
8	rs4478612	G	A	0.0793651	1008
8	rs4637884	C	T	0.0793651	1008
8	rs7464903	A	G	0.0793651	1008
8	rs4311688	C	T	0.0793651	1008
8	rs58751145	G	T	0.25	1008
8	rs35550144	T	C	0.0803571	1008
8	rs12550158	A	T	0.100198	1008
8	rs35630273	C	G	0.0803571	1008
8	rs7011943	G	T	0.100198	1008
8	rs13266402	G	A	0.0803571	1008
8	rs6994526	T	C	0.100198	1008
8	rs11775661	C	T	0.100198	1008
8	rs4272420	C	T	0.0813492	1008
8	rs35134294	C	T	0.0813492	1008
8	rs10100778	A	G	0.511905	1008
8	rs10100890	C	A	0.509921	1008
8	rs10087973	T	G	0.511905	1008
8	rs10104122	A	G	0.511905	1008
8	rs62521296	T	A	0.0813492	1008
8	rs10957333	A	G	0.104167	1008
8	rs73242733	T	G	0.0535714	1008
8	rs62521297	G	A	0.0813492	1008
8	rs4556118	T	C	0.391865	1008
8	rs17361612	C	G	0.0813492	1008
8	rs17295863	G	A	0.0803571	1008
8	rs34489694	C	T	0.0793651	1008
8	rs72658938	T	C	0.0803571	1008
8	rs72658939	C	G	0.0803571	1008
8	rs72621475	C	G	0.286706	1008
8	rs13265777	C	A	0.0803571	1008
8	rs74372254	C	A	0.0376984	1008
8	rs193235350	T	A	0.0188492	1008
8	rs10100817	C	T	0.154762	1008
8	rs4737696	A	G	0.8125	1008
8	rs4515590	C	T	0.292659	1008
8	rs78256832	T	G	0.0406746	1008
8	rs35182379	C	T	0.480159	1008
8	rs75967418	T	C	0.015873	1008
8	rs34817759	G	A	0.155754	1008
8	rs12542373	T	A	0.811508	1008
8	rs6993911	C	G	0.479167	1008
8	rs141815097	G	A	0.030754	1008
8	rs4355810	G	C	0.323413	1008
8	rs12674475	A	G	0.478175	1008
8	rs10957334	G	A	0.479167	1008
8	rs77850440	A	G	0.294643	1008
8	rs4333639	T	C	0.326389	1008
8	rs4527915	C	T	0.8125	1008
8	rs16931695	T	G	0.0267857	1008
8	rs4576458	T	C	0.15377	1008
8	rs4262355	T	C	0.813492	1008
8	rs4527916	T	C	0.813492	1008
8	rs16931697	G	T	0.030754	1008
8	rs181281586	C	T	0.0178571	1008
8	rs181580163	A	G	0.015873	1008
8	rs34354543	C	T	0.162698	1008
8	rs7821841	C	T	0.813492	1008
8	rs62521304	C	A	0.309524	1008
8	rs7840526	T	G	0.166667	1008
8	rs13272279	T	G	0.167659	1008
8	rs117680720	A	G	0.0198413	1008
8	rs55921564	T	C	0.167659	1008
8	rs62521306	G	A	0.167659	1008
8	rs62521307	C	T	0.167659	1008
8	rs28478986	A	G	0.814484	1008
8	rs28804470	A	G	0.331349	1008
8	rs7463457	T	A	0.814484	1008
8	rs4543582	T	A	0.310516	1008
8	rs12155754	G	C	0.172619	1008
8	rs62521309	T	C	0.172619	1008
8	rs12156056	T	A	0.172619	1008
8	rs10104965	G	A	0.330357	1008
8	rs10091949	T	C	0.295635	1008
8	rs4236937	C	T	0.3125	1008
8	rs182056748	A	G	0.00892857	1008
8	rs113171614	T	C	0.0357143	1008
8	rs34743985	G	A	0.172619	1008
8	rs10095425	A	G	0.815476	1008
8	rs7815763	G	T	0.172619	1008
8	rs7837660	T	A	0.172619	1008
8	rs7819783	G	A	0.172619	1008
8	rs10090676	T	G	0.294643	1008
8	rs57982745	T	G	0.172619	1008
8	rs59355632	G	C	0.172619	1008
8	rs60172196	G	A	0.172619	1008
8	rs34768708	T	C	0.172619	1008
8	rs74510742	C	A	0.0793651	1008
8	rs35547851	T	C	0.185516	1008
8	rs7829628	C	T	0.172619	1008
8	rs7813755	T	C	0.172619	1008
8	rs12678249	C	T	0.329365	1008
8	rs35110567	G	T	0.172619	1008
8	rs13250750	A	T	0.172619	1008
8	rs12678743	G	A	0.330357	1008
8	rs13251259	A	G	0.172619	1008
8	rs13251343	A	C	0.172619	1008
8	rs13251630	A	C	0.172619	1008
8	rs13252709	G	A	0.172619	1008
8	rs28798395	G	A	0.294643	1008
8	rs76951040	A	G	0.0922619	1008
8	rs9643390	T	G	0.313492	1008
8	rs36107187	G	A	0.171627	1008
8	rs4400418	T	A	0.815476	1008
8	rs77328868	T	C	0.0277778	1008
8	rs34682173	T	C	0.171627	1008
8	rs4737697	A	T	0.314484	1008
8	rs57859199	G	A	0.168651	1008
8	rs62521319	T	C	0.315476	1008
8	rs28406713	G	A	0.328373	1008
8	rs73242773	C	T	0.0486111	1008
8	rs28733835	A	C	0.352183	1008
8	rs2956320	C	T	0.816468	1008
8	rs59692671	A	G	0.272817	1008
8	rs2956319	C	T	0.155754	1008
8	rs2956318	C	T	0.825397	1008
8	rs2956317	G	T	0.412698	1008
8	rs2956316	G	A	0.414683	1008
8	rs2956315	C	G	0.882937	1008
8	rs2980008	A	G	0.414683	1008
8	rs76198069	T	C	0.0416667	1008
8	rs2956314	A	C	0.882937	1008
8	rs56306400	T	C	0.426587	1008
8	rs80304503	G	A	0.0416667	1008
8	rs2956313	A	G	0.418651	1008
8	rs7817683	C	A	0.414683	1008
8	rs7817859	C	T	0.414683	1008
8	rs10504383	T	C	0.0416667	1008
8	rs2956312	A	G	0.415675	1008
8	rs62521321	C	T	0.424603	1008
8	rs10504382	T	G	0.426587	1008
8	rs2956311	T	A	0.414683	1008
8	rs4737205	G	A	0.0426587	1008
8	rs12674536	G	A	0.414683	1008
8	rs17549048	A	T	0.426587	1008
8	rs2980004	C	T	0.414683	1008
8	rs16931729	G	C	0.426587	1008
8	rs2956310	C	T	0.84127	1008
8	rs141646499	G	A	0.00496032	1008
8	rs2956309	T	C	0.84127	1008
8	rs2956308	A	T	0.414683	1008
8	rs7821402	C	T	0.00297619	1008
8	rs2980003	C	T	0.409722	1008
8	rs4387012	G	A	0.446429	1008
8	rs2980001	C	T	0.882937	1008
8	rs2979999	C	T	0.409722	1008
8	rs2956307	G	A	0.409722	1008
8	rs146814799	A	G	0.0257937	1008
8	rs2956306	G	A	0.406746	1008
8	rs2980009	T	C	0.892857	1008
8	rs7010619	G	A	0.0297619	1008
8	rs16931735	G	A	0.417659	1008
8	rs72658961	G	A	0.417659	1008
8	rs2956305	A	C	0.892857	1008
8	rs7843978	G	C	0.0297619	1008
8	rs6472166	G	A	0.417659	1008
8	rs10504381	G	A	0.417659	1008
8	rs2956304	G	A	0.863095	1008
8	rs2980006	T	C	0.863095	1008
8	rs28513309	A	G	0.416667	1008
8	rs2980005	G	A	0.446429	1008
8	rs6999457	C	A	0.416667	1008
8	rs2980000	G	A	0.446429	1008
8	rs16931744	C	T	0.030754	1008
8	rs2001648	C	T	0.862103	1008
8	rs7010585	C	T	0.446429	1008
8	rs7814538	G	A	0.892857	1008
8	rs72658967	C	T	0.414683	1008
8	rs9886369	C	T	0.892857	1008
8	rs12549317	T	C	0.448413	1008
8	rs4075627	G	A	0.871032	1008
8	rs181139182	A	T	0.0505952	1008
8	rs186460962	T	C	0.0505952	1008
8	rs7842129	A	G	0.0297619	1008
8	rs75572218	A	G	0.125992	1008
8	rs4480157	A	G	0.901786	1008
8	rs4481644	A	G	0.460317	1008
8	rs149945126	C	T	0.0138889	1008
8	rs12550184	G	C	0.181548	1008
8	rs59125442	T	C	0.428571	1008
8	rs7831791	A	G	0.0287698	1008
8	rs4332170	G	A	0.882937	1008
8	rs4737698	G	A	0.279762	1008
8	rs79608535	T	C	0.0218254	1008
8	rs73249316	G	A	0.0813492	1008
8	rs141307094	T	A	0.0763889	1008
8	rs57679560	T	C	0.0337302	1008
8	rs145605872	T	C	0.0406746	1008
8	rs148224726	G	C	0.0753968	1008
8	rs76265474	T	A	0.0327381	1008
8	rs141178070	T	A	0.0257937	1008
8	rs73249400	A	G	0.0337302	1008
8	rs6472169	T	A	0.595238	1008
8	rs11986276	G	A	0.108135	1008
8	rs111682314	C	T	0.486111	1008
8	rs370498615	A	C	0.0396825	1008
8	rs117242275	T	C	0.0376984	1008
8	rs6983165	A	C	0.598214	1008
8	rs13255324	C	T	0.453373	1008
8	rs10103076	A	G	0.0327381	1008
8	rs7823942	A	T	0.109127	1008
8	rs73251217	T	C	0.0327381	1008
8	rs10283351	A	G	0.487103	1008
8	rs4601358	T	C	0.456349	1008
8	rs28862984	C	T	0.0337302	1008
8	rs4621839	C	T	0.592262	1008
8	rs4549813	C	G	0.558532	1008
8	rs183718949	T	C	0.0168651	1008
8	rs28651850	C	G	0.563492	1008
8	rs147804480	C	T	0.0248016	1008
8	rs4599854	G	A	0.381944	1008
8	rs61692309	A	G	0.165675	1008
8	rs57293484	C	T	0.165675	1008
8	rs57653624	T	G	0.165675	1008
8	rs4592083	T	A	0.382937	1008
8	rs116931379	A	C	0.116071	1008
8	rs4278187	C	T	0.382937	1008
8	rs7842077	C	T	0.451389	1008
8	rs188212149	G	A	0.0188492	1008
8	rs10098374	A	G	0.617063	1008
8	rs7836646	T	C	0.382937	1008
8	rs139495729	G	T	0.015873	1008
8	rs4737701	A	G	0.382937	1008
8	rs138344245	C	T	0.0198413	1008
8	rs4132352	C	T	0.382937	1008
8	rs78324638	A	T	0.160714	1008
8	rs7006804	A	C	0.609127	1008
8	rs4342643	A	G	0.447421	1008
8	rs9643391	C	T	0.391865	1008
8	rs4581094	C	A	0.391865	1008
8	rs80137622	G	A	0.160714	1008
8	rs4443698	G	A	0.391865	1008
8	rs192399751	G	A	0.015873	1008
8	rs7814615	A	G	0.447421	1008
8	rs76660968	G	C	0.161706	1008
8	rs60791055	T	C	0.446429	1008
8	rs74447951	A	T	0.0109127	1008
8	rs4592084	C	G	0.446429	1008
8	rs13259718	G	A	0.446429	1008
8	rs6995065	C	A	0.392857	1008
8	rs72658980	G	C	0.392857	1008
8	rs6999418	A	G	0.392857	1008
8	rs34441204	A	G	0.445437	1008
8	rs4474058	G	T	0.393849	1008
8	rs4737704	C	T	0.555556	1008
8	rs10095326	C	T	0.39881	1008
8	rs78287434	G	T	0.0168651	1008
8	rs7016016	A	G	0.392857	1008
8	rs6998613	T	C	0.392857	1008
8	rs6982800	G	A	0.392857	1008
8	rs4451336	G	A	0.396825	1008
8	rs13258595	G	A	0.161706	1008
8	rs13266206	A	G	0.667659	1008
8	rs6994272	G	T	0.19246	1008
8	rs6994676	C	T	0.197421	1008
8	rs6472174	G	T	0.592262	1008
8	rs56898229	G	A	0.109127	1008
8	rs28719950	A	G	0.195437	1008
8	rs4582599	G	A	0.612103	1008
8	rs79223454	G	A	0.0585317	1008
8	rs28722853	G	A	0.613095	1008
8	rs10098658	C	G	0.612103	1008
8	rs10113401	T	A	0.612103	1008
8	rs28726344	C	T	0.195437	1008
8	rs10098969	G	A	0.416667	1008
8	rs6651302	C	T	0.612103	1008
8	rs6651303	C	T	0.612103	1008
8	rs10088791	T	C	0.612103	1008
8	rs74856570	T	C	0.193452	1008
8	rs6991639	A	C	0.612103	1008
8	rs6472175	G	T	0.612103	1008
8	rs6472176	A	G	0.612103	1008
8	rs6472177	G	T	0.612103	1008
8	rs4592085	G	A	0.612103	1008
8	rs6415602	G	A	0.417659	1008
8	rs4324954	A	C	0.416667	1008
8	rs10109830	A	G	0.194444	1008
8	rs62506063	T	C	0.0892857	1008
8	rs77476195	C	T	0.157738	1008
8	rs72658987	G	C	0.333333	1008
8	rs62506064	C	T	0.420635	1008
8	rs7842442	C	T	0.422619	1008
8	rs4599855	T	C	0.62004	1008
8	rs4487817	A	C	0.62004	1008
8	rs10112944	G	A	0.419643	1008
8	rs4737709	A	G	0.435516	1008
8	rs6472179	A	G	0.414683	1008
8	rs149703935	C	T	0.178571	1008
8	rs12547966	G	A	0.235119	1008
8	rs55756474	T	C	0.178571	1008
8	rs10435611	T	C	0.149802	1008
8	rs10435573	G	A	0.41369	1008
8	rs147216881	A	G	0.178571	1008
8	rs7000812	G	T	0.235119	1008
8	rs145180140	T	A	0.0178571	1008
8	rs7001514	C	T	0.235119	1008
8	rs76584922	A	G	0.178571	1008
8	rs7819548	A	G	0.235119	1008
8	rs148430703	A	C	0.0128968	1008
8	rs60015363	G	A	0.173611	1008
8	rs72658989	G	A	0.235119	1008
8	rs13253048	A	G	0.235119	1008
8	rs12544654	T	C	0.235119	1008
8	rs4076715	G	T	0.235119	1008
8	rs34994298	G	A	0.41369	1008
8	rs12056787	A	G	0.178571	1008
8	rs76550422	G	A	0.0863095	1008
8	rs12056482	G	C	0.178571	1008
8	rs4427208	C	T	0.235119	1008
8	rs57728118	A	G	0.0873016	1008
8	rs142535778	T	C	0.0208333	1008
8	rs78662653	C	A	0.177579	1008
8	rs76795903	A	G	0.0248016	1008
```
