## Supplementary material for "Characterization of shared and ancestry-specific signals driving complex traits using multi-ancestry fine-mapping": s2_ref.bim

```
8	rs61125876	0	65108947	A	T
8	rs6994950	0	65109177	C	T
8	rs61518228	0	65109224	C	T
8	rs78233284	0	65111246	A	G
8	rs184603859	0	65113630	G	C
8	rs6983216	0	65113794	C	A
8	rs1485508	0	65114171	A	C
8	rs13268763	0	65115733	T	C
8	rs7014089	0	65115774	T	C
8	rs936794	0	65116073	A	G
8	rs75568616	0	65116496	G	A
8	rs113303795	0	65117596	G	A
8	rs56056312	0	65117696	T	C
8	rs73244592	0	65118604	A	G
8	rs114286773	0	65119221	T	C
8	rs56821160	0	65119249	T	C
8	rs6987428	0	65119890	G	A
8	rs10957303	0	65120161	C	A
8	rs77247937	0	65120787	G	C
8	rs77460355	0	65120791	G	A
8	rs10106817	0	65121053	C	T
8	rs144871564	0	65121195	A	C
8	rs10808735	0	65121299	T	C
8	rs11990688	0	65121729	G	C
8	rs12680185	0	65121791	T	A
8	rs58934870	0	65121906	G	A
8	rs7008352	0	65123661	C	T
8	rs28521674	0	65123871	C	T
8	rs11992818	0	65124209	C	T
8	rs78814725	0	65124480	T	A
8	rs12547529	0	65125295	G	A
8	rs34966923	0	65125304	C	G
8	rs1385606	0	65125714	C	T
8	rs111248175	0	65125987	C	T
8	rs73246203	0	65128132	C	G
8	rs4588892	0	65128517	T	C
8	rs10088800	0	65128677	A	G
8	rs4573320	0	65128758	T	C
8	rs4146360	0	65129459	C	A
8	rs72652642	0	65130580	A	G
8	rs7830531	0	65131169	T	C
8	rs74386865	0	65131489	A	G
8	rs28423974	0	65131688	A	G
8	rs76948115	0	65132541	T	C
8	rs4620321	0	65132948	T	C
8	rs2356662	0	65133678	T	C
8	rs2054777	0	65135602	C	T
8	rs2356661	0	65136448	A	G
8	rs1485486	0	65136579	A	G
8	rs1011856	0	65136858	T	C
8	rs1011857	0	65137604	A	G
8	rs10103972	0	65138048	A	G
8	rs16930961	0	65138263	G	A
8	rs1899051	0	65139965	A	G
8	rs1899050	0	65140048	G	A
8	rs1899049	0	65140096	G	T
8	rs117526490	0	65143071	C	A
8	rs16930969	0	65143126	C	T
8	rs1948035	0	65143543	A	T
8	rs6983423	0	65144104	A	G
8	rs2629628	0	65144533	A	T
8	rs72652651	0	65144556	T	C
8	rs190304296	0	65144801	C	T
8	rs13267683	0	65145957	G	A
8	rs12335044	0	65146780	T	C
8	rs2629620	0	65147184	C	A
8	rs1971832	0	65147860	T	G
8	rs60726853	0	65150262	G	C
8	rs2220203	0	65150994	C	T
8	rs10957304	0	65151971	T	A
8	rs77000963	0	65152136	T	G
8	rs34584966	0	65152437	A	G
8	rs151301773	0	65153030	G	C
8	rs199818013	0	65153775	T	C
8	rs57350881	0	65155484	A	T
8	rs138108168	0	65155851	G	C
8	rs59388032	0	65158902	G	C
8	rs78720863	0	65158927	G	A
8	rs80328935	0	65159555	A	G
8	rs75741975	0	65159628	C	T
8	rs79800489	0	65159661	C	T
8	rs11775076	0	65160453	T	C
8	rs9886424	0	65161216	T	C
8	rs66771575	0	65161507	T	C
8	rs117571941	0	65161745	A	T
8	rs6983018	0	65163128	T	C
8	rs77182660	0	65163399	G	C
8	rs893827	0	65163718	T	G
8	rs74962581	0	65163743	G	A
8	rs16930978	0	65165103	G	A
8	rs16930983	0	65165153	G	A
8	rs16930984	0	65165397	T	C
8	rs16930988	0	65165645	T	G
8	rs117811065	0	65166031	A	G
8	rs7845826	0	65166439	C	T
8	rs17222094	0	65166526	T	C
8	rs76133548	0	65168178	A	T
8	rs73244051	0	65168342	G	A
8	rs10504374	0	65169017	T	C
8	rs140935119	0	65169510	C	T
8	rs78281150	0	65170298	A	G
8	rs1440140	0	65170895	G	A
8	rs58529141	0	65171361	C	T
8	rs2028391	0	65171544	T	G
8	rs2883988	0	65171898	A	G
8	rs2119184	0	65172420	A	C
8	rs2165251	0	65172527	A	G
8	rs2218167	0	65173265	C	T
8	rs10110463	0	65174630	A	C
8	rs67315487	0	65174930	T	G
8	rs35646721	0	65175053	T	C
8	rs78299236	0	65177148	C	A
8	rs10102005	0	65178034	C	T
8	rs117772562	0	65179004	T	G
8	rs376564355	0	65181026	G	T
8	rs35009220	0	65181053	T	C
8	rs16930997	0	65181152	G	A
8	rs755764	0	65183082	G	A
8	rs755765	0	65183399	A	T
8	rs17313886	0	65183965	C	T
8	rs1440142	0	65186105	T	C
8	rs11778740	0	65186322	A	G
8	rs7822543	0	65186350	A	C
8	rs75970988	0	65186508	T	A
8	rs2356665	0	65186616	C	A
8	rs4515592	0	65187013	C	T
8	rs1440143	0	65188055	T	A
8	rs10110750	0	65188498	T	G
8	rs28395378	0	65188584	C	A
8	rs191166720	0	65189964	A	T
8	rs66464473	0	65189980	C	T
8	rs79380752	0	65190209	A	G
8	rs6989276	0	65190785	A	G
8	rs17313991	0	65190888	T	C
8	rs6994670	0	65191812	A	G
8	rs10095433	0	65192072	T	C
8	rs11787111	0	65192451	G	A
8	rs7000098	0	65192690	C	T
8	rs6982872	0	65193137	T	C
8	rs10957305	0	65193342	A	G
8	rs60109366	0	65193903	T	C
8	rs57278897	0	65194212	C	T
8	rs58221439	0	65194425	T	G
8	rs76560692	0	65194899	C	T
8	rs74859609	0	65195515	A	G
8	rs146841621	0	65195589	G	A
8	rs6998816	0	65195953	T	C
8	rs17314250	0	65196279	A	G
8	rs59121905	0	65196939	C	G
8	rs1371686	0	65197487	G	A
8	rs1371685	0	65197740	C	T
8	rs1371684	0	65197752	A	G
8	rs12056467	0	65198062	T	C
8	rs4478613	0	65200179	T	A
8	rs59517789	0	65200213	C	T
8	rs10957306	0	65200291	C	T
8	rs1579696	0	65201316	C	A
8	rs28895626	0	65201963	T	C
8	rs28778277	0	65202152	C	T
8	rs187949458	0	65202748	C	A
8	rs533188420	0	65202806	G	A
8	rs75170579	0	65203730	T	C
8	rs1440137	0	65204091	A	C
8	rs1371683	0	65204919	T	G
8	rs10111329	0	65205247	G	A
8	rs60784950	0	65205426	C	T
8	rs10087311	0	65206418	C	G
8	rs147990281	0	65206514	C	A
8	rs10090207	0	65206537	C	T
8	rs117982975	0	65206551	G	A
8	rs73690605	0	65206864	G	A
8	rs10105633	0	65206905	T	C
8	rs28643545	0	65207294	C	G
8	rs13252892	0	65207854	G	A
8	rs57666867	0	65207921	G	C
8	rs7822866	0	65209324	C	T
8	rs10097129	0	65210446	T	A
8	rs118061075	0	65210536	C	T
8	rs34215741	0	65211043	A	G
8	rs1440136	0	65212430	C	G
8	rs7841666	0	65212922	A	G
8	rs971236	0	65213478	A	G
8	rs10097471	0	65213703	G	T
8	rs7830401	0	65213794	T	A
8	rs58715168	0	65214343	T	G
8	rs10504375	0	65214492	T	C
8	rs9298081	0	65215119	A	G
8	rs138475183	0	65215134	G	T
8	rs74961097	0	65215716	G	A
8	rs10105676	0	65215884	G	A
8	rs58326689	0	65215903	G	A
8	rs72505488	0	65216302	G	A
8	rs79761944	0	65216556	G	T
8	rs73690606	0	65216660	G	A
8	rs190937	0	65216854	T	C
8	rs57343918	0	65219220	C	T
8	rs147809109	0	65219530	C	A
8	rs11995170	0	65219672	C	T
8	rs10087386	0	65220152	T	G
8	rs73690607	0	65220906	A	T
8	rs16931063	0	65222139	C	A
8	rs377055063	0	65222861	A	C
8	rs1347758	0	65223098	T	C
8	rs28589728	0	65223638	G	A
8	rs11992099	0	65223769	A	G
8	rs36108177	0	65224215	C	A
8	rs2083185	0	65224370	G	T
8	rs7840001	0	65224967	A	G
8	rs1595482	0	65225954	A	G
8	rs11990923	0	65226277	T	C
8	rs145844949	0	65226484	A	G
8	rs59645733	0	65226595	G	A
8	rs1438228	0	65226640	A	C
8	rs10099867	0	65226862	A	C
8	rs1595483	0	65226881	G	C
8	rs298194	0	65227070	G	A
8	rs11998088	0	65228207	C	T
8	rs9298082	0	65228453	T	A
8	rs59524902	0	65228728	G	A
8	rs7834294	0	65229114	G	T
8	rs35845730	0	65229937	G	T
8	rs77864368	0	65230042	T	C
8	rs62521215	0	65230063	A	G
8	rs62521216	0	65230368	A	G
8	rs561996257	0	65231804	T	G
8	rs56789761	0	65231900	T	C
8	rs143585921	0	65232022	G	A
8	rs146163695	0	65232590	T	C
8	rs149062608	0	65232744	T	A
8	rs146166150	0	65233299	G	C
8	rs12547329	0	65234221	T	G
8	rs150019065	0	65234654	G	A
8	rs7828574	0	65234947	C	T
8	rs28631026	0	65234983	C	T
8	rs183705280	0	65234990	C	T
8	rs10957308	0	65235506	A	G
8	rs12335124	0	65236018	T	C
8	rs12334830	0	65236314	C	G
8	rs1438229	0	65236952	A	G
8	rs10090928	0	65237207	C	T
8	rs55758770	0	65237449	T	G
8	rs117113655	0	65237756	C	G
8	rs73690609	0	65237966	C	T
8	rs13252463	0	65237997	C	A
8	rs7817906	0	65238326	C	A
8	rs12708021	0	65238605	C	A
8	rs7840690	0	65239095	T	G
8	rs67633283	0	65239486	A	G
8	rs57389441	0	65239603	A	C
8	rs13274668	0	65240061	T	A
8	rs13275299	0	65240283	T	C
8	rs76270035	0	65241461	G	C
8	rs13257322	0	65242166	A	G
8	rs11993477	0	65242655	G	T
8	rs141564685	0	65242659	A	G
8	rs11986260	0	65242706	A	G
8	rs117658477	0	65242822	T	C
8	rs10093773	0	65243151	C	T
8	rs182696021	0	65243660	C	A
8	rs17223648	0	65244543	G	A
8	rs1837193	0	65245116	T	C
8	rs10101906	0	65245163	G	A
8	rs13254698	0	65245350	T	C
8	rs7844448	0	65246637	T	C
8	rs7824601	0	65248253	T	G
8	rs78682780	0	65248408	T	C
8	rs10957309	0	65248943	A	T
8	rs1438230	0	65249209	T	A
8	rs10104164	0	65250883	C	T
8	rs74344177	0	65251215	T	C
8	rs10957310	0	65251572	A	G
8	rs59375354	0	65252872	A	T
8	rs60953601	0	65252983	C	T
8	rs9298083	0	65253331	T	A
8	rs17315206	0	65254172	G	A
8	rs58928116	0	65254405	G	A
8	rs13262851	0	65254663	G	A
8	rs2008156	0	65254903	T	C
8	rs2008164	0	65254976	T	C
8	rs11986954	0	65255468	G	T
8	rs10096133	0	65256119	A	G
8	rs139171221	0	65256655	C	T
8	rs79273113	0	65256906	A	G
8	rs1899047	0	65258301	G	T
8	rs1899048	0	65258742	C	T
8	rs10110341	0	65259103	T	C
8	rs10098936	0	65259467	G	A
8	rs10099728	0	65260306	C	T
8	rs139507156	0	65262335	C	T
8	rs1370746	0	65263089	T	C
8	rs77639730	0	65264500	T	C
8	rs139569415	0	65265241	T	G
8	rs73687205	0	65265635	T	A
8	rs150179825	0	65267330	C	T
8	rs56207344	0	65268032	A	G
8	rs148623850	0	65268270	T	G
8	rs35911912	0	65268309	A	G
8	rs4027692	0	65268558	A	G
8	rs4416859	0	65268559	A	G
8	rs298190	0	65270624	A	T
8	rs298191	0	65271861	G	A
8	rs298192	0	65272478	G	A
8	rs76203428	0	65272761	G	A
8	rs13263664	0	65274434	A	G
8	rs298193	0	65276204	G	T
8	rs137897048	0	65277022	A	G
8	rs2577888	0	65277469	A	C
8	rs298203	0	65277726	A	T
8	rs298204	0	65277946	C	T
8	rs298205	0	65281771	C	A
8	rs112748912	0	65282105	G	C
8	rs298206	0	65282499	T	A
8	rs298207	0	65282597	A	G
8	rs298208	0	65282785	A	G
8	rs72654507	0	65283278	G	A
8	rs2577887	0	65283500	A	G
8	rs1440144	0	65283588	G	T
8	rs190938	0	65283691	G	T
8	rs79319596	0	65288013	G	A
8	rs118037648	0	65290217	G	T
8	rs4737670	0	65290323	G	C
8	rs298210	0	65290369	A	G
8	rs298211	0	65290439	G	C
8	rs298212	0	65290650	C	T
8	rs192721	0	65291053	A	T
8	rs298213	0	65291266	A	C
8	rs298214	0	65292781	T	C
8	rs298215	0	65293055	T	G
8	rs298216	0	65293195	C	G
8	rs298217	0	65294662	G	C
8	rs298218	0	65294672	G	A
8	rs2289418	0	65294831	C	T
8	rs298219	0	65295251	G	T
8	rs4737191	0	65295491	T	C
8	rs298196	0	65296602	C	T
8	rs298197	0	65296964	G	A
8	rs298198	0	65297166	A	G
8	rs298199	0	65297600	G	T
8	rs72654518	0	65298207	G	A
8	rs298200	0	65298302	A	G
8	rs298201	0	65299145	C	T
8	rs298176	0	65299861	T	A
8	rs298177	0	65299877	G	A
8	rs298179	0	65300873	G	A
8	rs78717971	0	65301219	A	G
8	rs298180	0	65302273	A	G
8	rs4737671	0	65302438	T	A
8	rs116912590	0	65302793	C	T
8	rs298181	0	65303114	G	A
8	rs298182	0	65303535	A	G
8	rs298183	0	65303657	T	G
8	rs1816658	0	65304073	A	G
8	rs298184	0	65304111	G	A
8	rs1438231	0	65304994	A	C
8	rs298185	0	65305203	G	A
8	rs298186	0	65305334	C	T
8	rs59554614	0	65305565	C	A
8	rs72654531	0	65306160	A	G
8	rs298187	0	65306169	G	A
8	rs72654533	0	65306181	C	G
8	rs149013006	0	65306416	G	A
8	rs72654537	0	65307593	T	G
8	rs2577908	0	65309512	T	C
8	rs16931156	0	65309870	G	A
8	rs2577907	0	65310171	G	A
8	rs2612615	0	65310206	A	G
8	rs2612614	0	65310836	A	G
8	rs11780414	0	65311002	G	T
8	rs10957311	0	65311200	A	G
8	rs78917324	0	65311649	A	G
8	rs4604479	0	65312647	A	G
8	rs66858052	0	65312915	C	T
8	rs182317984	0	65313054	C	T
8	rs2577906	0	65314480	A	C
8	rs111322418	0	65314894	G	T
8	rs113903237	0	65315873	A	G
8	rs138704572	0	65317106	G	C
8	rs3098343	0	65317541	T	C
8	rs144431242	0	65317551	T	C
8	rs148415900	0	65317669	G	T
8	rs112185374	0	65318079	C	A
8	rs118125298	0	65318130	G	A
8	rs72654556	0	65318170	G	A
8	rs2612613	0	65318265	G	T
8	rs2612611	0	65318531	T	G
8	rs2577905	0	65320219	T	G
8	rs72654561	0	65320701	C	T
8	rs2612610	0	65320773	A	G
8	rs2577904	0	65320954	G	A
8	rs72654564	0	65321512	G	A
8	rs16919018	0	65322369	G	T
8	rs72654566	0	65324263	T	G
8	rs2600475	0	65325355	C	T
8	rs16931164	0	65326036	C	A
8	rs2612609	0	65326407	C	T
8	rs1869024	0	65326707	G	A
8	rs56090938	0	65326922	G	A
8	rs2600474	0	65327089	T	C
8	rs4737672	0	65327569	C	T
8	rs1155098	0	65328394	C	A
8	rs78130388	0	65329030	G	T
8	rs2577903	0	65329513	G	A
8	rs2612604	0	65330616	A	G
8	rs72654572	0	65330781	G	T
8	rs79824655	0	65331863	C	A
8	rs2600478	0	65332897	T	G
8	rs2600479	0	65332917	T	C
8	rs2600480	0	65333446	A	G
8	rs72654575	0	65333736	G	A
8	rs2577901	0	65335545	C	T
8	rs2612605	0	65336482	A	G
8	rs2577900	0	65336889	G	A
8	rs2612606	0	65337163	C	A
8	rs140296652	0	65337879	C	T
8	rs16931172	0	65338420	G	A
8	rs56087459	0	65338565	G	A
8	rs2612607	0	65340163	A	G
8	rs2612608	0	65340628	T	C
8	rs2600467	0	65341428	T	C
8	rs2246411	0	65341470	A	G
8	rs72654580	0	65343129	T	C
8	rs11782401	0	65343369	C	T
8	rs144069338	0	65343470	T	C
8	rs10957312	0	65344089	C	T
8	rs35320557	0	65345720	G	A
8	rs72654583	0	65346890	G	A
8	rs3110289	0	65346936	C	T
8	rs2612601	0	65347317	T	A
8	rs2612600	0	65347906	A	G
8	rs2577899	0	65348017	A	G
8	rs2600472	0	65348272	G	C
8	rs2612599	0	65348577	G	A
8	rs2600471	0	65348621	T	C
8	rs16931194	0	65348846	G	C
8	rs16931195	0	65349027	C	T
8	rs59712423	0	65350244	T	C
8	rs11784906	0	65350871	C	T
8	rs2577898	0	65351833	G	A
8	rs72654591	0	65351962	G	A
8	rs2577897	0	65353057	C	T
8	rs2600470	0	65353181	T	A
8	rs16931205	0	65355953	G	C
8	rs12543248	0	65356771	G	A
8	rs2600469	0	65356979	C	T
8	rs2600468	0	65357040	G	A
8	rs2612603	0	65357610	G	A
8	rs3100116	0	65358853	T	G
8	rs10094274	0	65358884	G	C
8	rs3110288	0	65358894	C	T
8	rs117812280	0	65359705	T	C
8	rs2577896	0	65360541	A	G
8	rs75218460	0	65360873	A	C
8	rs75240134	0	65360947	G	A
8	rs2612598	0	65361087	T	A
8	rs9643568	0	65361194	G	A
8	rs2577895	0	65361524	A	G
8	rs2577894	0	65361609	A	G
8	rs16931217	0	65361667	G	A
8	rs2577893	0	65361795	A	G
8	rs17356383	0	65361909	G	A
8	rs2612596	0	65361993	C	A
8	rs2612595	0	65362019	C	T
8	rs72654596	0	65362128	C	T
8	rs151212341	0	65362135	C	T
8	rs16931229	0	65362524	G	T
8	rs2612594	0	65362559	G	C
8	rs111638077	0	65363007	G	A
8	rs2612589	0	65364445	T	C
8	rs2612588	0	65364718	T	C
8	rs1376773	0	65364858	G	A
8	rs1823667	0	65364994	C	T
8	rs2218045	0	65365201	A	G
8	rs75829841	0	65366285	T	G
8	rs80087844	0	65366535	A	C
8	rs2600466	0	65366600	C	T
8	rs726561	0	65368227	G	A
8	rs72654600	0	65369823	C	T
8	rs72654601	0	65370220	T	G
8	rs7820044	0	65370222	T	C
8	rs2600476	0	65370653	T	C
8	rs17271629	0	65371610	C	A
8	rs2577891	0	65372704	A	G
8	rs28470172	0	65374809	G	A
8	rs74884774	0	65375812	C	A
8	rs12678303	0	65375946	G	C
8	rs6472142	0	65376139	C	T
8	rs10282793	0	65376664	A	G
8	rs112240000	0	65378076	A	G
8	rs10957313	0	65378160	A	T
8	rs1530051	0	65379377	C	T
8	rs1530052	0	65379428	A	G
8	rs12544855	0	65379896	G	C
8	rs10504376	0	65380931	A	G
8	rs149565692	0	65380939	C	T
8	rs72656409	0	65382377	G	A
8	rs72656411	0	65382510	T	C
8	rs372940516	0	65385123	C	T
8	rs150940127	0	65385178	C	G
8	rs118111776	0	65385280	G	A
8	rs16931253	0	65385358	A	T
8	rs74586055	0	65386463	T	C
8	rs16931257	0	65387348	C	T
8	rs7836768	0	65387467	A	G
8	rs12056689	0	65387986	C	T
8	rs79191605	0	65388392	C	G
8	rs57824870	0	65388740	T	C
8	rs28703225	0	65389957	G	C
8	rs921498	0	65391149	G	A
8	rs16931267	0	65392030	A	G
8	rs78164175	0	65393061	C	T
8	rs10504377	0	65393079	C	T
8	rs12682100	0	65393213	C	T
8	rs16931273	0	65393323	T	C
8	rs10504378	0	65393486	T	C
8	rs188347468	0	65393722	C	T
8	rs75143900	0	65395784	T	C
8	rs958050	0	65396027	G	A
8	rs116174306	0	65397179	G	C
8	rs4633099	0	65397684	G	A
8	rs73234047	0	65398960	G	A
8	rs16931280	0	65399788	C	T
8	rs7819629	0	65399964	T	G
8	rs78461165	0	65400070	T	C
8	rs10957315	0	65400656	G	C
8	rs1451866	0	65400793	A	T
8	rs13439473	0	65401078	A	G
8	rs13438939	0	65401237	G	C
8	rs3862072	0	65402084	A	G
8	rs7815546	0	65402555	G	C
8	rs10100650	0	65403087	C	T
8	rs10100653	0	65403099	C	G
8	rs10103787	0	65403455	A	G
8	rs10103906	0	65403562	A	G
8	rs7821051	0	65404254	A	G
8	rs57377912	0	65404677	T	A
8	rs7825399	0	65404793	C	T
8	rs144409224	0	65405455	A	G
8	rs140285591	0	65405690	T	A
8	rs139796554	0	65405708	C	T
8	rs4437693	0	65405817	A	G
8	rs10112285	0	65405989	C	T
8	rs1597728	0	65406733	A	T
8	rs1584693	0	65407392	T	C
8	rs1584694	0	65407402	G	A
8	rs7815206	0	65408331	G	A
8	rs75080321	0	65408378	C	T
8	rs10102719	0	65408628	A	G
8	rs10103050	0	65408812	C	A
8	rs10103390	0	65408921	G	C
8	rs146130893	0	65409152	A	G
8	rs111685946	0	65409386	T	C
8	rs72656418	0	65409666	C	T
8	rs6993238	0	65409919	A	C
8	rs62519773	0	65410572	G	T
8	rs13276064	0	65410757	G	A
8	rs145219445	0	65410765	A	G
8	rs7829761	0	65411245	G	C
8	rs2010074	0	65411661	T	G
8	rs2218914	0	65412042	G	A
8	rs35909027	0	65413828	T	A
8	rs79637966	0	65414856	T	A
8	rs72656420	0	65415583	G	A
8	rs56825365	0	65415588	G	A
8	rs7007695	0	65415837	T	A
8	rs80028809	0	65416651	A	C
8	rs78756977	0	65416732	G	T
8	rs62519776	0	65416776	T	A
8	rs77318869	0	65417672	G	A
8	rs74353349	0	65417993	G	A
8	rs62519778	0	65418417	G	C
8	rs10093717	0	65418895	A	G
8	rs10094292	0	65419106	G	A
8	rs7812401	0	65419926	A	G
8	rs7831001	0	65419954	T	C
8	rs7813266	0	65420445	C	G
8	rs72656423	0	65421267	C	T
8	rs62519779	0	65421349	G	A
8	rs16931290	0	65422363	G	A
8	rs896493	0	65422496	C	T
8	rs36110523	0	65422562	T	A
8	rs6997341	0	65423324	A	G
8	rs13248704	0	65424275	G	A
8	rs189996290	0	65424401	G	A
8	rs4357325	0	65425528	T	C
8	rs28790340	0	65426278	C	T
8	rs75091736	0	65426501	A	G
8	rs192367354	0	65426758	C	T
8	rs72656432	0	65426898	T	C
8	rs78762561	0	65427015	C	T
8	rs10108174	0	65427707	A	G
8	rs62519783	0	65428080	G	A
8	rs62519784	0	65428200	G	C
8	rs13270248	0	65428296	A	G
8	rs62519785	0	65428397	C	T
8	rs138116723	0	65429032	G	A
8	rs144970210	0	65430463	T	G
8	rs117024833	0	65430477	A	G
8	rs10504379	0	65430892	G	A
8	rs10504380	0	65430900	C	T
8	rs62519787	0	65431731	C	G
8	rs7017425	0	65432449	A	G
8	rs62519788	0	65432577	C	A
8	rs78609617	0	65433459	T	G
8	rs57604792	0	65434115	A	C
8	rs17272476	0	65434288	C	T
8	rs62519790	0	65434821	A	G
8	rs1376771	0	65436090	T	C
8	rs1451865	0	65436968	T	C
8	rs181819177	0	65437181	G	A
8	rs77772931	0	65437437	T	C
8	rs7813444	0	65437506	A	G
8	rs7814393	0	65438121	A	C
8	rs7832902	0	65438172	T	C
8	rs77339842	0	65438252	G	T
8	rs16931296	0	65439493	G	A
8	rs7824378	0	65440217	C	A
8	rs11990980	0	65441364	C	G
8	rs73689529	0	65442264	T	C
8	rs1597727	0	65442308	A	G
8	rs11996600	0	65442754	T	A
8	rs80026880	0	65442777	G	A
8	rs75395593	0	65443596	G	C
8	rs12056827	0	65446330	C	T
8	rs10957316	0	65446429	T	C
8	rs7012569	0	65446636	T	G
8	rs6992228	0	65446638	A	C
8	rs9643569	0	65446689	G	A
8	rs74304928	0	65447293	A	G
8	rs1451863	0	65447831	A	C
8	rs12056691	0	65448437	C	T
8	rs186657262	0	65449138	C	G
8	rs6472146	0	65449168	G	C
8	rs76458112	0	65450190	A	G
8	rs6981465	0	65450254	G	T
8	rs144599073	0	65450402	C	T
8	rs146679081	0	65450651	G	A
8	rs16931298	0	65451171	C	T
8	rs1530896	0	65451769	G	A
8	rs1968677	0	65451979	A	C
8	rs118179493	0	65453371	G	A
8	rs7831241	0	65453506	A	G
8	rs7831363	0	65453527	C	A
8	rs62519798	0	65453835	C	A
8	rs75933402	0	65454912	A	T
8	rs62519799	0	65455203	A	T
8	rs16931302	0	65456240	G	A
8	rs16931304	0	65456275	C	T
8	rs10097877	0	65457398	A	G
8	rs57145012	0	65459657	G	C
8	rs10100598	0	65460776	C	A
8	rs78838683	0	65461549	G	A
8	rs6990308	0	65462235	A	G
8	rs6995055	0	65462765	A	C
8	rs1376770	0	65462873	C	T
8	rs1376769	0	65462878	G	A
8	rs6996198	0	65463442	C	T
8	rs1451862	0	65463991	C	T
8	rs62519821	0	65464495	G	A
8	rs76647437	0	65465027	G	A
8	rs77510848	0	65466394	C	T
8	rs73689539	0	65466539	T	C
8	rs10441560	0	65466982	G	A
8	rs10441541	0	65467106	A	C
8	rs10441561	0	65467510	T	G
8	rs7005421	0	65470406	C	A
8	rs7009638	0	65470834	A	G
8	rs7009901	0	65470953	A	T
8	rs4367588	0	65471503	T	C
8	rs16931320	0	65473329	T	A
8	rs61185402	0	65475006	A	G
8	rs1979164	0	65475054	G	C
8	rs12681771	0	65475370	A	G
8	rs138147466	0	65475740	C	A
8	rs12547983	0	65475747	T	C
8	rs7833687	0	65476592	G	A
8	rs7817608	0	65476857	T	G
8	rs139404963	0	65477046	G	A
8	rs7006309	0	65478711	T	C
8	rs6986408	0	65478749	G	A
8	rs7006461	0	65478768	T	C
8	rs17358093	0	65479683	C	A
8	rs7823344	0	65480385	C	T
8	rs10808737	0	65480867	C	T
8	rs9657082	0	65480952	C	A
8	rs74780172	0	65481198	T	C
8	rs60695690	0	65483478	G	A
8	rs7841976	0	65483808	C	T
8	rs9643388	0	65484023	C	T
8	rs10112058	0	65484515	T	G
8	rs73689545	0	65488962	G	A
8	rs4737675	0	65492071	C	T
8	rs7016250	0	65493429	T	G
8	rs16931326	0	65495333	G	A
8	rs2280870	0	65499192	T	G
8	rs1451868	0	65499486	G	A
8	rs1376772	0	65499573	G	A
8	rs9298085	0	65500797	A	G
8	rs149726960	0	65501179	C	T
8	rs16931331	0	65504030	A	G
8	rs13277444	0	65505791	T	G
8	rs13276281	0	65506155	A	C
8	rs1451869	0	65507326	A	G
8	rs13278548	0	65507922	G	A
8	rs8192907	0	65509150	G	A
8	rs7822429	0	65509694	G	A
8	rs8192906	0	65510610	C	G
8	rs8192904	0	65511026	C	A
8	rs146872790	0	65512041	G	A
8	rs3779869	0	65518357	C	G
8	rs3779870	0	65519166	A	G
8	rs3779871	0	65519300	C	A
8	rs3779872	0	65519366	T	C
8	rs3779874	0	65523104	C	T
8	rs8192899	0	65524742	C	A
8	rs8192898	0	65524957	A	G
8	rs187498461	0	65525062	T	C
8	rs4467968	0	65525303	T	G
8	rs4465006	0	65525439	C	T
8	rs116843046	0	65531725	G	A
8	rs4737193	0	65534379	G	A
8	rs3824188	0	65535996	C	T
8	rs13251633	0	65536679	T	A
8	rs73237769	0	65537168	T	C
8	rs4452822	0	65538103	G	A
8	rs16931350	0	65538483	T	C
8	rs60347741	0	65539376	G	A
8	rs41333745	0	65539743	C	G
8	rs6996960	0	65541028	A	C
8	rs77035075	0	65542513	C	A
8	rs7008736	0	65543401	G	C
8	rs59556318	0	65543794	C	T
8	rs76671918	0	65543987	A	G
8	rs10808738	0	65544125	G	A
8	rs76653854	0	65544383	C	G
8	rs75670054	0	65544597	A	G
8	rs188732670	0	65545366	G	A
8	rs58740344	0	65545655	A	G
8	rs10105184	0	65546660	A	G
8	rs117637261	0	65547084	C	T
8	rs73237778	0	65547169	A	G
8	rs4327886	0	65547656	C	T
8	rs4301481	0	65548196	A	T
8	rs4581093	0	65548496	T	G
8	rs10957319	0	65549261	T	C
8	rs7841297	0	65549342	G	C
8	rs185488962	0	65550235	C	T
8	rs9298087	0	65550357	C	T
8	rs118007951	0	65550777	G	A
8	rs4358837	0	65551346	G	A
8	rs28679790	0	65553885	T	C
8	rs78274172	0	65554520	T	C
8	rs7005708	0	65554969	A	G
8	rs12677582	0	65556079	T	C
8	rs4737195	0	65558114	C	A
8	rs76004558	0	65560469	A	G
8	rs74652007	0	65560927	G	T
8	rs16931352	0	65560969	T	A
8	rs73237799	0	65561284	C	T
8	rs13282866	0	65561378	A	G
8	rs4507804	0	65561625	A	G
8	rs77092483	0	65561770	A	T
8	rs7837784	0	65561930	T	C
8	rs11996031	0	65561939	C	T
8	rs7837935	0	65562019	T	G
8	rs7824744	0	65563012	G	C
8	rs4527914	0	65564090	C	A
8	rs4350019	0	65564428	A	G
8	rs7004685	0	65565084	A	G
8	rs72505491	0	65565230	T	A
8	rs34970856	0	65566195	G	A
8	rs56665359	0	65567129	A	T
8	rs9643570	0	65567728	A	G
8	rs111539471	0	65567761	A	G
8	rs112708174	0	65568019	C	T
8	rs150161503	0	65568051	T	A
8	rs76288073	0	65568214	T	C
8	rs77971005	0	65568329	C	T
8	rs117732106	0	65568648	C	G
8	rs79702814	0	65568934	T	G
8	rs4395923	0	65569387	G	A
8	rs4382514	0	65569957	T	C
8	rs4397440	0	65569997	G	A
8	rs79683960	0	65570436	T	A
8	rs11985376	0	65570499	G	A
8	rs35060524	0	65570732	G	A
8	rs13260351	0	65570867	T	C
8	rs10454355	0	65570960	A	T
8	rs11986615	0	65572224	C	T
8	rs79890001	0	65572481	G	A
8	rs10098006	0	65572919	C	G
8	rs74469801	0	65573842	T	A
8	rs75463725	0	65573945	C	T
8	rs76563092	0	65574440	C	T
8	rs60471153	0	65575386	A	G
8	rs78100178	0	65575475	T	A
8	rs4236934	0	65575601	C	T
8	rs78979539	0	65576331	T	C
8	rs116980516	0	65576371	C	T
8	rs1007219	0	65576786	A	G
8	rs141062047	0	65578257	T	C
8	rs16931358	0	65579557	A	C
8	rs4297065	0	65579676	A	C
8	rs4263804	0	65579747	G	C
8	rs4437694	0	65579808	G	A
8	rs4549814	0	65579871	G	T
8	rs12677253	0	65580236	G	T
8	rs12681856	0	65580582	A	G
8	rs16931360	0	65580861	C	G
8	rs9298088	0	65580990	C	T
8	rs79638816	0	65581240	A	T
8	rs16931363	0	65581550	G	A
8	rs79473864	0	65581799	T	C
8	rs77181205	0	65582244	T	C
8	rs79785159	0	65582279	T	C
8	rs143629350	0	65582494	C	G
8	rs4486246	0	65582637	A	G
8	rs76699976	0	65582920	A	T
8	rs9643389	0	65583091	T	C
8	rs4477068	0	65583432	T	G
8	rs73689569	0	65583650	T	C
8	rs4532631	0	65583656	T	C
8	rs10092618	0	65583843	G	A
8	rs6999999	0	65585409	T	C
8	rs16931371	0	65586542	G	A
8	rs13260704	0	65586705	T	G
8	rs16931374	0	65586797	A	T
8	rs1986181	0	65587228	A	C
8	rs4406437	0	65587797	A	G
8	rs78840254	0	65589836	C	T
8	rs11998077	0	65593996	C	A
8	rs7817744	0	65594917	T	C
8	rs7834854	0	65595251	G	A
8	rs10090584	0	65595527	C	A
8	rs55852316	0	65596221	A	G
8	rs80144342	0	65596272	T	C
8	rs57071798	0	65599922	A	T
8	rs60551204	0	65601850	T	C
8	rs10081461	0	65602074	G	C
8	rs77266879	0	65603484	G	A
8	rs11995512	0	65603582	A	G
8	rs7827287	0	65605719	G	T
8	rs10957321	0	65605878	G	A
8	rs58451406	0	65605880	G	A
8	rs7002672	0	65606916	G	A
8	rs58284770	0	65607146	T	C
8	rs148291118	0	65607171	G	T
8	rs147214004	0	65607566	A	G
8	rs7830315	0	65608361	T	C
8	rs7815372	0	65608460	A	G
8	rs79551252	0	65611732	C	G
8	rs10112206	0	65611761	A	C
8	rs6472147	0	65612697	A	T
8	rs58668371	0	65612822	T	G
8	rs61027069	0	65613123	T	A
8	rs6472148	0	65613832	T	C
8	rs2356986	0	65614426	C	T
8	rs2356985	0	65614534	C	G
8	rs2884074	0	65614741	G	T
8	rs16931394	0	65617660	C	T
8	rs2884073	0	65618273	C	T
8	rs4472561	0	65618359	C	T
8	rs149507895	0	65618880	C	T
8	rs716283	0	65619966	T	G
8	rs73689573	0	65626897	T	C
8	rs9918785	0	65627804	T	A
8	rs9918790	0	65628180	T	C
8	rs73689574	0	65629791	C	T
8	rs13282180	0	65629801	A	T
8	rs4737677	0	65630771	T	C
8	rs7842113	0	65632038	A	T
8	rs34700548	0	65632184	T	C
8	rs34484820	0	65633400	G	A
8	rs117566536	0	65633779	G	T
8	rs73689575	0	65633827	G	A
8	rs73689576	0	65633926	T	A
8	rs4385495	0	65634357	C	T
8	rs148934325	0	65634365	A	G
8	rs73689578	0	65634731	T	C
8	rs62521111	0	65635280	A	T
8	rs79088467	0	65637525	C	T
8	rs62521114	0	65637942	C	T
8	rs61146973	0	65638023	A	G
8	rs10087071	0	65638743	T	A
8	rs13258167	0	65639566	A	G
8	rs10808739	0	65640260	G	A
8	rs151281341	0	65640469	A	G
8	rs34781030	0	65641102	G	A
8	rs4269577	0	65641261	G	A
8	rs58994922	0	65641267	A	G
8	rs34237366	0	65641578	A	G
8	rs4737199	0	65641907	A	G
8	rs143069067	0	65643968	C	A
8	rs62521118	0	65644782	G	A
8	rs28873972	0	65645038	T	C
8	rs188215512	0	65646059	A	T
8	rs4737678	0	65646643	C	T
8	rs35407243	0	65650449	T	C
8	rs10098783	0	65650493	G	A
8	rs4549812	0	65651221	C	T
8	rs13266737	0	65653299	C	G
8	rs35506467	0	65654193	A	C
8	rs10808740	0	65655289	A	G
8	rs11984829	0	65655434	C	T
8	rs11992694	0	65655454	A	C
8	rs7009078	0	65659136	G	A
8	rs6995461	0	65659573	T	C
8	rs35928023	0	65659822	C	T
8	rs35328846	0	65660350	A	G
8	rs62521122	0	65660906	T	A
8	rs73688006	0	65663476	C	T
8	rs13272719	0	65663801	A	G
8	rs75428175	0	65665664	T	G
8	rs61028788	0	65665928	C	T
8	rs35196908	0	65665988	G	T
8	rs3886001	0	65666979	C	T
8	rs11996540	0	65668267	C	T
8	rs57755888	0	65668596	G	A
8	rs76535591	0	65669020	C	T
8	rs10957322	0	65670364	G	A
8	rs140480238	0	65672505	T	G
8	rs57948164	0	65673333	C	T
8	rs12548518	0	65674039	A	G
8	rs4737680	0	65675055	G	T
8	rs79505450	0	65675135	A	G
8	rs140967101	0	65675365	A	G
8	rs6472151	0	65676050	A	G
8	rs7826214	0	65676069	C	T
8	rs6472152	0	65676153	C	T
8	rs7826501	0	65676291	C	A
8	rs55873211	0	65676953	G	C
8	rs12156417	0	65677222	A	G
8	rs10112945	0	65677331	C	A
8	rs56682216	0	65677737	T	C
8	rs185727330	0	65677749	A	T
8	rs13271746	0	65677873	A	G
8	rs76992721	0	65678338	A	G
8	rs7814652	0	65678678	G	A
8	rs6472153	0	65679053	C	T
8	rs145976306	0	65679145	A	G
8	rs117922193	0	65680049	C	T
8	rs10957323	0	65680494	A	G
8	rs10957324	0	65680595	T	A
8	rs62521129	0	65680661	C	T
8	rs57148757	0	65681203	C	A
8	rs7812644	0	65681616	T	C
8	rs7009717	0	65683768	C	T
8	rs4737681	0	65684304	C	T
8	rs4480156	0	65685148	T	C
8	rs146170994	0	65685160	C	T
8	rs57696702	0	65685206	A	G
8	rs4737682	0	65685957	A	C
8	rs75084833	0	65688235	G	A
8	rs55650602	0	65688677	A	G
8	rs4236936	0	65689094	T	C
8	rs10283033	0	65690870	A	G
8	rs55839813	0	65691347	T	A
8	rs77736875	0	65691428	G	A
8	rs55666601	0	65691565	A	G
8	rs13252547	0	65691703	C	A
8	rs55863909	0	65692999	T	C
8	rs58195923	0	65693017	G	A
8	rs56136042	0	65694991	T	C
8	rs12674544	0	65695385	C	T
8	rs76378404	0	65695990	T	C
8	rs11992601	0	65696040	A	G
8	rs56345307	0	65697396	T	C
8	rs58303167	0	65698209	G	T
8	rs62521148	0	65698571	A	G
8	rs13271194	0	65698589	T	C
8	rs58950093	0	65699149	C	G
8	rs79358939	0	65699659	C	T
8	rs80278260	0	65699679	G	C
8	rs4461935	0	65700067	C	G
8	rs4134342	0	65700156	A	G
8	rs4258041	0	65701101	C	G
8	rs4737683	0	65701645	C	T
8	rs73688014	0	65702000	G	T
8	rs13265280	0	65702121	C	T
8	rs4392942	0	65702689	A	G
8	rs73688018	0	65704366	G	A
8	rs7821085	0	65704945	G	A
8	rs142702413	0	65705303	G	T
8	rs34782690	0	65706044	C	T
8	rs116876114	0	65706230	A	G
8	rs34520115	0	65708227	T	C
8	rs7814191	0	65708485	G	C
8	rs6987861	0	65709467	G	A
8	rs147797548	0	65710695	T	C
8	rs7842714	0	65711004	T	A
8	rs117576566	0	65711452	G	C
8	rs7829301	0	65711945	C	T
8	rs57198819	0	65713207	C	T
8	rs73688019	0	65713295	C	T
8	rs4737202	0	65715079	G	C
8	rs144963766	0	65716603	C	T
8	rs6472154	0	65716640	T	C
8	rs73688022	0	65719869	A	G
8	rs73688023	0	65720380	G	C
8	rs4737684	0	65721070	T	C
8	rs79174603	0	65721481	C	A
8	rs12682028	0	65723455	G	A
8	rs6997149	0	65723806	G	A
8	rs57241952	0	65726308	G	A
8	rs73688285	0	65726539	C	A
8	rs73688286	0	65726911	C	T
8	rs73688288	0	65729290	A	C
8	rs73688289	0	65729391	C	T
8	rs56822105	0	65729881	G	T
8	rs6472155	0	65730207	G	A
8	rs7831851	0	65730439	G	A
8	rs4437695	0	65731107	T	A
8	rs34338127	0	65731811	C	T
8	rs72656497	0	65732769	C	T
8	rs59928224	0	65733653	C	A
8	rs56378428	0	65733827	C	T
8	rs11781142	0	65734188	T	C
8	rs73688293	0	65734957	G	T
8	rs73688294	0	65735039	G	A
8	rs55816857	0	65735713	C	G
8	rs7814041	0	65738480	G	A
8	rs7813958	0	65738605	C	T
8	rs6982809	0	65739050	A	T
8	rs4737685	0	65744068	C	A
8	rs60715322	0	65744573	A	G
8	rs73688297	0	65744581	G	A
8	rs12550805	0	65745896	T	C
8	rs147975012	0	65747298	G	A
8	rs193020630	0	65747388	T	A
8	rs7012812	0	65749608	A	G
8	rs4521800	0	65750640	T	C
8	rs4629907	0	65750826	T	C
8	rs58420338	0	65752397	T	C
8	rs73688300	0	65752463	T	G
8	rs7462059	0	65753547	C	G
8	rs73688301	0	65754150	C	A
8	rs75360863	0	65754390	T	C
8	rs141966043	0	65754743	T	C
8	rs7013387	0	65757138	C	A
8	rs58603842	0	65757255	A	G
8	rs61078378	0	65757566	G	C
8	rs60034994	0	65759260	A	T
8	rs73244630	0	65760497	G	A
8	rs7820880	0	65762549	G	A
8	rs4367589	0	65762789	T	G
8	rs28460132	0	65763640	G	A
8	rs116917241	0	65765311	A	G
8	rs77740951	0	65765358	G	A
8	rs4574883	0	65765940	A	G
8	rs4358835	0	65766218	G	A
8	rs7824195	0	65766678	T	A
8	rs117752166	0	65767298	A	G
8	rs4543581	0	65767341	C	A
8	rs9298089	0	65768237	A	G
8	rs56986679	0	65768401	G	T
8	rs6994123	0	65768820	G	C
8	rs9918801	0	65769238	T	C
8	rs73690405	0	65769409	G	T
8	rs12549868	0	65769412	G	A
8	rs4520200	0	65769571	T	G
8	rs4297066	0	65769870	C	G
8	rs4076430	0	65769930	T	A
8	rs4316184	0	65770076	C	T
8	rs4077789	0	65770467	G	A
8	rs4077788	0	65770668	C	A
8	rs6472156	0	65771777	A	G
8	rs72621459	0	65771824	G	A
8	rs12675901	0	65773191	C	A
8	rs28637535	0	65773598	A	G
8	rs28534831	0	65773683	T	C
8	rs10957327	0	65773790	T	C
8	rs76610061	0	65773886	T	C
8	rs4737203	0	65774344	G	A
8	rs12544073	0	65774604	C	T
8	rs4645595	0	65775638	C	A
8	rs28437912	0	65775641	T	A
8	rs28420457	0	65775895	C	T
8	rs28494823	0	65776138	T	C
8	rs10957328	0	65776833	G	A
8	rs10957329	0	65776849	C	T
8	rs6999435	0	65777120	C	T
8	rs6999566	0	65777154	C	T
8	rs35609062	0	65777222	A	G
8	rs117861530	0	65777436	C	G
8	rs4737686	0	65777437	T	C
8	rs13270036	0	65777600	T	A
8	rs12545184	0	65778239	T	A
8	rs6996925	0	65778370	T	C
8	rs10098693	0	65779270	C	G
8	rs10102126	0	65779887	A	T
8	rs57515669	0	65780114	C	T
8	rs4401898	0	65780215	A	G
8	rs59668569	0	65780455	A	G
8	rs12544578	0	65780516	G	A
8	rs28539427	0	65780919	C	T
8	rs4621840	0	65780968	G	A
8	rs11785683	0	65780991	A	T
8	rs4617196	0	65781154	T	C
8	rs149102850	0	65781297	G	A
8	rs10109548	0	65781538	A	G
8	rs146719718	0	65781543	C	G
8	rs28570088	0	65781554	C	T
8	rs35640210	0	65781775	A	C
8	rs73250520	0	65782015	C	A
8	rs73250523	0	65782089	A	T
8	rs73250525	0	65782120	G	A
8	rs4618739	0	65782242	T	C
8	rs6998192	0	65782449	A	G
8	rs147299771	0	65782603	A	G
8	rs185932465	0	65782604	T	C
8	rs10085975	0	65782704	G	A
8	rs10085976	0	65782707	G	T
8	rs6985116	0	65783019	T	C
8	rs10957330	0	65783695	G	A
8	rs73690412	0	65783995	A	G
8	rs58246510	0	65784185	A	G
8	rs4273884	0	65786716	G	A
8	rs10102289	0	65787213	C	G
8	rs7836477	0	65787249	T	C
8	rs184836281	0	65787338	G	A
8	rs13281387	0	65788069	G	A
8	rs13280939	0	65788154	A	G
8	rs7819350	0	65788461	T	C
8	rs13274546	0	65790766	A	C
8	rs6985039	0	65792074	C	T
8	rs76065752	0	65792665	T	A
8	rs72621460	0	65792711	A	C
8	rs9298090	0	65792974	A	T
8	rs4268162	0	65793541	C	T
8	rs72621461	0	65793857	A	G
8	rs4425790	0	65794372	T	A
8	rs7814515	0	65794791	T	A
8	rs7820286	0	65796450	T	G
8	rs7840142	0	65796677	A	G
8	rs77581113	0	65797508	A	G
8	rs118059791	0	65797511	G	A
8	rs77038500	0	65798438	T	A
8	rs7014226	0	65799015	T	G
8	rs80189777	0	65799171	T	C
8	rs7824981	0	65799179	C	T
8	rs4573321	0	65799727	A	G
8	rs7829838	0	65800246	A	C
8	rs7829840	0	65800249	A	G
8	rs7833587	0	65800457	A	G
8	rs12675209	0	65801533	G	T
8	rs56734916	0	65802054	T	C
8	rs117964087	0	65802060	T	A
8	rs4548219	0	65803685	C	G
8	rs6998890	0	65806857	C	T
8	rs6999082	0	65807063	A	G
8	rs12675638	0	65807564	G	A
8	rs138802725	0	65808283	T	C
8	rs10102238	0	65810061	A	G
8	rs10089214	0	65810214	T	G
8	rs58981215	0	65812429	G	A
8	rs60208692	0	65812448	G	A
8	rs4481642	0	65812899	G	A
8	rs4481643	0	65813103	G	C
8	rs4737687	0	65814277	A	G
8	rs117639958	0	65814960	T	A
8	rs78524442	0	65815052	G	A
8	rs7846563	0	65815618	C	T
8	rs72621462	0	65816041	G	A
8	rs7813076	0	65816216	C	T
8	rs4295699	0	65818378	A	G
8	rs4260923	0	65818520	A	G
8	rs72621463	0	65818719	G	A
8	rs4263805	0	65818743	C	T
8	rs6989338	0	65819352	T	C
8	rs7840415	0	65819485	G	A
8	rs28519604	0	65819509	T	C
8	rs73688173	0	65819601	T	C
8	rs73688174	0	65819608	T	G
8	rs72621464	0	65820833	G	T
8	rs28699391	0	65822915	A	G
8	rs72621465	0	65823206	A	G
8	rs113613019	0	65824079	G	T
8	rs12681957	0	65824105	G	C
8	rs28496551	0	65826149	G	A
8	rs28645980	0	65826700	T	C
8	rs3935035	0	65827376	T	G
8	rs7823966	0	65828731	A	G
8	rs72621466	0	65828812	A	G
8	rs6994298	0	65829146	G	C
8	rs4131481	0	65829244	C	A
8	rs67046349	0	65830247	C	G
8	rs7822326	0	65831580	T	C
8	rs118161458	0	65831784	C	T
8	rs10091505	0	65832215	A	T
8	rs10106552	0	65832230	T	C
8	rs11986768	0	65832704	C	T
8	rs60721646	0	65833013	G	A
8	rs61257891	0	65833513	C	T
8	rs10103608	0	65835086	G	C
8	rs75359574	0	65835194	C	G
8	rs6988513	0	65835327	A	G
8	rs57609973	0	65835589	T	C
8	rs72621467	0	65836661	A	T
8	rs183537358	0	65838021	G	A
8	rs12680851	0	65839495	A	G
8	rs10957331	0	65839512	A	G
8	rs10046764	0	65841541	A	T
8	rs12546049	0	65843352	C	T
8	rs28605372	0	65843523	C	T
8	rs28698718	0	65843682	C	T
8	rs28395281	0	65844316	T	A
8	rs7825628	0	65844674	T	G
8	rs7841923	0	65844853	A	T
8	rs4737689	0	65846246	T	C
8	rs72658917	0	65846749	G	A
8	rs147145564	0	65847615	T	C
8	rs10112478	0	65847803	C	G
8	rs4737690	0	65848007	T	G
8	rs7835805	0	65848899	A	G
8	rs182833325	0	65851338	A	T
8	rs7820796	0	65852914	C	G
8	rs4576457	0	65853137	A	C
8	rs117464095	0	65853222	A	T
8	rs58458557	0	65853615	C	T
8	rs4466436	0	65854402	T	C
8	rs12550608	0	65854926	G	A
8	rs12545730	0	65855147	A	T
8	rs147671151	0	65855673	C	T
8	rs4078079	0	65856143	C	T
8	rs72621468	0	65857956	G	A
8	rs72621469	0	65858013	A	G
8	rs150884136	0	65858401	G	A
8	rs73240850	0	65859302	C	T
8	rs5024289	0	65860547	C	A
8	rs74970179	0	65861014	C	G
8	rs188385500	0	65862078	G	A
8	rs10808741	0	65862339	G	T
8	rs12544244	0	65863349	A	T
8	rs10808742	0	65863678	G	C
8	rs12675654	0	65863701	T	G
8	rs7833783	0	65865617	A	G
8	rs13253321	0	65866290	G	C
8	rs73240863	0	65867104	A	G
8	rs10101964	0	65867540	C	T
8	rs4260925	0	65867575	A	G
8	rs12156257	0	65868038	G	A
8	rs139896572	0	65868234	G	T
8	rs28852998	0	65868963	G	T
8	rs28864803	0	65870796	G	A
8	rs75453333	0	65870959	G	A
8	rs78228810	0	65873423	G	A
8	rs28796739	0	65874493	A	G
8	rs192709644	0	65874848	C	A
8	rs117562081	0	65875435	C	T
8	rs117821458	0	65875468	C	T
8	rs146829104	0	65876574	T	C
8	rs4737692	0	65878545	G	T
8	rs4737693	0	65878970	G	A
8	rs10097059	0	65879043	A	G
8	rs10957332	0	65879822	C	T
8	rs4737694	0	65881225	T	C
8	rs4610790	0	65881798	C	G
8	rs72621470	0	65882975	A	G
8	rs35300531	0	65883172	G	A
8	rs10093210	0	65885397	A	G
8	rs66537370	0	65887061	C	T
8	rs72621471	0	65887107	A	G
8	rs72658921	0	65888161	C	G
8	rs67282733	0	65888402	C	A
8	rs148749662	0	65889072	T	C
8	rs4348539	0	65891130	A	T
8	rs16931562	0	65894383	T	A
8	rs68123968	0	65894857	C	T
8	rs73240893	0	65895600	T	C
8	rs7840002	0	65897418	G	A
8	rs2002700	0	65898764	G	A
8	rs6996939	0	65899502	C	G
8	rs16931576	0	65899664	G	T
8	rs6997106	0	65899687	A	G
8	rs7826321	0	65902888	T	G
8	rs4335163	0	65903326	T	C
8	rs4465007	0	65904164	G	A
8	rs4397441	0	65904316	C	T
8	rs16931584	0	65904763	A	G
8	rs4406438	0	65905030	A	C
8	rs76507187	0	65907540	C	G
8	rs7011697	0	65907742	A	G
8	rs1962030	0	65910154	G	A
8	rs75707825	0	65910498	C	T
8	rs36012140	0	65910709	A	T
8	rs10105344	0	65911364	A	G
8	rs16931619	0	65912029	A	G
8	rs16931621	0	65912262	T	C
8	rs10109156	0	65912334	A	G
8	rs4412403	0	65913163	G	A
8	rs60166560	0	65914524	C	A
8	rs7829622	0	65916045	T	C
8	rs148653303	0	65917035	C	T
8	rs72621472	0	65917305	G	T
8	rs7000105	0	65918329	C	T
8	rs12548776	0	65918675	T	C
8	rs7004914	0	65918785	G	A
8	rs7009737	0	65919528	G	A
8	rs112753101	0	65919541	G	A
8	rs10091866	0	65920100	G	A
8	rs16919022	0	65920358	T	A
8	rs7814233	0	65921697	C	A
8	rs6983551	0	65922325	C	T
8	rs6983979	0	65922414	G	A
8	rs74569255	0	65923192	A	G
8	rs28439246	0	65923676	T	C
8	rs6998985	0	65924855	C	T
8	rs6999034	0	65924948	C	T
8	rs6999366	0	65925072	C	T
8	rs72621473	0	65926334	T	A
8	rs12544575	0	65926768	T	C
8	rs78987040	0	65926862	C	G
8	rs10091699	0	65927151	G	A
8	rs7839848	0	65927398	G	A
8	rs6986199	0	65927737	A	T
8	rs7012693	0	65929166	T	C
8	rs117358170	0	65929184	C	T
8	rs6997215	0	65929638	G	T
8	rs4538926	0	65929990	T	A
8	rs2002465	0	65930316	G	T
8	rs16931683	0	65931304	A	G
8	rs72621474	0	65931773	C	T
8	rs72658936	0	65931897	C	T
8	rs4478612	0	65932063	G	A
8	rs4637884	0	65932089	C	T
8	rs7464903	0	65932999	A	G
8	rs4311688	0	65934736	C	T
8	rs58751145	0	65935240	G	T
8	rs35550144	0	65935828	T	C
8	rs12550158	0	65937161	A	T
8	rs35630273	0	65937706	C	G
8	rs7011943	0	65937716	G	T
8	rs13266402	0	65938185	G	A
8	rs6994526	0	65938234	T	C
8	rs11775661	0	65938264	C	T
8	rs4272420	0	65939085	C	T
8	rs35134294	0	65939998	C	T
8	rs10100778	0	65940001	A	G
8	rs10100890	0	65940048	C	A
8	rs10087973	0	65940293	T	G
8	rs10104122	0	65940453	A	G
8	rs62521296	0	65940714	T	A
8	rs10957333	0	65941449	A	G
8	rs73242733	0	65942051	T	G
8	rs62521297	0	65942479	G	A
8	rs4556118	0	65942775	T	C
8	rs17361612	0	65942982	C	G
8	rs17295863	0	65943465	G	A
8	rs34489694	0	65943578	C	T
8	rs72658938	0	65943599	T	C
8	rs72658939	0	65943600	C	G
8	rs72621475	0	65944412	C	G
8	rs13265777	0	65945387	C	A
8	rs74372254	0	65946409	C	A
8	rs193235350	0	65946412	T	A
8	rs10100817	0	65947182	C	T
8	rs4737696	0	65948304	A	G
8	rs4515590	0	65948793	C	T
8	rs78256832	0	65950119	T	G
8	rs35182379	0	65952052	C	T
8	rs75967418	0	65952277	T	C
8	rs34817759	0	65953778	G	A
8	rs12542373	0	65953783	T	A
8	rs6993911	0	65954203	C	G
8	rs141815097	0	65954513	G	A
8	rs4355810	0	65958293	G	C
8	rs12674475	0	65958603	A	G
8	rs10957334	0	65960510	G	A
8	rs77850440	0	65961186	A	G
8	rs4333639	0	65962086	T	C
8	rs4527915	0	65963602	C	T
8	rs16931695	0	65963672	T	G
8	rs4576458	0	65963987	T	C
8	rs4262355	0	65964042	T	C
8	rs4527916	0	65964044	T	C
8	rs16931697	0	65964517	G	T
8	rs181281586	0	65965318	C	T
8	rs181580163	0	65966519	A	G
8	rs34354543	0	65967097	C	T
8	rs7821841	0	65969117	C	T
8	rs62521304	0	65969311	C	A
8	rs7840526	0	65969390	T	G
8	rs13272279	0	65969665	T	G
8	rs117680720	0	65970644	A	G
8	rs55921564	0	65971592	T	C
8	rs62521306	0	65972700	G	A
8	rs62521307	0	65972726	C	T
8	rs28478986	0	65974039	A	G
8	rs28804470	0	65974146	A	G
8	rs7463457	0	65974632	T	A
8	rs4543582	0	65974834	T	A
8	rs12155754	0	65974934	G	C
8	rs62521309	0	65975179	T	C
8	rs12156056	0	65975581	T	A
8	rs10104965	0	65975753	G	A
8	rs10091949	0	65976153	T	C
8	rs4236937	0	65976275	C	T
8	rs182056748	0	65977077	A	G
8	rs113171614	0	65977365	T	C
8	rs34743985	0	65977700	G	A
8	rs10095425	0	65978660	A	G
8	rs7815763	0	65980331	G	T
8	rs7837660	0	65980642	T	A
8	rs7819783	0	65980651	G	A
8	rs10090676	0	65981073	T	G
8	rs57982745	0	65981092	T	G
8	rs59355632	0	65981122	G	C
8	rs60172196	0	65981559	G	A
8	rs34768708	0	65982059	T	C
8	rs74510742	0	65982068	C	A
8	rs35547851	0	65982291	T	C
8	rs7829628	0	65982893	C	T
8	rs7813755	0	65983180	T	C
8	rs12678249	0	65983392	C	T
8	rs35110567	0	65983572	G	T
8	rs13250750	0	65983646	A	T
8	rs12678743	0	65983684	G	A
8	rs13251259	0	65983754	A	G
8	rs13251343	0	65983850	A	C
8	rs13251630	0	65983913	A	C
8	rs13252709	0	65984014	G	A
8	rs28798395	0	65984052	G	A
8	rs76951040	0	65984252	A	G
8	rs9643390	0	65984567	T	G
8	rs36107187	0	65984813	G	A
8	rs4400418	0	65984830	T	A
8	rs77328868	0	65986330	T	C
8	rs34682173	0	65986595	T	C
8	rs4737697	0	65986639	A	T
8	rs57859199	0	65986889	G	A
8	rs62521319	0	65987256	T	C
8	rs28406713	0	65987859	G	A
8	rs73242773	0	65988291	C	T
8	rs28733835	0	65988942	A	C
8	rs2956320	0	65989176	C	T
8	rs59692671	0	65989422	A	G
8	rs2956319	0	65989486	C	T
8	rs2956318	0	65989511	C	T
8	rs2956317	0	65989977	G	T
8	rs2956316	0	65990305	G	A
8	rs2956315	0	65990746	C	G
8	rs2980008	0	65990758	A	G
8	rs76198069	0	65990837	T	C
8	rs2956314	0	65990918	A	C
8	rs56306400	0	65991324	T	C
8	rs80304503	0	65991812	G	A
8	rs2956313	0	65991911	A	G
8	rs7817683	0	65992696	C	A
8	rs7817859	0	65992804	C	T
8	rs10504383	0	65993721	T	C
8	rs2956312	0	65994071	A	G
8	rs62521321	0	65994440	C	T
8	rs10504382	0	65995595	T	G
8	rs2956311	0	65995705	T	A
8	rs4737205	0	65995898	G	A
8	rs12674536	0	65996012	G	A
8	rs17549048	0	65996537	A	T
8	rs2980004	0	65996598	C	T
8	rs16931729	0	65996678	G	C
8	rs2956310	0	65997304	C	T
8	rs141646499	0	65997329	G	A
8	rs2956309	0	65997485	T	C
8	rs2956308	0	65997557	A	T
8	rs7821402	0	65998894	C	T
8	rs2980003	0	65999963	C	T
8	rs4387012	0	66000843	G	A
8	rs2980001	0	66002775	C	T
8	rs2979999	0	66003709	C	T
8	rs2956307	0	66003840	G	A
8	rs146814799	0	66004866	A	G
8	rs2956306	0	66004994	G	A
8	rs2980009	0	66006620	T	C
8	rs7010619	0	66007918	G	A
8	rs16931735	0	66008068	G	A
8	rs72658961	0	66008098	G	A
8	rs2956305	0	66008289	A	C
8	rs7843978	0	66008502	G	C
8	rs6472166	0	66008682	G	A
8	rs10504381	0	66009295	G	A
8	rs2956304	0	66010459	G	A
8	rs2980006	0	66010720	T	C
8	rs28513309	0	66011258	A	G
8	rs2980005	0	66012276	G	A
8	rs6999457	0	66012961	C	A
8	rs2980000	0	66013163	G	A
8	rs16931744	0	66013545	C	T
8	rs2001648	0	66013857	C	T
8	rs7010585	0	66015276	C	T
8	rs7814538	0	66016808	G	A
8	rs72658967	0	66018227	C	T
8	rs9886369	0	66019046	C	T
8	rs12549317	0	66020127	T	C
8	rs4075627	0	66020256	G	A
8	rs181139182	0	66020490	A	T
8	rs186460962	0	66020491	T	C
8	rs7842129	0	66020732	A	G
8	rs75572218	0	66020960	A	G
8	rs4480157	0	66021589	A	G
8	rs4481644	0	66022284	A	G
8	rs149945126	0	66023030	C	T
8	rs12550184	0	66024923	G	C
8	rs59125442	0	66024947	T	C
8	rs7831791	0	66025487	A	G
8	rs4332170	0	66025862	G	A
8	rs4737698	0	66026395	G	A
8	rs79608535	0	66026429	T	C
8	rs73249316	0	66026627	G	A
8	rs141307094	0	66028271	T	A
8	rs57679560	0	66029628	T	C
8	rs145605872	0	66031567	T	C
8	rs148224726	0	66031888	G	C
8	rs76265474	0	66032056	T	A
8	rs141178070	0	66032127	T	A
8	rs73249400	0	66032446	A	G
8	rs6472169	0	66032516	T	A
8	rs11986276	0	66033129	G	A
8	rs111682314	0	66033398	C	T
8	rs370498615	0	66033632	A	C
8	rs117242275	0	66039791	T	C
8	rs6983165	0	66040068	A	C
8	rs13255324	0	66040463	C	T
8	rs10103076	0	66040723	A	G
8	rs7823942	0	66041726	A	T
8	rs73251217	0	66042752	T	C
8	rs10283351	0	66042936	A	G
8	rs4601358	0	66043466	T	C
8	rs28862984	0	66043532	C	T
8	rs4621839	0	66044876	C	T
8	rs4549813	0	66044949	C	G
8	rs183718949	0	66045439	T	C
8	rs28651850	0	66045681	C	G
8	rs147804480	0	66046225	C	T
8	rs4599854	0	66046573	G	A
8	rs61692309	0	66046912	A	G
8	rs57293484	0	66047064	C	T
8	rs57653624	0	66047468	T	G
8	rs4592083	0	66048009	T	A
8	rs116931379	0	66048012	A	C
8	rs4278187	0	66050403	C	T
8	rs7842077	0	66050662	C	T
8	rs188212149	0	66051621	G	A
8	rs10098374	0	66052328	A	G
8	rs7836646	0	66053285	T	C
8	rs139495729	0	66054396	G	T
8	rs4737701	0	66056046	A	G
8	rs138344245	0	66056542	C	T
8	rs4132352	0	66056654	C	T
8	rs78324638	0	66059244	A	T
8	rs7006804	0	66059833	A	C
8	rs4342643	0	66064881	A	G
8	rs9643391	0	66065201	C	T
8	rs4581094	0	66065387	C	A
8	rs80137622	0	66065522	G	A
8	rs4443698	0	66065759	G	A
8	rs192399751	0	66067409	G	A
8	rs7814615	0	66067608	A	G
8	rs76660968	0	66067896	G	C
8	rs60791055	0	66068081	T	C
8	rs74447951	0	66068350	A	T
8	rs4592084	0	66068965	C	G
8	rs13259718	0	66069374	G	A
8	rs6995065	0	66070377	C	A
8	rs72658980	0	66070407	G	C
8	rs6999418	0	66070770	A	G
8	rs34441204	0	66070887	A	G
8	rs4474058	0	66071930	G	T
8	rs4737704	0	66072703	C	T
8	rs10095326	0	66073614	C	T
8	rs78287434	0	66073659	G	T
8	rs7016016	0	66074065	A	G
8	rs6998613	0	66074310	T	C
8	rs6982800	0	66074511	G	A
8	rs4451336	0	66074987	G	A
8	rs13258595	0	66076260	G	A
8	rs13266206	0	66076756	A	G
8	rs6994272	0	66077019	G	T
8	rs6994676	0	66077406	C	T
8	rs6472174	0	66077649	G	T
8	rs56898229	0	66079488	G	A
8	rs28719950	0	66079790	A	G
8	rs4582599	0	66079805	G	A
8	rs79223454	0	66079946	G	A
8	rs28722853	0	66080059	G	A
8	rs10098658	0	66080121	C	G
8	rs10113401	0	66080133	T	A
8	rs28726344	0	66080212	C	T
8	rs10098969	0	66080228	G	A
8	rs6651302	0	66080318	C	T
8	rs6651303	0	66080367	C	T
8	rs10088791	0	66080589	T	C
8	rs74856570	0	66081416	T	C
8	rs6991639	0	66081570	A	C
8	rs6472175	0	66081707	G	T
8	rs6472176	0	66081733	A	G
8	rs6472177	0	66081764	G	T
8	rs4592085	0	66081909	G	A
8	rs6415602	0	66082011	G	A
8	rs4324954	0	66082585	A	C
8	rs10109830	0	66082639	A	G
8	rs62506063	0	66082818	T	C
8	rs77476195	0	66084748	C	T
8	rs72658987	0	66085522	G	C
8	rs62506064	0	66085591	C	T
8	rs7842442	0	66085796	C	T
8	rs4599855	0	66088232	T	C
8	rs4487817	0	66088620	A	C
8	rs10112944	0	66088668	G	A
8	rs4737709	0	66089371	A	G
8	rs6472179	0	66090698	A	G
8	rs149703935	0	66091345	C	T
8	rs12547966	0	66092315	G	A
8	rs55756474	0	66092907	T	C
8	rs10435611	0	66093419	T	C
8	rs10435573	0	66093663	G	A
8	rs147216881	0	66094713	A	G
8	rs7000812	0	66095495	G	T
8	rs145180140	0	66096041	T	A
8	rs7001514	0	66096062	C	T
8	rs76584922	0	66097034	A	G
8	rs7819548	0	66098707	A	G
8	rs148430703	0	66100841	A	C
8	rs60015363	0	66101456	G	A
8	rs72658989	0	66102188	G	A
8	rs13253048	0	66102313	A	G
8	rs12544654	0	66102770	T	C
8	rs4076715	0	66103140	G	T
8	rs34994298	0	66103925	G	A
8	rs12056787	0	66104758	A	G
8	rs76550422	0	66104967	G	A
8	rs12056482	0	66105097	G	C
8	rs4427208	0	66105151	C	T
8	rs57728118	0	66105153	A	G
8	rs142535778	0	66105519	T	C
8	rs78662653	0	66105919	C	A
8	rs76795903	0	66107859	A	G
```
