## Supplementary material for "Characterization of shared and ancestry-specific signals driving complex traits using multi-ancestry fine-mapping": s2_snps.txt

```
rs61125876
rs6994950
rs61518228
rs78233284
rs184603859
rs6983216
rs1485508
rs13268763
rs7014089
rs936794
rs75568616
rs113303795
rs56056312
rs73244592
rs114286773
rs56821160
rs6987428
rs10957303
rs77247937
rs77460355
rs10106817
rs144871564
rs10808735
rs11990688
rs12680185
rs58934870
rs7008352
rs28521674
rs11992818
rs78814725
rs12547529
rs34966923
rs1385606
rs111248175
rs73246203
rs4588892
rs10088800
rs4573320
rs4146360
rs72652642
rs7830531
rs74386865
rs28423974
rs76948115
rs4620321
rs2356662
rs2054777
rs2356661
rs1485486
rs1011856
rs1011857
rs10103972
rs16930961
rs1899051
rs1899050
rs1899049
rs117526490
rs16930969
rs1948035
rs6983423
rs2629628
rs72652651
rs190304296
rs13267683
rs12335044
rs2629620
rs1971832
rs60726853
rs2220203
rs10957304
rs77000963
rs34584966
rs151301773
rs199818013
rs57350881
rs138108168
rs59388032
rs78720863
rs80328935
rs75741975
rs79800489
rs11775076
rs9886424
rs66771575
rs117571941
rs6983018
rs77182660
rs893827
rs74962581
rs16930978
rs16930983
rs16930984
rs16930988
rs117811065
rs7845826
rs17222094
rs76133548
rs73244051
rs10504374
rs140935119
rs78281150
rs1440140
rs58529141
rs2028391
rs2883988
rs2119184
rs2165251
rs2218167
rs10110463
rs67315487
rs35646721
rs78299236
rs10102005
rs117772562
rs376564355
rs35009220
rs16930997
rs755764
rs755765
rs17313886
rs1440142
rs11778740
rs7822543
rs75970988
rs2356665
rs4515592
rs1440143
rs10110750
rs28395378
rs191166720
rs66464473
rs79380752
rs6989276
rs17313991
rs6994670
rs10095433
rs11787111
rs7000098
rs6982872
rs10957305
rs60109366
rs57278897
rs58221439
rs76560692
rs74859609
rs146841621
rs6998816
rs17314250
rs59121905
rs1371686
rs1371685
rs1371684
rs12056467
rs4478613
rs59517789
rs10957306
rs1579696
rs28895626
rs28778277
rs187949458
rs533188420
rs75170579
rs1440137
rs1371683
rs10111329
rs60784950
rs10087311
rs147990281
rs10090207
rs117982975
rs73690605
rs10105633
rs28643545
rs13252892
rs57666867
rs7822866
rs10097129
rs118061075
rs34215741
rs1440136
rs7841666
rs971236
rs10097471
rs7830401
rs58715168
rs10504375
rs9298081
rs138475183
rs74961097
rs10105676
rs58326689
rs72505488
rs79761944
rs73690606
rs190937
rs57343918
rs147809109
rs11995170
rs10087386
rs73690607
rs16931063
rs377055063
rs1347758
rs28589728
rs11992099
rs36108177
rs2083185
rs7840001
rs1595482
rs11990923
rs145844949
rs59645733
rs1438228
rs10099867
rs1595483
rs298194
rs11998088
rs9298082
rs59524902
rs7834294
rs35845730
rs77864368
rs62521215
rs62521216
rs561996257
rs56789761
rs143585921
rs146163695
rs149062608
rs146166150
rs12547329
rs150019065
rs7828574
rs28631026
rs183705280
rs10957308
rs12335124
rs12334830
rs1438229
rs10090928
rs55758770
rs117113655
rs73690609
rs13252463
rs7817906
rs12708021
rs7840690
rs67633283
rs57389441
rs13274668
rs13275299
rs76270035
rs13257322
rs11993477
rs141564685
rs11986260
rs117658477
rs10093773
rs182696021
rs17223648
rs1837193
rs10101906
rs13254698
rs7844448
rs7824601
rs78682780
rs10957309
rs1438230
rs10104164
rs74344177
rs10957310
rs59375354
rs60953601
rs9298083
rs17315206
rs58928116
rs13262851
rs2008156
rs2008164
rs11986954
rs10096133
rs139171221
rs79273113
rs1899047
rs1899048
rs10110341
rs10098936
rs10099728
rs139507156
rs1370746
rs77639730
rs139569415
rs73687205
rs150179825
rs56207344
rs148623850
rs35911912
rs4027692
rs4416859
rs298190
rs298191
rs298192
rs76203428
rs13263664
rs298193
rs137897048
rs2577888
rs298203
rs298204
rs298205
rs112748912
rs298206
rs298207
rs298208
rs72654507
rs2577887
rs1440144
rs190938
rs79319596
rs118037648
rs4737670
rs298210
rs298211
rs298212
rs192721
rs298213
rs298214
rs298215
rs298216
rs298217
rs298218
rs2289418
rs298219
rs4737191
rs298196
rs298197
rs298198
rs298199
rs72654518
rs298200
rs298201
rs298176
rs298177
rs298179
rs78717971
rs298180
rs4737671
rs116912590
rs298181
rs298182
rs298183
rs1816658
rs298184
rs1438231
rs298185
rs298186
rs59554614
rs72654531
rs298187
rs72654533
rs149013006
rs72654537
rs2577908
rs16931156
rs2577907
rs2612615
rs2612614
rs11780414
rs10957311
rs78917324
rs4604479
rs66858052
rs182317984
rs2577906
rs111322418
rs113903237
rs138704572
rs3098343
rs144431242
rs148415900
rs112185374
rs118125298
rs72654556
rs2612613
rs2612611
rs2577905
rs72654561
rs2612610
rs2577904
rs72654564
rs16919018
rs72654566
rs2600475
rs16931164
rs2612609
rs1869024
rs56090938
rs2600474
rs4737672
rs1155098
rs78130388
rs2577903
rs2612604
rs72654572
rs79824655
rs2600478
rs2600479
rs2600480
rs72654575
rs2577901
rs2612605
rs2577900
rs2612606
rs140296652
rs16931172
rs56087459
rs2612607
rs2612608
rs2600467
rs2246411
rs72654580
rs11782401
rs144069338
rs10957312
rs35320557
rs72654583
rs3110289
rs2612601
rs2612600
rs2577899
rs2600472
rs2612599
rs2600471
rs16931194
rs16931195
rs59712423
rs11784906
rs2577898
rs72654591
rs2577897
rs2600470
rs16931205
rs12543248
rs2600469
rs2600468
rs2612603
rs3100116
rs10094274
rs3110288
rs117812280
rs2577896
rs75218460
rs75240134
rs2612598
rs9643568
rs2577895
rs2577894
rs16931217
rs2577893
rs17356383
rs2612596
rs2612595
rs72654596
rs151212341
rs16931229
rs2612594
rs111638077
rs2612589
rs2612588
rs1376773
rs1823667
rs2218045
rs75829841
rs80087844
rs2600466
rs726561
rs72654600
rs72654601
rs7820044
rs2600476
rs17271629
rs2577891
rs28470172
rs74884774
rs12678303
rs6472142
rs10282793
rs112240000
rs10957313
rs1530051
rs1530052
rs12544855
rs10504376
rs149565692
rs72656409
rs72656411
rs372940516
rs150940127
rs118111776
rs16931253
rs74586055
rs16931257
rs7836768
rs12056689
rs79191605
rs57824870
rs28703225
rs921498
rs16931267
rs78164175
rs10504377
rs12682100
rs16931273
rs10504378
rs188347468
rs75143900
rs958050
rs116174306
rs4633099
rs73234047
rs16931280
rs7819629
rs78461165
rs10957315
rs1451866
rs13439473
rs13438939
rs3862072
rs7815546
rs10100650
rs10100653
rs10103787
rs10103906
rs7821051
rs57377912
rs7825399
rs144409224
rs140285591
rs139796554
rs4437693
rs10112285
rs1597728
rs1584693
rs1584694
rs7815206
rs75080321
rs10102719
rs10103050
rs10103390
rs146130893
rs111685946
rs72656418
rs6993238
rs62519773
rs13276064
rs145219445
rs7829761
rs2010074
rs2218914
rs35909027
rs79637966
rs72656420
rs56825365
rs7007695
rs80028809
rs78756977
rs62519776
rs77318869
rs74353349
rs62519778
rs10093717
rs10094292
rs7812401
rs7831001
rs7813266
rs72656423
rs62519779
rs16931290
rs896493
rs36110523
rs6997341
rs13248704
rs189996290
rs4357325
rs28790340
rs75091736
rs192367354
rs72656432
rs78762561
rs10108174
rs62519783
rs62519784
rs13270248
rs62519785
rs138116723
rs144970210
rs117024833
rs10504379
rs10504380
rs62519787
rs7017425
rs62519788
rs78609617
rs57604792
rs17272476
rs62519790
rs1376771
rs1451865
rs181819177
rs77772931
rs7813444
rs7814393
rs7832902
rs77339842
rs16931296
rs7824378
rs11990980
rs73689529
rs1597727
rs11996600
rs80026880
rs75395593
rs12056827
rs10957316
rs7012569
rs6992228
rs9643569
rs74304928
rs1451863
rs12056691
rs186657262
rs6472146
rs76458112
rs6981465
rs144599073
rs146679081
rs16931298
rs1530896
rs1968677
rs118179493
rs7831241
rs7831363
rs62519798
rs75933402
rs62519799
rs16931302
rs16931304
rs10097877
rs57145012
rs10100598
rs78838683
rs6990308
rs6995055
rs1376770
rs1376769
rs6996198
rs1451862
rs62519821
rs76647437
rs77510848
rs73689539
rs10441560
rs10441541
rs10441561
rs7005421
rs7009638
rs7009901
rs4367588
rs16931320
rs61185402
rs1979164
rs12681771
rs138147466
rs12547983
rs7833687
rs7817608
rs139404963
rs7006309
rs6986408
rs7006461
rs17358093
rs7823344
rs10808737
rs9657082
rs74780172
rs60695690
rs7841976
rs9643388
rs10112058
rs73689545
rs4737675
rs7016250
rs16931326
rs2280870
rs1451868
rs1376772
rs9298085
rs149726960
rs16931331
rs13277444
rs13276281
rs1451869
rs13278548
rs8192907
rs7822429
rs8192906
rs8192904
rs146872790
rs3779869
rs3779870
rs3779871
rs3779872
rs3779874
rs8192899
rs8192898
rs187498461
rs4467968
rs4465006
rs116843046
rs4737193
rs3824188
rs13251633
rs73237769
rs4452822
rs16931350
rs60347741
rs41333745
rs6996960
rs77035075
rs7008736
rs59556318
rs76671918
rs10808738
rs76653854
rs75670054
rs188732670
rs58740344
rs10105184
rs117637261
rs73237778
rs4327886
rs4301481
rs4581093
rs10957319
rs7841297
rs185488962
rs9298087
rs118007951
rs4358837
rs28679790
rs78274172
rs7005708
rs12677582
rs4737195
rs76004558
rs74652007
rs16931352
rs73237799
rs13282866
rs4507804
rs77092483
rs7837784
rs11996031
rs7837935
rs7824744
rs4527914
rs4350019
rs7004685
rs72505491
rs34970856
rs56665359
rs9643570
rs111539471
rs112708174
rs150161503
rs76288073
rs77971005
rs117732106
rs79702814
rs4395923
rs4382514
rs4397440
rs79683960
rs11985376
rs35060524
rs13260351
rs10454355
rs11986615
rs79890001
rs10098006
rs74469801
rs75463725
rs76563092
rs60471153
rs78100178
rs4236934
rs78979539
rs116980516
rs1007219
rs141062047
rs16931358
rs4297065
rs4263804
rs4437694
rs4549814
rs12677253
rs12681856
rs16931360
rs9298088
rs79638816
rs16931363
rs79473864
rs77181205
rs79785159
rs143629350
rs4486246
rs76699976
rs9643389
rs4477068
rs73689569
rs4532631
rs10092618
rs6999999
rs16931371
rs13260704
rs16931374
rs1986181
rs4406437
rs78840254
rs11998077
rs7817744
rs7834854
rs10090584
rs55852316
rs80144342
rs57071798
rs60551204
rs10081461
rs77266879
rs11995512
rs7827287
rs10957321
rs58451406
rs7002672
rs58284770
rs148291118
rs147214004
rs7830315
rs7815372
rs79551252
rs10112206
rs6472147
rs58668371
rs61027069
rs6472148
rs2356986
rs2356985
rs2884074
rs16931394
rs2884073
rs4472561
rs149507895
rs716283
rs73689573
rs9918785
rs9918790
rs73689574
rs13282180
rs4737677
rs7842113
rs34700548
rs34484820
rs117566536
rs73689575
rs73689576
rs4385495
rs148934325
rs73689578
rs62521111
rs79088467
rs62521114
rs61146973
rs10087071
rs13258167
rs10808739
rs151281341
rs34781030
rs4269577
rs58994922
rs34237366
rs4737199
rs143069067
rs62521118
rs28873972
rs188215512
rs4737678
rs35407243
rs10098783
rs4549812
rs13266737
rs35506467
rs10808740
rs11984829
rs11992694
rs7009078
rs6995461
rs35928023
rs35328846
rs62521122
rs73688006
rs13272719
rs75428175
rs61028788
rs35196908
rs3886001
rs11996540
rs57755888
rs76535591
rs10957322
rs140480238
rs57948164
rs12548518
rs4737680
rs79505450
rs140967101
rs6472151
rs7826214
rs6472152
rs7826501
rs55873211
rs12156417
rs10112945
rs56682216
rs185727330
rs13271746
rs76992721
rs7814652
rs6472153
rs145976306
rs117922193
rs10957323
rs10957324
rs62521129
rs57148757
rs7812644
rs7009717
rs4737681
rs4480156
rs146170994
rs57696702
rs4737682
rs75084833
rs55650602
rs4236936
rs10283033
rs55839813
rs77736875
rs55666601
rs13252547
rs55863909
rs58195923
rs56136042
rs12674544
rs76378404
rs11992601
rs56345307
rs58303167
rs62521148
rs13271194
rs58950093
rs79358939
rs80278260
rs4461935
rs4134342
rs4258041
rs4737683
rs73688014
rs13265280
rs4392942
rs73688018
rs7821085
rs142702413
rs34782690
rs116876114
rs34520115
rs7814191
rs6987861
rs147797548
rs7842714
rs117576566
rs7829301
rs57198819
rs73688019
rs4737202
rs144963766
rs6472154
rs73688022
rs73688023
rs4737684
rs79174603
rs12682028
rs6997149
rs57241952
rs73688285
rs73688286
rs73688288
rs73688289
rs56822105
rs6472155
rs7831851
rs4437695
rs34338127
rs72656497
rs59928224
rs56378428
rs11781142
rs73688293
rs73688294
rs55816857
rs7814041
rs7813958
rs6982809
rs4737685
rs60715322
rs73688297
rs12550805
rs147975012
rs193020630
rs7012812
rs4521800
rs4629907
rs58420338
rs73688300
rs7462059
rs73688301
rs75360863
rs141966043
rs7013387
rs58603842
rs61078378
rs60034994
rs73244630
rs7820880
rs4367589
rs28460132
rs116917241
rs77740951
rs4574883
rs4358835
rs7824195
rs117752166
rs4543581
rs9298089
rs56986679
rs6994123
rs9918801
rs73690405
rs12549868
rs4520200
rs4297066
rs4076430
rs4316184
rs4077789
rs4077788
rs6472156
rs72621459
rs12675901
rs28637535
rs28534831
rs10957327
rs76610061
rs4737203
rs12544073
rs4645595
rs28437912
rs28420457
rs28494823
rs10957328
rs10957329
rs6999435
rs6999566
rs35609062
rs117861530
rs4737686
rs13270036
rs12545184
rs6996925
rs10098693
rs10102126
rs57515669
rs4401898
rs59668569
rs12544578
rs28539427
rs4621840
rs11785683
rs4617196
rs149102850
rs10109548
rs146719718
rs28570088
rs35640210
rs73250520
rs73250523
rs73250525
rs4618739
rs6998192
rs147299771
rs185932465
rs10085975
rs10085976
rs6985116
rs10957330
rs73690412
rs58246510
rs4273884
rs10102289
rs7836477
rs184836281
rs13281387
rs13280939
rs7819350
rs13274546
rs6985039
rs76065752
rs72621460
rs9298090
rs4268162
rs72621461
rs4425790
rs7814515
rs7820286
rs7840142
rs77581113
rs118059791
rs77038500
rs7014226
rs80189777
rs7824981
rs4573321
rs7829838
rs7829840
rs7833587
rs12675209
rs56734916
rs117964087
rs4548219
rs6998890
rs6999082
rs12675638
rs138802725
rs10102238
rs10089214
rs58981215
rs60208692
rs4481642
rs4481643
rs4737687
rs117639958
rs78524442
rs7846563
rs72621462
rs7813076
rs4295699
rs4260923
rs72621463
rs4263805
rs6989338
rs7840415
rs28519604
rs73688173
rs73688174
rs72621464
rs28699391
rs72621465
rs113613019
rs12681957
rs28496551
rs28645980
rs3935035
rs7823966
rs72621466
rs6994298
rs4131481
rs67046349
rs7822326
rs118161458
rs10091505
rs10106552
rs11986768
rs60721646
rs61257891
rs10103608
rs75359574
rs6988513
rs57609973
rs72621467
rs183537358
rs12680851
rs10957331
rs10046764
rs12546049
rs28605372
rs28698718
rs28395281
rs7825628
rs7841923
rs4737689
rs72658917
rs147145564
rs10112478
rs4737690
rs7835805
rs182833325
rs7820796
rs4576457
rs117464095
rs58458557
rs4466436
rs12550608
rs12545730
rs147671151
rs4078079
rs72621468
rs72621469
rs150884136
rs73240850
rs5024289
rs74970179
rs188385500
rs10808741
rs12544244
rs10808742
rs12675654
rs7833783
rs13253321
rs73240863
rs10101964
rs4260925
rs12156257
rs139896572
rs28852998
rs28864803
rs75453333
rs78228810
rs28796739
rs192709644
rs117562081
rs117821458
rs146829104
rs4737692
rs4737693
rs10097059
rs10957332
rs4737694
rs4610790
rs72621470
rs35300531
rs10093210
rs66537370
rs72621471
rs72658921
rs67282733
rs148749662
rs4348539
rs16931562
rs68123968
rs73240893
rs7840002
rs2002700
rs6996939
rs16931576
rs6997106
rs7826321
rs4335163
rs4465007
rs4397441
rs16931584
rs4406438
rs76507187
rs7011697
rs1962030
rs75707825
rs36012140
rs10105344
rs16931619
rs16931621
rs10109156
rs4412403
rs60166560
rs7829622
rs148653303
rs72621472
rs7000105
rs12548776
rs7004914
rs7009737
rs112753101
rs10091866
rs16919022
rs7814233
rs6983551
rs6983979
rs74569255
rs28439246
rs6998985
rs6999034
rs6999366
rs72621473
rs12544575
rs78987040
rs10091699
rs7839848
rs6986199
rs7012693
rs117358170
rs6997215
rs4538926
rs2002465
rs16931683
rs72621474
rs72658936
rs4478612
rs4637884
rs7464903
rs4311688
rs58751145
rs35550144
rs12550158
rs35630273
rs7011943
rs13266402
rs6994526
rs11775661
rs4272420
rs35134294
rs10100778
rs10100890
rs10087973
rs10104122
rs62521296
rs10957333
rs73242733
rs62521297
rs4556118
rs17361612
rs17295863
rs34489694
rs72658938
rs72658939
rs72621475
rs13265777
rs74372254
rs193235350
rs10100817
rs4737696
rs4515590
rs78256832
rs35182379
rs75967418
rs34817759
rs12542373
rs6993911
rs141815097
rs4355810
rs12674475
rs10957334
rs77850440
rs4333639
rs4527915
rs16931695
rs4576458
rs4262355
rs4527916
rs16931697
rs181281586
rs181580163
rs34354543
rs7821841
rs62521304
rs7840526
rs13272279
rs117680720
rs55921564
rs62521306
rs62521307
rs28478986
rs28804470
rs7463457
rs4543582
rs12155754
rs62521309
rs12156056
rs10104965
rs10091949
rs4236937
rs182056748
rs113171614
rs34743985
rs10095425
rs7815763
rs7837660
rs7819783
rs10090676
rs57982745
rs59355632
rs60172196
rs34768708
rs74510742
rs35547851
rs7829628
rs7813755
rs12678249
rs35110567
rs13250750
rs12678743
rs13251259
rs13251343
rs13251630
rs13252709
rs28798395
rs76951040
rs9643390
rs36107187
rs4400418
rs77328868
rs34682173
rs4737697
rs57859199
rs62521319
rs28406713
rs73242773
rs28733835
rs2956320
rs59692671
rs2956319
rs2956318
rs2956317
rs2956316
rs2956315
rs2980008
rs76198069
rs2956314
rs56306400
rs80304503
rs2956313
rs7817683
rs7817859
rs10504383
rs2956312
rs62521321
rs10504382
rs2956311
rs4737205
rs12674536
rs17549048
rs2980004
rs16931729
rs2956310
rs141646499
rs2956309
rs2956308
rs7821402
rs2980003
rs4387012
rs2980001
rs2979999
rs2956307
rs146814799
rs2956306
rs2980009
rs7010619
rs16931735
rs72658961
rs2956305
rs7843978
rs6472166
rs10504381
rs2956304
rs2980006
rs28513309
rs2980005
rs6999457
rs2980000
rs16931744
rs2001648
rs7010585
rs7814538
rs72658967
rs9886369
rs12549317
rs4075627
rs181139182
rs186460962
rs7842129
rs75572218
rs4480157
rs4481644
rs149945126
rs12550184
rs59125442
rs7831791
rs4332170
rs4737698
rs79608535
rs73249316
rs141307094
rs57679560
rs145605872
rs148224726
rs76265474
rs141178070
rs73249400
rs6472169
rs11986276
rs111682314
rs370498615
rs117242275
rs6983165
rs13255324
rs10103076
rs7823942
rs73251217
rs10283351
rs4601358
rs28862984
rs4621839
rs4549813
rs183718949
rs28651850
rs147804480
rs4599854
rs61692309
rs57293484
rs57653624
rs4592083
rs116931379
rs4278187
rs7842077
rs188212149
rs10098374
rs7836646
rs139495729
rs4737701
rs138344245
rs4132352
rs78324638
rs7006804
rs4342643
rs9643391
rs4581094
rs80137622
rs4443698
rs192399751
rs7814615
rs76660968
rs60791055
rs74447951
rs4592084
rs13259718
rs6995065
rs72658980
rs6999418
rs34441204
rs4474058
rs4737704
rs10095326
rs78287434
rs7016016
rs6998613
rs6982800
rs4451336
rs13258595
rs13266206
rs6994272
rs6994676
rs6472174
rs56898229
rs28719950
rs4582599
rs79223454
rs28722853
rs10098658
rs10113401
rs28726344
rs10098969
rs6651302
rs6651303
rs10088791
rs74856570
rs6991639
rs6472175
rs6472176
rs6472177
rs4592085
rs6415602
rs4324954
rs10109830
rs62506063
rs77476195
rs72658987
rs62506064
rs7842442
rs4599855
rs4487817
rs10112944
rs4737709
rs6472179
rs149703935
rs12547966
rs55756474
rs10435611
rs10435573
rs147216881
rs7000812
rs145180140
rs7001514
rs76584922
rs7819548
rs148430703
rs60015363
rs72658989
rs13253048
rs12544654
rs4076715
rs34994298
rs12056787
rs76550422
rs12056482
rs4427208
rs57728118
rs142535778
rs78662653
rs76795903
```
