## Supplementary material for "Characterization of shared and ancestry-specific signals driving complex traits using multi-ancestry fine-mapping": susiex_nc3.cs80.cs

```
CS_ID	SNP	BP	REF_ALLELE	ALT_ALLELE	REF_FRQ	BETA	SE	-LOG10P	CS_PIP	OVRL_PIP
1	rs192721	65291053	T,T	A,A	0.097416,0.222222	0.0248109,0.0521328	0.00666777,0.0102821	3.70243,6.40089	0.0512992	0.0513349
1	rs298216	65293195	G,G	C,C	0.09841,0.222222	0.0252764,0.0515903	0.00663767,0.0102821	3.85363,6.28106	0.0490993	0.0491351
1	rs298213	65291266	C,C	A,A	0.097416,0.222222	0.0246768,0.0520872	0.00666777,0.0102821	3.66791,6.39078	0.0468369	0.0468726
1	rs298214	65292781	C,C	T,T	0.097416,0.222222	0.0246289,0.0518595	0.00666777,0.0102821	3.65563,6.34038	0.0413413	0.0413769
1	rs298215	65293055	G,G	T,T	0.097416,0.222222	0.0245858,0.0517735	0.00666777,0.0102821	3.64459,6.3214	0.0389273	0.038963
1	rs298197	65296964	A,A	G,G	0.097416,0.222222	0.0244795,0.0516401	0.00666777,0.0102821	3.61743,6.29202	0.0347397	0.0347753
1	rs298218	65294672	A,A	G,G	0.097416,0.222222	0.0244039,0.0516816	0.00666777,0.0102821	3.59819,6.30116	0.0340006	0.0340362
1	rs298199	65297600	T,T	G,G	0.09841,0.222222	0.0246425,0.0511358	0.00663767,0.0102821	3.68781,6.1816	0.0287592	0.0287947
1	rs298198	65297166	G,G	A,A	0.097416,0.222222	0.0240403,0.0516401	0.00666777,0.0102821	3.50637,6.29202	0.0276577	0.0276933
1	rs298200	65298302	G,G	A,A	0.09841,0.222222	0.0245945,0.05109	0.00663767,0.0102821	3.67541,6.17162	0.027495	0.0275305
1	rs298196	65296602	T,T	C,C	0.097416,0.222222	0.0241311,0.0514989	0.00666777,0.0102821	3.52921,6.261	0.0272628	0.0272983
1	rs2612613	65318265	T,T	G,G	0.899602,0.777778	-0.0236558,-0.0518667	0.00657888,0.0102821	3.49014,6.34197	0.0270445	0.0270802
1	rs298179	65300873	A,A	G,G	0.097416,0.222222	0.0241134,0.0512275	0.00666777,0.0102821	3.52475,6.20159	0.0240289	0.0240644
1	rs2612609	65326407	T,T	C,C	0.899602,0.777778	-0.0237286,-0.0516382	0.00657888,0.0102821	3.50861,6.2916	0.0230147	0.0230503
1	rs298176	65299861	A,A	T,T	0.09841,0.222222	0.0244121,0.0508661	0.00663767,0.0102821	3.6285,6.12295	0.0227043	0.0227398
1	rs298177	65299877	A,A	G,G	0.09841,0.222222	0.0244121,0.0508661	0.00663767,0.0102821	3.6285,6.12295	0.0227043	0.0227398
1	rs2600475	65325355	T,T	C,C	0.900596,0.777778	-0.0233526,-0.0519116	0.00660805,0.0102821	3.38786,6.35189	0.0226547	0.0226904
1	rs2577901	65335545	T,T	C,C	0.899602,0.777778	-0.0233667,-0.0519605	0.00657888,0.0102821	3.41721,6.36271	0.0220266	0.0220624
1	rs1869024	65326707	A,A	G,G	0.899602,0.777778	-0.0236381,-0.0516382	0.00657888,0.0102821	3.48565,6.2916	0.0219728	0.0220084
1	rs1155098	65328394	A,A	C,C	0.899602,0.777778	-0.0235951,-0.0516831	0.00657888,0.0102821	3.47474,6.30148	0.0219179	0.0219535
1	rs2577904	65320954	A,A	G,G	0.899602,0.777778	-0.0237286,-0.0514545	0.00657888,0.0102821	3.50861,6.25126	0.0212541	0.0212896
1	rs2612604	65330616	G,G	A,A	0.899602,0.777778	-0.0235477,-0.0516382	0.00657888,0.0102821	3.46276,6.2916	0.0209817	0.0210173
1	rs2600480	65333446	G,G	A,A	0.899602,0.777778	-0.0235477,-0.0515933	0.00657888,0.0102821	3.46276,6.28173	0.020577	0.0206126
1	rs2612611	65318531	G,G	T,T	0.899602,0.777778	-0.0237286,-0.0513647	0.00657888,0.0102821	3.50861,6.23158	0.020445	0.0204805
1	rs2600474	65327089	C,C	T,T	0.900596,0.777778	-0.0230387,-0.0519605	0.00660805,0.0102821	3.31027,6.36271	0.0197722	0.0198081
1	rs3098343	65317541	C,C	T,T	0.899602,0.777778	-0.0237286,-0.0512748	0.00657888,0.0102821	3.50861,6.21192	0.0196681	0.0197036
1	rs2612610	65320773	G,G	A,A	0.900596,0.777778	-0.0230817,-0.0518667	0.00660805,0.0102821	3.32085,6.34197	0.0193902	0.019426
1	rs66858052	65312915	T,T	C,C	0.899602,0.777778	-0.0239094,-0.051001	0.00657888,0.0102821	3.55474,6.15225	0.0191939	0.0192293
1	rs113903237	65315873	G,G	A,A	0.899602,0.777778	-0.0237286,-0.0511808	0.00657888,0.0102821	3.50861,6.19141	0.0188887	0.0189242
1	rs2612605	65336482	G,G	A,A	0.899602,0.777778	-0.0234098,-0.0515032	0.00657888,0.0102821	3.42803,6.26193	0.0184512	0.0184868
2	rs7830315	65608361	C,C	T,T	0.492048,0.568452	0.0219835,0.0248356	0.0039548,0.00863061	7.56572,2.39718	0.122717	0.12277
2	rs10957321	65605878	A,A	G,G	0.492048,0.56746	0.021887,0.0254301	0.0039548,0.00862824	7.50516,2.4941	0.122204	0.122257
2	rs7827287	65605719	T,T	G,G	0.492048,0.568452	0.0218436,0.0252417	0.0039548,0.00863061	7.47799,2.4624	0.112787	0.112839
2	rs8192906	65510610	G,G	C,C	0.359841,0.492063	0.0196825,0.0287657	0.00411946,0.00855043	5.75178,3.11489	0.0779053	0.0779687
2	rs3779870	65519166	G,G	A,A	0.359841,0.493056	0.0195918,0.0287648	0.00411946,0.00855018	5.7043,3.11489	0.0713116	0.0713745
2	rs4465006	65525439	T,T	C,C	0.366799,0.494048	0.0191452,0.0288112	0.00410256,0.00854996	5.51405,3.12357	0.0402951	0.0403545
2	rs8192899	65524742	A,A	C,C	0.365805,0.494048	0.0191561,0.0288112	0.00410491,0.00854996	5.51405,3.12357	0.039308	0.0393671
2	rs4467968	65525303	G,G	T,T	0.366799,0.494048	0.0190976,0.0288112	0.00410256,0.00854996	5.48959,3.12357	0.0381192	0.0381782
2	rs6472147	65612697	T,T	A,A	0.479125,0.553571	0.021108,0.0242565	0.00395775,0.00859885	7.01581,2.31977	0.0243767	0.0244305
2	rs9298085	65500797	G,G	A,A	0.368787,0.525794	0.0190333,0.0268218	0.00409792,0.00856075	5.46764,2.76204	0.0242843	0.0243423
2	rs10112206	65611761	C,C	A,A	0.479125,0.553571	0.021108,0.0242044	0.00395775,0.00859885	7.01581,2.31156	0.0240794	0.0241331
2	rs10081461	65602074	C,C	G,G	0.439364,0.577381	0.0211553,0.0237453	0.0039837,0.00865361	6.96119,2.21682	0.0188389	0.0188833
2	rs13252547	65691703	A,A	C,C	0.479125,0.554563	0.020821,0.0237136	0.00395775,0.00860072	6.84342,2.2343	0.0168808	0.016932
2	rs4406437	65587797	G,G	A,A	0.43837,0.577381	0.0208393,0.0244526	0.00398468,0.00865361	6.77042,2.32628	0.0146272	0.0146701
2	rs4461935	65700067	G,G	C,C	0.482107,0.553571	0.0208633,0.0239061	0.00395683,0.00859885	6.87157,2.26494	0.0143058	0.0143568
2	rs11998077	65593996	A,A	C,C	0.43837,0.577381	0.0209303,0.0235819	0.00398468,0.00865361	6.82423,2.1919	0.0134998	0.0135429
2	rs11995512	65603582	G,G	A,A	0.439364,0.577381	0.0207431,0.0238455	0.0039837,0.00865361	6.71685,2.23216	0.0116966	0.0117386
2	rs12548518	65674039	G,G	A,A	0.479125,0.552579	0.0205997,0.023213	0.00395775,0.00859702	6.71197,2.15918	0.0115578	0.0116064
2	rs4452822	65538103	A,A	G,G	0.427435,0.558532	0.0207544,0.023522	0.00399661,0.00860854	6.68418,2.20152	0.00944319	0.00948505
3	rs1866277	65228337	C,NA	T,NA	0.971173,NA	0.0325049,NA	0.0118166,NA	2.22584,NA	0.0317736	0.0317772
3	rs142702413	65705303	NA,T	NA,G	NA,0.977182	NA,0.0774319	NA,0.0286274	NA,2.16532	0.026013	0.0260163
3	rs192946106	65511915	C,NA	T,NA	0.989066,NA	0.0291376,NA	0.0190121,NA	0.901779,NA	0.0190244	0.019026
3	rs144640141	65817004	T,NA	C,NA	0.968191,NA	0.0250686,NA	0.0112664,NA	1.58376,NA	0.016758	0.0167596
3	rs144736713	65124226	A,NA	G,NA	0.99006,NA	0.0656173,NA	0.01993,NA	3.00287,NA	0.0143751	0.0143864
3	rs140480238	65672505	NA,G	NA,T	NA,0.977182	NA,0.0712173	NA,0.0286274	NA,1.8909	0.0136964	0.0136984
3	rs17224092	65263721	T,NA	G,NA	0.968191,NA	0.0265044,NA	0.0112664,NA	1.72941,NA	0.0130922	0.0130942
3	rs72656469	65613913	T,NA	C,NA	0.958251,NA	0.0180637,NA	0.00988495,NA	1.16979,NA	0.0112897	0.0112907
3	rs185213202	65212000	G,NA	T,NA	0.965209,NA	-0.0267372,NA	0.0107893,NA	1.87918,NA	0.00945447	0.0094577
3	rs115212842	65593078	A,NA	T,NA	0.956262,NA	0.0170171,NA	0.00966771,NA	1.10583,NA	0.00902652	0.00902736
3	rs143069067	65643968	NA,A	NA,C	NA,0.977182	NA,0.0666209	NA,0.0286274	NA,1.69993	0.0087749	0.00877623
3	rs139210687	65945802	C,NA	A,NA	0.961233,NA	0.0243078,NA	0.0102422,NA	1.75375,NA	0.00850485	0.00850618
3	rs17314426	65207180	T,NA	C,NA	0.965209,NA	-0.0260697,NA	0.0107893,NA	1.80462,NA	0.00798441	0.00798716
3	rs34441204	66070887	G,G	A,A	0.497018,0.554563	-0.0091956,-0.0218735	0.00395437,0.00860072	1.69791,1.95926	0.0074876	0.00749055
3	rs13259718	66069374	A,A	G,G	0.497018,0.553571	-0.00908991,-0.0216958	0.00395437,0.00859885	1.66712,1.93433	0.00706594	0.00706866
3	rs60791055	66068081	C,C	T,T	0.497018,0.553571	-0.00908991,-0.0215965	0.00395437,0.00859885	1.66712,1.92009	0.00686458	0.00686723
3	rs62506064	66085591	T,T	C,C	0.49006,0.579365	-0.00877505,-0.0237505	0.00395508,0.00865913	1.57661,2.21528	0.00647111	0.0064744
3	rs10957333	65941449	G,G	A,A	0.776342,0.895833	-0.00182879,-0.0416803	0.00474483,0.0139934	0.154951,2.53819	0.00644879	0.00644975
3	rs4592084	66068965	G,G	C,C	0.497018,0.553571	-0.00890721,-0.0215965	0.00395437,0.00859885	1.61456,1.92009	0.00627126	0.00627368
3	rs10957311	65311200	G,G	A,A	0.527833,0.837302	0.00361418,0.0481312	0.00396044,0.0115817	0.441929,4.48927	0.00619817	0.00620277
3	rs7842442	66085796	T,T	C,C	0.49006,0.577381	-0.0086368,-0.0237872	0.00395508,0.00865361	1.53786,2.22321	0.00616436	0.00616747
3	rs117486754	65560840	G,NA	A,NA	0.991054,NA	0.0292294,NA	0.0209976,NA	0.785393,NA	0.00587439	0.00587514
3	rs4324954	66082585	C,C	A,A	0.327038,0.583333	-0.00914656,-0.0245276	0.00421449,0.00867062	1.52307,2.33049	0.00580168	0.00580568
3	rs6415602	66082011	A,A	G,G	0.487078,0.582341	-0.00786658,-0.0245606	0.00395562,0.00866769	1.33037,2.33696	0.00580064	0.0058032
3	rs4474057	65629420	A,NA	G,NA	0.947316,NA	0.0293759,NA	0.0088502,NA	3.04448,NA	0.00576877	0.00578027
3	rs72656439	65463084	T,NA	C,NA	0.966203,NA	0.0197328,NA	0.0109412,NA	1.14688,NA	0.00558419	0.00558477
3	rs80083040	65654844	T,NA	G,NA	0.94831,NA	0.0293548,NA	0.00893021,NA	2.99476,NA	0.00529886	0.00530956
3	rs10095326	66073614	T,T	C,C	0.512922,0.60119	-0.00869329,-0.0216467	0.00395562,0.00873	1.5533,1.88094	0.00529316	0.00529526
3	rs77489273	65256200	C,NA	T,NA	0.983101,NA	-0.0420188,NA	0.0153396,NA	2.21054,NA	0.00484577	0.00484857
3	rs75555763	65654845	T,NA	C,NA	0.947316,NA	0.028762,NA	0.0088502,NA	2.93758,NA	0.00483399	0.00484331
3	rs74403509	65728512	A,NA	C,NA	0.947316,NA	0.0287303,NA	0.0088502,NA	2.9321,NA	0.00479061	0.00479984
3	rs10098969	66080228	A,A	G,G	0.487078,0.583333	-0.00795701,-0.0237714	0.00395562,0.00867062	1.35394,2.21367	0.00455344	0.00455549
3	rs4451336	66074987	A,A	G,G	0.513917,0.603175	-0.00841085,-0.0217665	0.00395583,0.00873739	1.47512,1.89511	0.00454244	0.00454433
3	rs4737704	66072703	T,T	C,C	0.723658,0.444444	0.0111191,0.0184483	0.00442129,0.00860262	1.9242,1.49494	0.00444999	0.00445219
3	rs76065752	65792665	A,A	T,T	0.840954,0.872024	-0.000669688,-0.034995	0.0054062,0.012796	0.0450752,2.20474	0.00440985	0.00441037
3	rs117348995	65738572	A,NA	G,NA	0.947316,NA	0.0284331,NA	0.0088502,NA	2.88111,NA	0.00440563	0.00441397
3	rs4342643	66064881	G,G	A,A	0.497018,0.552579	-0.00881806,-0.0204847	0.00395437,0.00859702	1.58921,1.7649	0.00440319	0.00440494
3	rs117576738	66053710	C,NA	A,NA	0.980119,NA	0.0368048,NA	0.0141639,NA	2.02856,NA	0.00435894	0.00436149
3	rs28478986	65974039	G,G	A,A	0.619284,0.185516	0.00542995,0.0259444	0.00407187,0.0109969	0.739072,1.73725	0.00391504	0.0039158
3	rs7463457	65974632	A,A	T,T	0.620278,0.185516	0.00543269,0.0258489	0.00407393,0.0109969	0.739072,1.7271	0.00382204	0.00382276
3	rs74872289	65243710	A,NA	G,NA	0.983101,NA	-0.0404603,NA	0.0153396,NA	2.07838,NA	0.00377154	0.00377371
3	rs4527915	65963602	T,T	C,C	0.631213,0.1875	0.00520466,0.0275519	0.00409792,0.0109519	0.690245,1.92521	0.00374523	0.00374609
3	rs10112944	66088668	A,A	G,G	0.393638,0.580357	-0.00859415,-0.0226719	0.00404692,0.00866195	1.47235,2.05257	0.00355972	0.00356186
3	rs4268162	65793541	T,T	C,C	0.786282,0.886905	0.00151912,-0.0397844	0.00482314,0.0134972	0.123327,2.49453	0.00343055	0.00343122
3	rs4262355	65964042	C,C	T,T	0.631213,0.186508	0.00515809,0.0273846	0.00409792,0.0109743	0.681654,1.90019	0.00342704	0.00342784
3	rs12542373	65953783	A,A	T,T	0.642147,0.188492	0.00412466,0.028342	0.00412449,0.0109298	0.498544,2.02176	0.00339651	0.00339724
3	rs7814615	66067608	G,G	A,A	0.496024,0.552579	-0.00850155,-0.0201925	0.00395442,0.00859702	1.5008,1.72503	0.00338549	0.00338689
3	rs7842077	66050662	T,T	C,C	0.426441,0.548611	-0.00935815,-0.0199324	0.0039978,0.00859004	1.71577,1.6921	0.00338433	0.00338585
3	rs4527916	65964044	C,C	T,T	0.631213,0.186508	0.00511153,0.0273846	0.00409792,0.0109743	0.673111,1.90019	0.00335876	0.00335956
3	rs72658908	65784343	T,NA	G,NA	0.99503,NA	0.0485203,NA	0.0281148,NA	1.07373,NA	0.00326022	0.00326099
3	rs7821841	65969117	T,T	C,C	0.627237,0.186508	0.00496094,0.0265815	0.00408891,0.0109743	0.647765,1.81167	0.00314743	0.00314811
3	rs4737696	65948304	G,G	A,A	0.641153,0.1875	0.00407593,0.0280995	0.00412196,0.0109519	0.49114,1.98731	0.00299909	0.00299974
3	rs28495520	65378342	T,NA	C,NA	0.99006,NA	0.0289258,NA	0.01993,NA	0.833637,NA	0.00282793	0.00282935
3	rs6994526	65938234	C,C	T,T	0.77833,0.899802	-0.00170415,-0.0391497	0.00475997,0.0142364	0.142468,2.22475	0.0028129	0.00281339
3	rs77038500	65798438	NA,A	NA,T	NA,0.89881	NA,-0.0328872	NA,0.0141743	NA,1.69187	0.00281114	0.00281183
3	rs7011943	65937716	T,T	G,G	0.77833,0.899802	-0.00174764,-0.0390493	0.00475997,0.0142364	0.146604,2.21541	0.00277683	0.00277731
3	rs12550158	65937161	T,T	A,A	0.777336,0.899802	-0.00174485,-0.0389882	0.00475237,0.0142364	0.146604,2.20974	0.00274035	0.00274083
3	rs2956318	65989511	T,T	C,C	0.634195,0.174603	0.00834517,0.0336442	0.00410491,0.0112602	1.37618,2.55143	0.002481	0.00248336
3	rs72656438	65442286	A,NA	G,NA	0.966203,NA	0.0160009,NA	0.0109412,NA	0.842785,NA	0.00245877	0.00245907
3	rs117526574	65881791	T,NA	C,NA	0.939364,NA	0.0150829,NA	0.00828432,NA	1.1633,NA	0.00227305	0.00227349
3	rs10957330	65783695	A,A	G,G	0.727634,0.571429	0.000462863,0.0187295	0.00444126,0.00863795	0.0376327,1.52089	0.0022317	0.00223187
3	rs78940828	66004019	A,NA	G,NA	0.968191,NA	-0.0333252,NA	0.0112664,NA	2.50905,NA	0.00219556	0.00220492
3	rs117860620	65135094	G,NA	A,NA	0.961233,NA	-0.030907,NA	0.0102422,NA	2.59386,NA	0.00218546	0.00218786
3	rs74838729	65530451	C,NA	T,NA	0.916501,NA	-0.0254987,NA	0.00714714,NA	3.44351,NA	0.00217342	0.00225613
3	rs7839848	65927398	A,A	G,G	0.77833,0.895833	-0.00179114,-0.0367103	0.00475997,0.0139934	0.150765,2.06019	0.00214382	0.00214418
3	rs4645595	65775638	A,A	C,C	0.729622,0.568452	0.000324701,0.0185305	0.00445148,0.00863061	0.0260173,1.49774	0.0021322	0.00213237
3	rs4077789	65770467	A,A	G,G	0.729622,0.566468	0.000417515,0.0181829	0.00445148,0.00862591	0.0337295,1.45548	0.00213002	0.00213018
3	rs11775661	65938264	T,T	C,C	0.77833,0.899802	-0.00148659,-0.0377641	0.00475997,0.0142364	0.122166,2.09765	0.00208104	0.00208142
3	rs12675901	65773191	A,A	C,C	0.729622,0.568452	0.000278301,0.0184292	0.00445148,0.00863061	0.022208,1.485	0.00204096	0.00204113
3	rs4077788	65770668	A,A	C,C	0.729622,0.566468	0.000324701,0.018132	0.00445148,0.00862591	0.0260173,1.44917	0.0020309	0.00203106
3	rs12544073	65774604	T,T	C,C	0.728628,0.568452	0.000324327,0.0184798	0.00444635,0.00863061	0.0260173,1.49136	0.00202496	0.00202513
3	rs10957329	65776849	T,T	C,C	0.729622,0.568452	0.000278301,0.018376	0.00445148,0.00863061	0.022208,1.47833	0.00201261	0.00201277
3	rs12545184	65778239	A,A	T,T	0.729622,0.568452	0.000278301,0.018376	0.00445148,0.00863061	0.022208,1.47833	0.00201261	0.00201277
3	rs10957328	65776833	A,A	G,G	0.729622,0.568452	0.000278301,0.018376	0.00445148,0.00863061	0.022208,1.47833	0.00201261	0.00201277
3	rs35609062	65777222	G,G	A,A	0.729622,0.568452	0.000278301,0.018376	0.00445148,0.00863061	0.022208,1.47833	0.00201261	0.00201277
3	rs4076430	65769930	A,A	T,T	0.729622,0.566468	0.000231906,0.0181829	0.00445148,0.00862591	0.0184297,1.45548	0.00198971	0.00198987
3	rs78615293	65932943	A,NA	T,NA	0.937376,NA	-0.025653,NA	0.0081604,NA	2.77758,NA	0.00198439	0.00200238
3	rs17293670	65591194	G,NA	C,NA	0.94831,NA	0.0257661,NA	0.00893021,NA	2.40774,NA	0.00188728	0.00189072
3	rs10105344	65911364	G,G	A,A	0.77833,0.899802	-0.00231271,-0.0364597	0.00475997,0.0142364	0.20269,1.98145	0.00186826	0.00186859
3	rs147604029	65973740	T,NA	C,NA	0.927435,NA	0.0133473,NA	0.00762141,NA	1.09748,NA	0.00186043	0.00186079
3	rs11783849	65506413	C,NA	T,NA	0.984095,NA	0.0430746,NA	0.0158037,NA	2.19257,NA	0.00184062	0.00184244
3	rs4737709	66089371	G,G	A,A	0.392644,0.564484	-0.00909766,-0.0183263	0.00404873,0.00862135	1.60841,1.47457	0.00184053	0.00184158
3	rs4617196	65781154	C,C	T,T	0.73161,0.564484	0.000511537,0.0180194	0.00446187,0.00862135	0.0415673,1.4364	0.00183181	0.00183196
3	rs10109156	65912334	G,G	A,A	0.77833,0.899802	-0.00226927,-0.0363583	0.00475997,0.0142364	0.198221,1.97255	0.00181933	0.00181965
3	rs74461744	65370711	T,NA	C,NA	0.991054,NA	-0.069088,NA	0.0209976,NA	2.99963,NA	0.00178964	0.00179188
3	rs35640210	65781775	C,C	A,A	0.73161,0.564484	0.000511537,0.0179188	0.00446187,0.00862135	0.0415673,1.424	0.00178571	0.00178585
3	rs72658936	65931897	T,T	C,C	0.77833,0.899802	-0.00187811,-0.0365872	0.00475997,0.0142364	0.159163,1.99266	0.00177387	0.00177419
3	rs79785159	65582279	NA,C	NA,T	NA,0.837302	NA,-0.00630096	NA,0.0115817	NA,0.231799	0.00176529	0.00176552
3	rs4621840	65780968	A,A	G,G	0.73161,0.564484	0.000371971,0.0180194	0.00446187,0.00862135	0.0298578,1.4364	0.00173925	0.0017394
3	rs13270036	65777600	A,A	T,T	0.730616,0.568452	-4.64212e-05,0.0182804	0.00445666,0.00863061	0.00362439,1.46638	0.00173788	0.00173803
3	rs2956312	65994071	G,G	A,A	0.794235,0.584325	0.00745137,0.0255393	0.00489079,0.00867359	0.894077,2.49014	0.00172893	0.00173009
3	rs4618739	65782242	C,C	T,T	0.729622,0.565476	0.000742508,0.0168589	0.00445148,0.00862361	0.0617168,1.29597	0.00172733	0.00172746
3	rs6998192	65782449	G,G	A,A	0.596421,0.189484	0.00366894,0.0209507	0.00402994,0.0109078	0.440571,1.26148	0.00169982	0.00169997
3	rs12548776	65918675	C,C	T,T	0.77833,0.899802	-0.00209546,-0.0361384	0.00475997,0.0142364	0.180605,1.95333	0.00169454	0.00169485
3	rs10109548	65781538	G,G	A,A	0.600398,0.190476	0.00348553,0.0216678	0.00403651,0.010886	0.411322,1.33214	0.00168309	0.00168325
3	rs10091866	65920100	A,A	G,G	0.77833,0.899802	-0.00200854,-0.0361676	0.00475997,0.0142364	0.171952,1.95588	0.0016784	0.0016787
3	rs77872211	65481877	C,NA	T,NA	0.918489,NA	-0.0238758,NA	0.00722595,NA	3.0211,NA	0.00167736	0.00171867
3	rs117562081	65875435	NA,T	NA,C	NA,0.910714	NA,0.0249624	NA,0.0149907	NA,1.0183	0.00167639	0.00167703
3	rs7012693	65929166	C,C	T,T	0.77833,0.899802	-0.00187811,-0.0362141	0.00475997,0.0142364	0.159163,1.95994	0.00165627	0.00165657
3	rs6997215	65929638	T,T	G,G	0.77833,0.899802	-0.00187811,-0.0361893	0.00475997,0.0142364	0.159163,1.95777	0.00164878	0.00164908
3	rs6983979	65922414	A,A	G,G	0.77833,0.899802	-0.00200854,-0.0360654	0.00475997,0.0142364	0.171952,1.94697	0.00164738	0.00164768
3	rs62519822	65467796	A,NA	G,NA	0.851889,NA	-0.0183653,NA	0.00556614,NA	3.01383,NA	0.00163641	0.00171412
3	rs6983551	65922325	T,T	C,C	0.77833,0.899802	-0.00200854,-0.0360143	0.00475997,0.0142364	0.171952,1.94253	0.00163211	0.00163241
3	rs6999034	65924948	T,T	C,C	0.777336,0.899802	-0.00191852,-0.0360143	0.00475237,0.0142364	0.163401,1.94253	0.00162404	0.00162433
3	rs78130388	65329030	NA,T	NA,G	NA,0.969246	NA,-0.0320535	NA,0.0247591	NA,0.708956	0.00160844	0.00160889
3	rs7817859	65992804	T,T	C,C	0.794235,0.585317	0.00740404,0.0252146	0.00489079,0.0086766	0.885863,2.43648	0.00159738	0.00159845
3	rs6998985	65924855	T,T	C,C	0.77833,0.899802	-0.00192159,-0.0359678	0.00475997,0.0142364	0.163401,1.93849	0.00159493	0.00159522
3	rs12544575	65926768	C,C	T,T	0.77833,0.899802	-0.00192159,-0.0359678	0.00475997,0.0142364	0.163401,1.93849	0.00159493	0.00159522
3	rs7817683	65992696	A,A	C,C	0.794235,0.585317	0.00731413,0.0252146	0.00489079,0.0086766	0.870353,2.43648	0.00156452	0.00156556
3	rs62519825	65479707	C,NA	T,NA	0.851889,NA	-0.0182022,NA	0.00556614,NA	2.96865,NA	0.00154136	0.00161123
3	rs62519824	65479325	T,NA	C,NA	0.851889,NA	-0.0182022,NA	0.00556614,NA	2.96865,NA	0.00154136	0.00161123
3	rs12544578	65780516	A,A	G,G	0.600398,0.190476	0.00334689,0.0214652	0.00403651,0.010886	0.390387,1.31309	0.00152275	0.00152289
3	rs62519827	65481947	C,NA	T,NA	0.851889,NA	-0.0181595,NA	0.00556614,NA	2.95688,NA	0.0015176	0.00158555
3	rs62519826	65479788	G,NA	A,NA	0.851889,NA	-0.0181595,NA	0.00556614,NA	2.95688,NA	0.0015176	0.00158555
3	rs13274546	65790766	C,C	A,A	0.72664,0.573413	0.000778142,0.0170925	0.00443621,0.00864302	0.065118,1.31901	0.00149937	0.0014995
3	rs62519829	65482727	G,NA	A,NA	0.851889,NA	-0.0181206,NA	0.00556614,NA	2.94619,NA	0.00149638	0.00156265
3	rs62519828	65482703	A,NA	C,NA	0.851889,NA	-0.0181206,NA	0.00556614,NA	2.94619,NA	0.00149638	0.00156265
3	rs2956308	65997557	T,T	A,A	0.794235,0.585317	0.00745137,0.024939	0.00489079,0.0086766	0.894077,2.39261	0.00149472	0.00149572
3	rs4401898	65780215	G,G	A,A	0.600398,0.190476	0.00321291,0.0216198	0.00403651,0.010886	0.370536,1.32762	0.00147557	0.00147571
3	rs6985039	65792074	T,T	C,C	0.72664,0.573413	0.000686527,0.0170925	0.00443621,0.00864302	0.0569933,1.31901	0.00144792	0.00144804
3	rs62519831	65483321	G,NA	C,NA	0.851889,NA	-0.0180001,NA	0.00556614,NA	2.91318,NA	0.0014329	0.00149421
3	rs75218460	65360873	NA,C	NA,A	NA,0.933532	NA,-0.0222551	NA,0.0171606	NA,0.71069	0.00141923	0.0014197
3	rs145428913	65825792	A,NA	G,NA	0.965209,NA	0.00729801,NA	0.0107893,NA	0.302091,NA	0.0014094	0.00140978
3	rs112060721	65601842	G,NA	A,NA	0.987078,NA	0.048281,NA	0.0175062,NA	2.23533,NA	0.00140609	0.00140779
3	rs78345252	65408315	T,NA	C,NA	0.991054,NA	-0.066462,NA	0.0209976,NA	2.80977,NA	0.00138713	0.00138876
3	rs72656480	65661407	T,NA	C,NA	0.981113,NA	0.0361768,NA	0.0145245,NA	1.89456,NA	0.00137991	0.00138244
3	rs113207291	65593214	A,NA	G,NA	0.984095,NA	0.0413707,NA	0.0158037,NA	2.05304,NA	0.00137745	0.00137885
3	rs9650210	65496059	A,NA	C,NA	0.851889,NA	-0.018039,NA	0.00556614,NA	2.92381,NA	0.00137611	0.00143955
3	rs2980004	65996598	T,T	C,C	0.794235,0.585317	0.00759338,0.0245036	0.00489079,0.0086766	0.918934,2.32409	0.00137056	0.00137148
3	rs12674536	65996012	A,A	G,G	0.794235,0.585317	0.00764073,0.0244584	0.00489079,0.0086766	0.927291,2.31704	0.00136931	0.00137022
3	rs13255324	66040463	T,T	C,C	0.466203,0.546627	-0.00539445,-0.0256738	0.00396336,0.00858677	0.760728,2.55432	0.0013599	0.00136089
3	rs62519835	65493532	A,NA	T,NA	0.851889,NA	-0.0180001,NA	0.00556614,NA	2.91318,NA	0.00135732	0.00141919
3	rs62519839	65497573	T,NA	C,NA	0.851889,NA	-0.0180001,NA	0.00556614,NA	2.91318,NA	0.00135732	0.00141919
3	rs2956316	65990305	A,A	G,G	0.793241,0.585317	0.00720664,0.0246943	0.00488208,0.0086766	0.854165,2.35398	0.00133252	0.00133341
3	rs2956317	65989977	T,T	G,G	0.791252,0.587302	0.00785879,0.0235335	0.00486487,0.00868273	0.973792,2.17259	0.00132632	0.00132718
3	rs79415555	65185538	T,NA	C,NA	0.966203,NA	-0.0333289,NA	0.0109412,NA	2.63495,NA	0.00132624	0.00132827
3	rs62519833	65487989	G,NA	A,NA	0.850895,NA	-0.0178755,NA	0.0055508,NA	2.89267,NA	0.00131431	0.00137417
3	rs13281387	65788069	A,A	G,G	0.725646,0.573413	0.00064667,0.0167059	0.0044312,0.00864302	0.0535613,1.27366	0.00130163	0.00130174
3	rs72656474	65623598	T,NA	A,NA	0.982107,NA	0.0367198,NA	0.014915,NA	1.85953,NA	0.00129189	0.00129442
3	rs72652660	65168348	G,NA	T,NA	0.982107,NA	0.036874,NA	0.014915,NA	1.87206,NA	0.00126608	0.00126722
3	rs7814233	65921697	A,A	C,C	0.77833,0.899802	-0.00187811,-0.0347159	0.00475997,0.0142364	0.159163,1.83129	0.00126592	0.00126617
3	rs150244537	65834660	G,NA	T,NA	0.975149,NA	-0.0165504,NA	0.0127009,NA	0.715471,NA	0.00125714	0.00125745
3	rs77581113	65797508	G,G	A,A	0.789264,0.887897	0.0018777,-0.0358811	0.00484796,0.0135492	0.155821,2.09195	0.00123271	0.001233
3	rs6999366	65925072	T,T	C,C	0.671968,0.89881	-0.00026872,-0.0352367	0.00421121,0.0141743	0.0226784,1.88874	0.00120843	0.00120867
3	rs146841621	65195589	NA,A	NA,G	NA,0.973214	NA,-0.0381083	NA,0.0264757	NA,0.823776	0.00120211	0.00120252
3	rs72652676	65196087	G,NA	C,NA	0.983101,NA	0.03758,NA	0.0153396,NA	1.84493,NA	0.00119896	0.00120006
3	rs181819177	65437181	NA,A	NA,G	NA,0.992063	NA,0.0893148	NA,0.0481747	NA,1.19557	0.0011836	0.00118427
3	rs80189777	65799171	C,C	T,T	0.789264,0.890873	0.00200931,-0.0359516	0.00484796,0.0137097	0.168429,2.05885	0.00117677	0.00117703
3	rs80059922	65788148	A,NA	G,NA	0.95328,NA	-0.0263617,NA	0.0093687,NA	2.31016,NA	0.00117482	0.00118115
3	rs2956307	66003840	A,A	G,G	0.766402,0.590278	0.00183154,0.026402	0.00467279,0.00869221	0.15796,2.62233	0.00117366	0.00117425
3	rs13280939	65788154	G,G	A,A	0.725646,0.573413	0.000365606,0.0167059	0.0044312,0.00864302	0.02954,1.27366	0.00117291	0.00117302
3	rs141957747	65752689	C,NA	T,NA	0.959245,NA	0.025614,NA	0.00999958,NA	1.98206,NA	0.00116664	0.00116803
3	rs150884136	65858401	NA,A	NA,G	NA,0.90873	NA,0.0219843	NA,0.014843	NA,0.858316	0.00116603	0.00116647
3	rs72658919	65866554	C,NA	A,NA	0.99503,NA	0.0397121,NA	0.0281148,NA	0.801883,NA	0.00116477	0.00116512
3	rs141856303	65958041	G,NA	A,NA	0.959245,NA	-0.0290004,NA	0.00999958,NA	2.42833,NA	0.00116054	0.00116657
3	rs113171614	65977365	C,C	T,T	0.941352,0.964286	-0.00989019,-0.0500367	0.00841466,0.0230345	0.620053,1.52525	0.00114852	0.00114881
3	rs6994272	66077019	NA,T	NA,G	NA,0.80754	NA,0.0160769	NA,0.010843	NA,0.859629	0.00114752	0.00114803
3	rs28719950	66079790	NA,G	NA,A	NA,0.804563	NA,0.017712	NA,0.01078	NA,0.998374	0.00112307	0.00112355
3	rs72652678	65197338	C,NA	T,NA	0.983101,NA	0.0370435,NA	0.0153396,NA	1.80299,NA	0.00112239	0.00112342
3	rs10109830	66082639	NA,G	NA,A	NA,0.805556	NA,0.0175092	NA,0.0108009	NA,0.978822	0.00111141	0.00111189
3	rs11780670	65119213	C,NA	T,NA	0.982107,NA	0.0358257,NA	0.014915,NA	1.78765,NA	0.00110804	0.00110901
3	rs34795043	65616867	T,NA	C,NA	0.916501,NA	-0.023073,NA	0.00714714,NA	2.9047,NA	0.00110224	0.00112453
3	rs145605872	66031567	NA,C	NA,T	NA,0.959325	NA,0.0488293	NA,0.0216401	NA,1.619	0.00108687	0.00108759
3	rs2956306	66004994	A,A	G,G	0.766402,0.593254	0.00183154,0.0258765	0.00467279,0.00870204	0.15796,2.53118	0.00108432	0.0010849
3	rs6985116	65783019	C,C	T,T	0.487078,0.217262	0.00390872,0.020227	0.00395562,0.0103658	0.490687,1.29227	0.00107973	0.00107987
3	rs74856570	66081416	NA,C	NA,T	NA,0.806548	NA,0.0175048	NA,0.0108218	NA,0.975676	0.00107079	0.00107126
3	rs72658916	65835041	G,NA	A,NA	0.99503,NA	0.0383572,NA	0.0281148,NA	0.763282,NA	0.00106462	0.00106494
3	rs183705280	65234990	NA,T	NA,C	NA,0.944444	NA,-0.0576507	NA,0.0186617	NA,2.69754	0.00106061	0.001062
3	rs112159589	65698685	T,NA	G,NA	0.950298,NA	-0.0211474,NA	0.00909753,NA	1.69686,NA	0.00105067	0.00105218
3	rs17358093	65479683	A,A	C,C	0.919483,0.997024	-0.0044185,-0.171943	0.00726648,0.078473	0.265086,1.54601	0.00104705	0.00104742
3	rs74510742	65982068	NA,A	NA,C	NA,0.920635	NA,-0.0328526	NA,0.0158141	NA,1.42294	0.00103263	0.00103319
3	rs150173855	65241108	A,NA	G,NA	0.992048,NA	-0.0354495,NA	0.0222601,NA	0.953624,NA	0.00103159	0.00103201
3	rs72658918	65852064	A,NA	G,NA	0.99503,NA	0.0378268,NA	0.0281148,NA	0.748403,NA	0.00102843	0.00102875
3	rs571514913	65236892	A,NA	C,NA	0.992048,NA	-0.0354109,NA	0.0222601,NA	0.952105,NA	0.00102833	0.00102875
3	rs71529145	65679724	T,NA	C,NA	0.919483,NA	-0.0229703,NA	0.00726648,NA	2.80367,NA	0.00101757	0.00103438
3	rs192399751	66067409	NA,A	NA,G	NA,0.984127	NA,0.0570848	NA,0.0342017	NA,1.0218	0.0010055	0.00100589
3	rs73690405	65769409	T,T	G,G	0.707753,0.805556	-0.000411668,-0.0253359	0.00434734,0.0108009	0.034066,1.72148	0.00100116	0.00100143
3	rs72656404	65375819	T,NA	C,NA	0.968191,NA	0.0129485,NA	0.0112664,NA	0.601314,NA	0.000997425	0.000997602
3	rs146049414	65223423	G,NA	A,NA	0.989066,NA	0.0326408,NA	0.0190121,NA	1.06546,NA	0.000992708	0.000993142
3	rs9918801	65769238	C,C	T,T	0.707753,0.805556	-0.000411668,-0.0252879	0.00434734,0.0108009	0.034066,1.71631	0.000990057	0.000990327
3	rs10435611	66093419	C,C	T,T	0.860835,0.850198	0.0163223,0.00322815	0.00571235,0.011978	2.36941,0.103727	0.000982029	0.000982919
3	rs4316184	65770076	T,T	C,C	0.707753,0.805556	-0.000457386,-0.0252351	0.00434734,0.0108009	0.0380056,1.71062	0.000981496	0.000981761
3	rs9298089	65768237	G,G	A,A	0.707753,0.805556	-0.000274487,-0.0252879	0.00434734,0.0108009	0.0224337,1.71631	0.000980157	0.000980429
3	rs78827547	65988139	C,NA	T,NA	0.960239,NA	-0.0280701,NA	0.0101186,NA	2.25686,NA	0.000979938	0.000984052
3	rs149131407	65428419	G,NA	A,NA	0.967197,NA	0.0127738,NA	0.0111,NA	0.602377,NA	0.000972524	0.000972701
3	rs2979999	66003709	T,T	C,C	0.766402,0.590278	0.00169358,0.0257946	0.00467279,0.00869221	0.144464,2.52262	0.000971322	0.000971816
3	rs58751145	65935240	T,T	G,G	0.894632,0.75	0.00344603,0.0201811	0.00643966,0.00987194	0.227266,1.38802	0.000970694	0.000970874
3	rs4543581	65767341	A,A	C,C	0.707753,0.805556	-0.000457386,-0.0251871	0.00434734,0.0108009	0.0380056,1.70547	0.000970645	0.000970908
3	rs12544244	65863349	T,T	A,A	0.898608,0.705357	0.000712509,0.0200107	0.00655017,0.00937671	0.0393489,1.48366	0.000947703	0.00094784
3	rs4601358	66043466	C,C	T,T	0.452286,0.543651	-0.00453873,-0.0248522	0.00397243,0.00858212	0.596499,2.4223	0.000946894	0.000947519
3	rs145976306	65679145	NA,G	NA,A	NA,0.949405	NA,-0.0337954	NA,0.019504	NA,1.08019	0.000945707	0.000946666
3	rs11780082	65122379	A,NA	G,NA	0.977137,NA	0.0294164,NA	0.0132281,NA	1.58231,NA	0.000943611	0.000944272
3	rs75477098	65857731	A,NA	C,NA	0.964215,NA	0.00507397,NA	0.0106439,NA	0.198203,NA	0.000927601	0.000927868
3	rs28460132	65763640	A,A	G,G	0.708748,0.819444	-9.16056e-05,-0.026254	0.0043517,0.0111132	0.00735577,1.74098	0.000925876	0.000926137
3	rs28726344	66080212	NA,T	NA,C	NA,0.804563	NA,0.0165255	NA,0.01078	NA,0.90211	0.000924748	0.000925152
3	rs16931394	65617660	NA,T	NA,C	NA,0.953373	NA,-0.0353472	NA,0.0202746	NA,1.09012	0.000896634	0.000897555
3	rs116876114	65706230	NA,G	NA,A	NA,0.941468	NA,-0.014678	NA,0.0182098	NA,0.376528	0.000891982	0.000892183
3	rs72652635	65117553	C,NA	T,NA	0.977137,NA	0.0289767,NA	0.0132281,NA	1.54539,NA	0.000889944	0.000890564
3	rs2956310	65997304	T,T	C,C	0.639165,0.15873	0.00693964,0.0313478	0.00411698,0.0116978	1.03683,2.13273	0.000886533	0.000887418
3	rs118169648	65596309	T,NA	A,NA	0.979125,NA	-0.0113242,NA	0.0138296,NA	0.384176,NA	0.000881558	0.000881723
3	rs11778132	65114514	T,NA	G,NA	0.977137,NA	0.0288807,NA	0.0132281,NA	1.53738,NA	0.000878756	0.000879367
3	rs72652636	65119425	G,NA	A,NA	0.977137,NA	0.0288351,NA	0.0132281,NA	1.53359,NA	0.000873522	0.000874129
3	rs4358835	65766218	A,A	G,G	0.707753,0.80754	-9.15138e-05,-0.0251679	0.00434734,0.010843	0.00735577,1.69291	0.000866672	0.000866924
3	rs188347468	65393722	NA,T	NA,C	NA,0.986111	NA,-0.103679	NA,0.0365264	NA,2.3436	0.000866036	0.000866942
3	rs3886001	65666979	NA,T	NA,C	NA,0.949405	NA,-0.0327696	NA,0.019504	NA,1.03186	0.000864843	0.000865703
3	rs11782839	65124938	A,NA	G,NA	0.977137,NA	0.0287391,NA	0.0132281,NA	1.52561,NA	0.000862608	0.000863207
3	rs28637535	65773598	G,G	A,A	0.707753,0.803571	-0.0005031,-0.0249055	0.00434734,0.0107594	0.0419764,1.68559	0.000860398	0.000860637
3	rs117113655	65237756	NA,G	NA,C	NA,0.944444	NA,-0.0553658	NA,0.0186617	NA,2.52158	0.000858285	0.000859319
3	rs2956315	65990746	G,G	C,C	0.604374,0.117063	0.00440907,0.0385901	0.00404338,0.0132962	0.55985,2.43133	0.000855559	0.000856384
3	rs2956309	65997485	C,C	T,T	0.641153,0.15873	0.00685402,0.0310677	0.00412196,0.0116978	1.01614,2.10178	0.000847687	0.000848531
3	rs28534831	65773683	C,C	T,T	0.707753,0.803571	-0.000411668,-0.0248581	0.00434734,0.0107594	0.034066,1.68052	0.000845036	0.000845274
3	rs12544855	65379896	C,C	G,G	0.932406,0.875992	0.0046289,-0.0193518	0.00787557,0.0129696	0.254381,0.867495	0.00084292	0.000843153
3	rs4282609	65740418	C,NA	A,NA	0.984095,NA	0.0348101,NA	0.0158037,NA	1.55878,NA	0.000842011	0.000842757
3	rs11776222	65133686	C,NA	T,NA	0.977137,NA	0.0285521,NA	0.0132281,NA	1.51014,NA	0.000841874	0.000842457
3	rs55894532	65135779	C,NA	G,NA	0.977137,NA	0.0285521,NA	0.0132281,NA	1.51014,NA	0.000841874	0.000842457
3	rs144069338	65343470	NA,C	NA,T	NA,0.97123	NA,-0.03617	NA,0.0255725	NA,0.80343	0.000837699	0.000838125
3	rs116980516	65576371	NA,T	NA,C	NA,0.950397	NA,0.0147655	NA,0.0196877	NA,0.343648	0.000837605	0.000837847
3	rs185727330	65677749	NA,T	NA,A	NA,0.994048	NA,0.0964448	NA,0.0555718	NA,1.08274	0.000835184	0.000835636
3	rs138281276	65177996	C,NA	T,NA	0.980119,NA	-0.0281961,NA	0.0141639,NA	1.33241,NA	0.000829605	0.000829953
3	rs72652640	65128770	C,NA	T,NA	0.977137,NA	0.0284056,NA	0.0132281,NA	1.49807,NA	0.000826089	0.00082666
3	rs112627505	65568907	T,NA	A,NA	0.984095,NA	0.0369738,NA	0.0158037,NA	1.7143,NA	0.000825942	0.000826706
3	rs1962030	65910154	A,A	G,G	0.563618,0.565476	-0.000226461,-0.0218579	0.0039867,0.00862361	0.0201325,1.94862	0.000824888	0.000825143
3	rs55958420	65137241	C,NA	T,NA	0.977137,NA	0.0283097,NA	0.0132281,NA	1.49019,NA	0.000815963	0.000816527
3	rs28437912	65775641	A,A	T,T	0.707753,0.803571	-0.000365945,-0.0246069	0.00434734,0.0107594	0.0301575,1.65374	0.000795583	0.000795809
3	rs28420457	65775895	T,T	C,C	0.707753,0.803571	-0.000411668,-0.0245595	0.00434734,0.0107594	0.034066,1.64872	0.000789864	0.000790088
3	rs4737701	66056046	G,G	A,A	0.738569,0.617063	0.010897,0.0112576	0.00449951,0.00879376	1.81127,0.697927	0.000780891	0.000781252
3	rs188791034	65992384	T,NA	G,NA	0.994036,NA	0.0484748,NA	0.0256781,NA	1.22875,NA	0.000772027	0.000772522
3	rs111850655	65399501	G,NA	A,NA	0.986084,NA	0.040563,NA	0.0168779,NA	1.78923,NA	0.00075126	0.000752022
3	rs117323407	65842741	A,NA	G,NA	0.952286,NA	-0.0237389,NA	0.00927543,NA	1.97933,NA	0.000748969	0.000751778
3	rs74884774	65375812	NA,A	NA,C	NA,0.931548	NA,-0.0152429	NA,0.016928	NA,0.434294	0.000745647	0.000745915
3	rs6995065	66070377	A,A	C,C	0.736581,0.607143	0.0105499,0.0112868	0.00448855,0.00875267	1.72693,0.705057	0.000744741	0.000745079
3	rs28494823	65776138	C,C	T,T	0.707753,0.803571	-0.000183009,-0.0243603	0.00434734,0.0107594	0.0148334,1.62767	0.000743243	0.000743461
3	rs118111353	65638634	C,NA	T,NA	0.980119,NA	-0.0108454,NA	0.0141639,NA	0.352761,NA	0.000738127	0.000738281
3	rs7016016	66074065	G,G	A,A	0.736581,0.607143	0.0105499,0.0111518	0.00448855,0.00875267	1.72693,0.6933	0.000728946	0.000729279
3	rs117637261	65547084	NA,T	NA,C	NA,0.948413	NA,-0.0307984	NA,0.0193256	NA,0.954625	0.000727317	0.000728039
3	rs76265474	66032056	NA,A	NA,T	NA,0.967262	NA,0.045228	NA,0.0240217	NA,1.22382	0.000725045	0.000725476
3	rs139507156	65262335	NA,T	NA,C	NA,0.993056	NA,-0.0749215	NA,0.0514752	NA,0.837035	0.000722792	0.00072321
3	rs6999418	66070770	G,G	A,A	0.736581,0.607143	0.010504,0.0111393	0.00448855,0.00875267	1.71501,0.692215	0.000716157	0.000716482
3	rs76660968	66067896	NA,C	NA,G	NA,0.838294	NA,0.0135063	NA,0.0116103	NA,0.611354	0.000707004	0.00070729
3	rs72654600	65369823	T,T	C,C	0.9334,0.87004	0.00347305,-0.0186411	0.00792989,0.0127124	0.17953,0.846041	0.000695126	0.000695346
3	rs6999435	65777120	T,T	C,C	0.707753,0.803571	-9.15138e-05,-0.0240497	0.00434734,0.0107594	0.00735577,1.59512	0.000689772	0.000689979
3	rs35320557	65345720	NA,A	NA,G	NA,0.97123	NA,-0.0330324	NA,0.0255725	NA,0.706734	0.000688668	0.000689018
3	rs7836646	66053285	C,C	T,T	0.738569,0.617063	0.0106166,0.011375	0.00449951,0.00879376	1.73757,0.708128	0.000685247	0.000685565
3	rs2956314	65990918	C,C	A,A	0.604374,0.117063	0.00432094,0.0373859	0.00404338,0.0132962	0.544806,2.30742	0.000684017	0.000684663
3	rs78946469	65337690	A,NA	G,NA	0.923459,NA	-0.0160631,NA	0.00743677,NA	1.51179,NA	0.00067713	0.000678757
3	rs72652632	65108379	C,NA	G,NA	0.977137,NA	0.0266011,NA	0.0132281,NA	1.3533,NA	0.00066071	0.000661156
3	rs79179006	65128968	A,NA	C,NA	0.991054,NA	-0.0372812,NA	0.0209976,NA	1.12025,NA	0.000660703	0.0006611
3	rs4132352	66056654	T,T	C,C	0.738569,0.617063	0.0103683,0.0118366	0.00449951,0.00879376	1.67357,0.748861	0.000654985	0.000655296
3	rs4599854	66046573	A,A	G,G	0.741551,0.618056	0.0106828,0.0113734	0.00451629,0.00879811	1.74447,0.707497	0.000653107	0.000653424
3	rs77224640	65848541	C,NA	T,NA	0.967197,NA	0.00367032,NA	0.0111,NA	0.130239,NA	0.000650283	0.000650506
3	rs149844184	65843446	T,NA	G,NA	0.967197,NA	0.00363912,NA	0.0111,NA	0.128996,NA	0.000647438	0.00064766
3	rs72652633	65109394	C,NA	T,NA	0.977137,NA	0.0264085,NA	0.0132281,NA	1.33827,NA	0.00064583	0.000646264
3	rs10098374	66052328	G,G	A,A	0.413519,0.382937	-0.00869342,-0.015212	0.00401481,0.00879376	1.51767,1.07751	0.000645142	0.000645432
3	rs4592083	66048009	A,A	T,T	0.742545,0.617063	0.010567,0.0118962	0.00452197,0.00879376	1.71111,0.75419	0.000639605	0.000639921
3	rs6982800	66074511	A,A	G,G	0.736581,0.607143	0.0102789,0.0110546	0.00448855,0.00875267	1.65718,0.684891	0.000632064	0.000632353
3	rs72658980	66070407	C,C	G,G	0.736581,0.607143	0.0103248,0.0107427	0.00448855,0.00875267	1.6689,0.6582	0.000628687	0.000628973
3	rs72654578	65337524	A,NA	G,NA	0.980119,NA	0.0121114,NA	0.0141639,NA	0.406156,NA	0.000623734	0.000623871
3	rs4278187	66050403	T,T	C,C	0.741551,0.617063	0.0105538,0.0115821	0.00451629,0.00879376	1.71111,0.726275	0.000622622	0.000622924
3	rs148430703	66100841	NA,C	NA,A	NA,0.987103	NA,-0.0368846	NA,0.0378862	NA,0.481126	0.000613429	0.000613656
3	rs6994676	66077406	NA,T	NA,C	NA,0.802579	NA,0.0136944	NA,0.010739	NA,0.694142	0.000612823	0.000613114
3	rs10095425	65978660	G,G	A,A	0.564612,0.184524	0.00310355,0.0226369	0.00398773,0.0110197	0.360108,1.39843	0.000611834	0.000612021
3	rs62519796	65447027	C,NA	T,NA	0.871769,NA	-0.0183017,NA	0.00591347,NA	2.70582,NA	0.000610544	0.000640284
3	rs147797548	65710695	NA,C	NA,T	NA,0.994048	NA,0.0851733	NA,0.0555718	NA,0.901852	0.000609103	0.00060943
3	rs4474058	66071930	T,T	G,G	0.736581,0.606151	0.0102789,0.0107888	0.00448855,0.00874879	1.65718,0.662518	0.000608123	0.000608402
3	rs4443698	66065759	A,A	G,G	0.736581,0.608135	0.0101771,0.0109346	0.00448855,0.00875659	1.63136,0.674146	0.000608007	0.000608281
3	rs6998613	66074310	C,C	T,T	0.736581,0.607143	0.0102789,0.0106508	0.00448855,0.00875267	1.65718,0.65042	0.000605395	0.000605672
3	rs118000312	65508862	C,NA	A,NA	0.974155,NA	-0.0266443,NA	0.0124606,NA	1.48821,NA	0.000601254	0.000602546
3	rs7006804	66059833	C,C	A,A	0.486083,0.390873	-0.00795534,-0.0152832	0.00395583,0.00876055	1.35339,1.09117	0.000600748	0.000600996
3	rs16931267	65392030	G,G	A,A	0.932406,0.877976	0.00428121,-0.0174949	0.00787557,0.0130599	0.231575,0.743814	0.000600551	0.000600722
3	rs28539427	65780919	T,T	C,C	0.815109,0.811508	-0.000416513,-0.0257369	0.005093,0.0109298	0.0292717,1.73201	0.000599148	0.000599355
3	rs113282060	65298076	G,NA	A,NA	0.99006,NA	-0.0309023,NA	0.01993,NA	0.917171,NA	0.000599043	0.000599406
3	rs62519797	65452653	C,NA	G,NA	0.871769,NA	-0.0182215,NA	0.00591347,NA	2.68601,NA	0.00059813	0.00062654
3	rs10957313	65378160	T,T	A,A	0.476143,0.21131	-0.00507293,-0.035626	0.00395881,0.010471	0.698877,3.17515	0.000590022	0.000590584
3	rs4581094	66065387	A,A	C,C	0.736581,0.608135	0.0101316,0.0107829	0.00448855,0.00875659	1.61989,0.6612	0.00058524	0.000585504
3	rs192367354	65426758	NA,T	NA,C	NA,0.99504	NA,0.096401	NA,0.0608454	NA,0.946491	0.000585125	0.000585447
3	rs73250523	65782089	T,T	A,A	0.819085,0.811508	0.000140098,-0.0255859	0.00513615,0.0109298	0.00955505,1.71591	0.000584141	0.000584346
3	rs9643391	66065201	T,T	C,C	0.736581,0.608135	0.0100453,0.0111319	0.00448855,0.00875659	1.59821,0.691144	0.000584031	0.000584294
3	rs62521251	65381546	T,NA	C,NA	0.975149,NA	0.0155548,NA	0.0127009,NA	0.656225,NA	0.000584003	0.000584166
3	rs62519795	65445215	T,NA	C,NA	0.871769,NA	-0.0180994,NA	0.00591347,NA	2.65596,NA	0.000579891	0.000606397
3	rs11785683	65780991	T,T	A,A	0.815109,0.811508	-0.000323987,-0.025534	0.005093,0.0109298	0.0226068,1.71039	0.000575902	0.000576103
3	rs77404354	65553596	T,NA	C,NA	0.982107,NA	-0.00830356,NA	0.014915,NA	0.238286,NA	0.000572312	0.00057244
3	rs28651850	66045681	G,G	C,C	0.434394,0.436508	-0.00845391,-0.0151163	0.00398879,0.00861912	1.46782,1.09984	0.00057108	0.000571355
3	rs75655239	65731049	G,NA	A,NA	0.977137,NA	-0.00771509,NA	0.0132281,NA	0.252018,NA	0.000569447	0.000569575
3	rs7821402	65998894	T,T	C,C	0.983101,0.997024	-0.0272878,-0.14033	0.0153396,0.078473	1.12346,1.13233	0.000564679	0.000565081
3	rs2956313	65991911	G,G	A,A	0.77833,0.581349	0.00419419,0.0230121	0.00475997,0.0086648	0.422228,2.10173	0.000562524	0.000562838
3	rs77606420	65998924	C,NA	T,NA	0.983101,NA	-0.0267325,NA	0.0153396,NA	1.08946,NA	0.00055862	0.000558985
3	rs78324638	66059244	NA,T	NA,A	NA,0.839286	NA,0.0111673	NA,0.0116392	NA,0.471947	0.000558239	0.000558468
3	rs1349560	65464841	T,NA	A,NA	0.073559,NA	-0.0182132,NA	0.00757378,NA	1.79095,NA	0.00055819	0.000559087
3	rs62519794	65441785	C,NA	T,NA	0.871769,NA	-0.0179389,NA	0.00591347,NA	2.61677,NA	0.000557135	0.00058135
3	rs149461156	65545824	A,NA	G,NA	0.987078,NA	-0.035972,NA	0.0175062,NA	1.39907,NA	0.00055537	0.000556203
3	rs184836281	65787338	NA,A	NA,G	NA,0.958333	NA,-0.0372225	NA,0.0213919	NA,1.08696	0.000552961	0.000553186
3	rs76752894	65121585	A,NA	G,NA	0.984095,NA	-0.018694,NA	0.0158037,NA	0.625519,NA	0.00055291	0.000553127
3	rs62519793	65440399	G,NA	A,NA	0.872763,NA	-0.0178798,NA	0.00593314,NA	2.58802,NA	0.000548462	0.000570952
3	rs78524442	65815052	A,A	G,G	0.78827,0.894841	-0.00361685,-0.0299283	0.00483962,0.013935	0.342125,1.49843	0.000547878	0.000548003
3	rs147990281	65206514	NA,A	NA,C	NA,0.985119	NA,-0.0416442	NA,0.0353055	NA,0.623088	0.000547641	0.000547915
3	rs77339842	65438252	T,T	G,G	0.960239,0.800595	-0.0239492,-0.0251461	0.0101186,0.0106986	1.74618,1.72693	0.000544244	0.000544696
3	rs4621839	66044876	T,T	C,C	0.285288,0.407738	-0.0102895,-0.0128868	0.00437857,0.00869873	1.72642,0.8586	0.000542011	0.000542366
3	rs6996198	65463442	T,T	C,C	0.817097,0.803571	-0.0214974,-0.022126	0.00511437,0.0107594	4.58003,1.40076	0.000541731	0.000669021
3	rs16931296	65439493	A,A	G,G	0.960239,0.800595	-0.0238988,-0.0249323	0.0101186,0.0106986	1.74034,1.70369	0.000539113	0.000539554
3	rs77772931	65437437	C,C	T,T	0.960239,0.800595	-0.0238529,-0.0249917	0.0101186,0.0106986	1.73503,1.71013	0.000533241	0.000533678
3	rs76951040	65984252	NA,G	NA,A	NA,0.907738	NA,0.0192415	NA,0.0147711	NA,0.715129	0.000532094	0.000532327
3	rs4549813	66044949	G,G	C,C	0.44334,0.441468	-0.0087405,-0.0143154	0.00397994,0.00860854	1.55158,1.01625	0.000527118	0.000527377
3	rs75088509	65983393	G,NA	A,NA	0.944334,NA	-0.00962623,NA	0.00862346,NA	0.577902,NA	0.000526702	0.000526872
3	rs117964087	65802060	NA,A	NA,T	NA,0.952381	NA,0.023172	NA,0.0200728	NA,0.604959	0.000526512	0.000526696
3	rs2980008	65990758	G,G	A,A	0.777336,0.585317	0.00390748,0.0228658	0.00475237,0.0086766	0.386207,2.07545	0.000523197	0.000523495
3	rs2956311	65995705	A,A	T,T	0.77833,0.585317	0.00414664,0.0227502	0.00475997,0.0086766	0.416038,2.05844	0.000522175	0.000522471
3	rs117420284	65884383	G,NA	A,NA	0.982107,NA	0.0127466,NA	0.014915,NA	0.405869,NA	0.000521891	0.000522022
3	rs4481643	65813103	C,C	G,G	0.78827,0.894841	-0.00357361,-0.0296177	0.00483962,0.013935	0.33699,1.47429	0.000518738	0.000518857
3	rs117464095	65853222	NA,T	NA,A	NA,0.888889	NA,0.0165976	NA,0.0136019	NA,0.652914	0.000516059	0.000516262
3	rs4481642	65812899	A,A	G,G	0.78827,0.894841	-0.00357361,-0.0295692	0.00483962,0.013935	0.33699,1.47053	0.000515075	0.000515193
3	rs73689529	65442264	C,C	T,T	0.959245,0.799603	-0.0234438,-0.0240724	0.00999958,0.0106787	1.72002,1.61652	0.000512673	0.000513049
3	rs78631379	65630877	G,NA	A,NA	0.970179,NA	-0.00384953,NA	0.0116239,NA	0.130467,NA	0.00051058	0.000510696
3	rs62519821	65464495	A,A	G,G	0.794235,0.99504	-0.0193108,0.048539	0.00489079,0.0608454	4.10417,0.371591	0.000509702	0.000520238
3	rs9643569	65446689	A,A	G,G	0.960239,0.799603	-0.023564,-0.0240287	0.0101186,0.0106787	1.70179,1.6119	0.000504637	0.000505025
3	rs72656414	65394150	C,NA	A,NA	0.982107,NA	0.0104606,NA	0.014915,NA	0.315976,NA	0.000501999	0.000502121
3	rs192102406	65653973	C,NA	T,NA	0.986084,NA	0.0303359,NA	0.0168779,NA	1.14101,NA	0.000500947	0.000501321
3	rs151212341	65362135	NA,T	NA,C	NA,0.972222	NA,-0.00661684	NA,0.0260119	NA,0.0973425	0.000497097	0.0004973
3	rs183809698	66001887	T,NA	C,NA	0.986084,NA	-0.0294107,NA	0.0168779,NA	1.08932,NA	0.000496584	0.000496918
3	rs72656418	65409666	T,T	C,C	0.928429,0.998016	0.00182029,-0.154101	0.00767004,0.0960615	0.0902276,0.963882	0.000495909	0.000496008
3	rs72652645	65139770	T,NA	C,NA	0.978131,NA	0.0245766,NA	0.0135185,NA	1.16074,NA	0.00049553	0.000495861
3	rs80137622	66065522	NA,A	NA,G	NA,0.839286	NA,0.010592	NA,0.0116392	NA,0.440324	0.000493788	0.000493997
3	rs62519792	65437964	G,NA	C,NA	0.872763,NA	-0.0174386,NA	0.00593314,NA	2.48271,NA	0.000493648	0.000511293
3	rs141158360	65701123	G,NA	A,NA	0.978131,NA	-0.0291608,NA	0.0135185,NA	1.50867,NA	0.000493298	0.000494206
3	rs79531664	65561986	C,NA	T,NA	0.979125,NA	0.00857296,NA	0.0138296,NA	0.271383,NA	0.000490166	0.000490282
3	rs73250520	65782015	A,A	C,C	0.818091,0.810516	-0.000279473,-0.0247899	0.00512521,0.0109078	0.0193088,1.63741	0.0004886	0.000488767
3	rs74304928	65447293	G,G	A,A	0.960239,0.799603	-0.0234171,-0.0241205	0.0101186,0.0106787	1.68502,1.62161	0.000487714	0.000488091
3	rs118037648	65290217	NA,T	NA,G	NA,0.97619	NA,-0.0350583	NA,0.0280389	NA,0.675361	0.000486687	0.000486938
3	rs117125753	65900043	C,NA	G,NA	0.954274,NA	-0.012649,NA	0.00946506,NA	0.74131,NA	0.000486094	0.000486298
3	rs35631195	66055494	T,NA	C,NA	0.683897,NA	-0.00611824,NA	0.00425236,NA	0.8233,NA	0.000484516	0.000484707
3	rs72652653	65144625	C,NA	T,NA	0.978131,NA	0.0243328,NA	0.0135185,NA	1.14347,NA	0.000483402	0.000483724
3	rs11783532	65151924	C,NA	T,NA	0.978131,NA	0.0243328,NA	0.0135185,NA	1.14347,NA	0.000483402	0.000483724
3	rs111706680	65141083	G,NA	A,NA	0.978131,NA	0.0243328,NA	0.0135185,NA	1.14347,NA	0.000483402	0.000483724
3	rs72652649	65142742	C,NA	T,NA	0.978131,NA	0.0242871,NA	0.0135185,NA	1.14025,NA	0.000481179	0.000481499
3	rs138292985	65254503	T,NA	C,NA	0.984095,NA	-0.0158643,NA	0.0158037,NA	0.501057,NA	0.000480098	0.000480286
3	rs10216537	66003429	G,NA	A,NA	0.983101,NA	-0.0249795,NA	0.0153396,NA	0.985336,NA	0.00047554	0.000475845
3	rs151301773	65153030	NA,C	NA,G	NA,0.718254	NA,-0.00368283	NA,0.00950244	NA,0.155935	0.000475253	0.000475432
3	rs77000963	65152136	NA,G	NA,T	NA,0.719246	NA,-0.00365649	NA,0.00951265	NA,0.154471	0.000474993	0.000475173
3	rs2980003	65999963	T,T	C,C	0.752485,0.590278	-0.00102733,0.0235093	0.00458131,0.00869221	0.0848282,2.16508	0.000474858	0.000475126
3	rs11780675	65152459	T,NA	C,NA	0.978131,NA	0.0241399,NA	0.0135185,NA	1.12989,NA	0.000474122	0.000474437
3	rs139940525	65158645	G,NA	C,NA	0.993042,NA	-0.0361701,NA	0.0237851,NA	0.891654,NA	0.000473833	0.000474079
3	rs72652647	65141363	A,NA	T,NA	0.979125,NA	0.0261774,NA	0.0138296,NA	1.23376,NA	0.000472644	0.000472998
3	rs79204832	65186011	G,NA	A,NA	0.9334,NA	0.0109648,NA	0.00792989,NA	0.777931,NA	0.000472627	0.000472822
3	rs62519841	65501505	A,NA	G,NA	0.864811,NA	-0.0183044,NA	0.0057824,NA	2.81024,NA	0.000471776	0.000500999
3	rs28794252	66001624	G,NA	A,NA	0.983101,NA	-0.0248595,NA	0.0153396,NA	0.978389,NA	0.000470547	0.000470848
3	rs28421227	66001433	C,NA	T,NA	0.983101,NA	-0.0248595,NA	0.0153396,NA	0.978389,NA	0.000470547	0.000470848
3	rs77601252	65589698	G,NA	A,NA	0.985089,NA	-0.0310697,NA	0.0163138,NA	1.24531,NA	0.000470158	0.000470794
3	rs184642722	65360283	A,NA	G,NA	0.997018,NA	0.0342488,NA	0.0362599,NA	0.462314,NA	0.000470082	0.000470243
3	rs112985776	66003954	G,NA	A,NA	0.983101,NA	-0.0248352,NA	0.0153396,NA	0.976986,NA	0.000469545	0.000469846
3	rs72652656	65160168	T,NA	C,NA	0.978131,NA	0.0239978,NA	0.0135185,NA	1.11994,NA	0.000467459	0.000467769
3	rs72652689	65244625	A,NA	G,NA	0.986084,NA	0.0349706,NA	0.0168779,NA	1.41717,NA	0.00046713	0.000467598
3	rs78720863	65158927	NA,A	NA,G	NA,0.718254	NA,-0.00353466	NA,0.00950244	NA,0.148795	0.000465884	0.00046606
3	rs199818013	65153775	NA,C	NA,T	NA,0.718254	NA,-0.00353466	NA,0.00950244	NA,0.148795	0.000465884	0.00046606
3	rs73250525	65782120	A,A	G,G	0.819085,0.811508	9.33939e-05,-0.0244947	0.00513615,0.0109298	0.00634674,1.60173	0.000465164	0.000465331
3	rs72656441	65479942	C,NA	T,NA	0.991054,NA	0.0321684,NA	0.0209976,NA	0.901284,NA	0.000464714	0.000465038
3	rs190304296	65144801	NA,T	NA,C	NA,0.985119	NA,-0.0346929	NA,0.0353055	NA,0.487074	0.000463172	0.000463388
3	rs62519842	65505636	C,NA	T,NA	0.864811,NA	-0.0182244,NA	0.0057824,NA	2.78962,NA	0.000463103	0.000490995
3	rs62519840	65501343	C,NA	T,NA	0.864811,NA	-0.0182244,NA	0.0057824,NA	2.78962,NA	0.000463103	0.000490995
3	rs73244421	66001981	G,NA	A,NA	0.983101,NA	-0.024604,NA	0.0153396,NA	0.96367,NA	0.000460175	0.000460469
3	rs4400418	65984830	A,A	T,T	0.564612,0.184524	0.00240801,0.0221315	0.00398773,0.0110197	0.262854,1.35061	0.000459938	0.000460084
3	rs72652648	65141697	G,NA	A,NA	0.977137,NA	0.0237654,NA	0.0132281,NA	1.14025,NA	0.000459831	0.000460145
3	rs75890843	66022583	C,NA	T,NA	0.758449,NA	0.00717024,NA	0.00461925,NA	0.918644,NA	0.000459599	0.000459841
3	rs62519843	65512457	T,NA	C,NA	0.864811,NA	-0.0181863,NA	0.0057824,NA	2.77983,NA	0.000459059	0.00048634
3	rs146130893	65409152	NA,G	NA,A	NA,0.986111	NA,-0.0878466	NA,0.0365264	NA,1.79125	0.000457743	0.00045814
3	rs78590918	65524411	C,NA	T,NA	0.864811,NA	-0.0181444,NA	0.0057824,NA	2.76908,NA	0.000454673	0.000481299
3	rs73244404	65999787	G,NA	A,NA	0.983101,NA	-0.0244014,NA	0.0153396,NA	0.952074,NA	0.000452202	0.00045249
3	rs77388617	66004798	G,NA	A,NA	0.986084,NA	-0.0282016,NA	0.0168779,NA	1.02348,NA	0.000450823	0.000451122
3	rs34522585	65519092	G,NA	A,NA	0.864811,NA	-0.0181063,NA	0.0057824,NA	2.75933,NA	0.000450741	0.000476786
3	rs72652659	65162521	T,NA	A,NA	0.978131,NA	0.0235109,NA	0.0135185,NA	1.08616,NA	0.000445695	0.000445988
3	rs118050595	65324260	T,NA	C,NA	0.977137,NA	0.0283135,NA	0.0132281,NA	1.49051,NA	0.000442917	0.000443494
3	rs4737691	65865699	C,NA	T,NA	0.337972,NA	0.00254227,NA	0.00417985,NA	0.265167,NA	0.000440572	0.000440703
3	rs62519777	65416830	A,NA	G,NA	0.965209,NA	0.00849375,NA	0.0107893,NA	0.365379,NA	0.000440508	0.00044063
3	rs7013068	65878244	A,NA	G,NA	0.963221,NA	-0.0129536,NA	0.0105045,NA	0.662503,NA	0.000440099	0.000440283
3	rs62521079	65526598	T,NA	C,NA	0.864811,NA	-0.0179823,NA	0.0057824,NA	2.7277,NA	0.000438306	0.000462556
3	rs117680720	65970644	NA,G	NA,A	NA,0.980159	NA,-0.0343848	NA,0.0306528	NA,0.581752	0.000437849	0.00043807
3	rs2980001	66002775	T,T	C,C	0.577535,0.117063	0.000272995,0.0378094	0.00400272,0.0132962	0.0242812,2.35062	0.000437545	0.000437885
3	rs139840330	65894064	T,NA	C,NA	0.985089,NA	0.0341085,NA	0.0163138,NA	1.43713,NA	0.000437493	0.000438102
3	rs138108168	65155851	NA,C	NA,G	NA,0.718254	NA,-0.00305146	NA,0.00950244	NA,0.126031	0.000437307	0.000437474
3	rs57350881	65155484	NA,T	NA,A	NA,0.718254	NA,-0.00305146	NA,0.00950244	NA,0.126031	0.000437307	0.000437474
3	rs140890481	65245525	T,NA	C,NA	0.983101,NA	-0.0142608,NA	0.0153396,NA	0.452788,NA	0.000436542	0.000436717
3	rs28439246	65923676	C,C	T,T	0.56163,0.561508	0.000543692,-0.0191234	0.00398468,0.00861478	0.0498937,1.5779	0.000436081	0.00043622
3	rs9298090	65792974	T,T	A,A	0.5,0.215278	0.00290911,0.018059	0.0039543,0.0104003	0.33543,1.08358	0.000432278	0.000432352
3	rs16931695	65963672	NA,G	NA,T	NA,0.973214	NA,-0.0295514	NA,0.0264757	NA,0.577823	0.000432235	0.000432409
3	rs148413557	65995749	C,NA	T,NA	0.984095,NA	-0.0271615,NA	0.0158037,NA	1.06715,NA	0.000431868	0.000432201
3	rs35631780	66076504	A,NA	G,NA	0.977137,NA	0.0143368,NA	0.0132281,NA	0.555255,NA	0.000431653	0.000431814
3	rs62519845	65518887	C,NA	T,NA	0.864811,NA	-0.0179043,NA	0.0057824,NA	2.7079,NA	0.00043076	0.000453948
3	rs183537358	65838021	NA,A	NA,G	NA,0.959325	NA,0.0423213	NA,0.0216401	NA,1.2967	0.000430667	0.000430966
3	rs62521080	65529350	A,NA	G,NA	0.864811,NA	-0.0179028,NA	0.0057824,NA	2.70753,NA	0.000430619	0.000453788
3	rs75741975	65159628	NA,T	NA,C	NA,0.718254	NA,-0.00290231	NA,0.00950244	NA,0.119163	0.000429061	0.000429226
3	rs79800489	65159661	NA,T	NA,C	NA,0.718254	NA,-0.00290231	NA,0.00950244	NA,0.119163	0.000429061	0.000429226
3	rs59388032	65158902	NA,C	NA,G	NA,0.718254	NA,-0.00290231	NA,0.00950244	NA,0.119163	0.000429061	0.000429226
3	rs80328935	65159555	NA,G	NA,A	NA,0.718254	NA,-0.00290231	NA,0.00950244	NA,0.119163	0.000429061	0.000429226
3	rs62519847	65524979	T,NA	A,NA	0.864811,NA	-0.0178661,NA	0.0057824,NA	2.69825,NA	0.000427146	0.000449834
3	rs72658965	66013677	A,NA	T,NA	0.996024,NA	0.0384445,NA	0.0314177,NA	0.655448,NA	0.000426898	0.000427089
3	rs141582888	65780165	T,NA	G,NA	0.986084,NA	0.0099191,NA	0.0168779,NA	0.254352,NA	0.000426362	0.000426495
3	rs111682314	66033398	T,T	C,C	0.372763,0.513889	-0.00408925,-0.020387	0.00408891,0.00855265	0.498571,1.76601	0.00042607	0.000426297
3	rs72656477	65648422	T,NA	C,NA	0.947316,NA	0.00135666,NA	0.0088502,NA	0.0564221,NA	0.000424348	0.00042446
3	rs73249316	66026627	NA,A	NA,G	NA,0.918651	NA,-0.0199679	NA,0.0156369	NA,0.695482	0.000422914	0.000423123
3	rs139486573	65592491	A,NA	T,NA	0.985089,NA	-0.0297446,NA	0.0163138,NA	1.16583,NA	0.000422837	0.000423382
3	rs72652665	65172475	G,NA	A,NA	0.978131,NA	0.0228828,NA	0.0135185,NA	1.04329,NA	0.000419884	0.000420158
3	rs144409224	65405455	G,G	A,A	0.928429,0.998016	0.00148838,-0.147986	0.00767004,0.0960615	0.0725598,0.908582	0.000418805	0.000418892
3	rs74962581	65163743	NA,A	NA,G	NA,0.718254	NA,-0.0026984	NA,0.00950244	NA,0.109896	0.000418199	0.000418361
3	rs28496551	65826149	A,A	G,G	0.784294,0.901786	-0.00365835,-0.0297193	0.00480694,0.0143636	0.350058,1.41409	0.000418015	0.000418128
3	rs182833325	65851338	NA,T	NA,A	NA,0.962302	NA,0.0436251	NA,0.0224433	NA,1.28466	0.000417734	0.00041803
3	rs6989788	65190867	T,NA	G,NA	0.994036,NA	-0.0299909,NA	0.0256781,NA	0.61471,NA	0.000416451	0.000416648
3	rs16930983	65165153	NA,A	NA,G	NA,0.718254	NA,-0.00264866	NA,0.00950244	NA,0.107656	0.00041562	0.00041578
3	rs16930978	65165103	NA,A	NA,G	NA,0.718254	NA,-0.00259891	NA,0.00950244	NA,0.105424	0.000413066	0.000413226
3	rs16930984	65165397	NA,C	NA,T	NA,0.718254	NA,-0.00259891	NA,0.00950244	NA,0.105424	0.000413066	0.000413226
3	rs139485365	66068916	T,NA	G,NA	0.987078,NA	0.0246451,NA	0.0175062,NA	0.798079,NA	0.000411336	0.000411571
3	rs117866686	65212011	T,NA	G,NA	0.984095,NA	-0.0138735,NA	0.0158037,NA	0.420197,NA	0.000407608	0.000407772
3	rs188732670	65545366	NA,A	NA,G	NA,0.994048	NA,0.0678708	NA,0.0555718	NA,0.653715	0.000405259	0.000405473
3	rs76133548	65168178	NA,T	NA,A	NA,0.718254	NA,-0.00238729	NA,0.00950244	NA,0.0960221	0.000402498	0.000402655
3	rs190486452	65761294	A,NA	G,NA	0.993042,NA	-0.0193256,NA	0.0237851,NA	0.380384,NA	0.000401269	0.000401403
3	rs74935600	65490005	T,NA	A,NA	0.973161,NA	-0.0223438,NA	0.0122339,NA	1.16882,NA	0.000400578	0.000401258
3	rs73244051	65168342	NA,A	NA,G	NA,0.718254	NA,-0.00233777	NA,0.00950244	NA,0.0938437	0.000400093	0.000400248
3	rs10504379	65430892	A,A	G,G	0.926441,0.795635	-0.0174908,-0.0342641	0.0075738,0.0106009	1.67938,2.91064	0.000400002	0.000400891
3	rs72656466	65606546	T,NA	C,NA	0.992048,NA	0.0338901,NA	0.0222601,NA	0.893149,NA	0.000399944	0.000400274
3	rs116912590	65302793	NA,T	NA,C	NA,0.97123	NA,0.0442564	NA,0.0255725	NA,1.07821	0.000397905	0.000398131
3	rs28519604	65819509	C,C	T,T	0.790258,0.901786	-0.0030606,-0.0297193	0.00485638,0.0143636	0.276915,1.41409	0.000396346	0.000396447
3	rs58529141	65171361	NA,T	NA,C	NA,0.71627	NA,-0.00203624	NA,0.00948227	NA,0.0809385	0.000396005	0.00039616
3	rs113613019	65824079	T,T	G,G	0.785288,0.901786	-0.00385251,-0.0290753	0.00481501,0.0143636	0.372993,1.36708	0.000395769	0.000395876
3	rs78281150	65170298	NA,G	NA,A	NA,0.717262	NA,-0.00213738	NA,0.00949232	NA,0.0852088	0.000395688	0.000395842
3	rs149507895	65618880	NA,T	NA,C	NA,0.996032	NA,0.0804818	NA,0.0679934	NA,0.626089	0.000394691	0.000394898
3	rs7823966	65828731	G,G	A,A	0.539761,0.534722	0.00118704,-0.0202793	0.00396686,0.00857004	0.116476,1.74553	0.000393405	0.000393568
3	rs139639129	65438669	A,NA	G,NA	0.984095,NA	-0.0280995,NA	0.0158037,NA	1.12264,NA	0.000392965	0.000393475
3	rs28699391	65822915	G,G	A,A	0.785288,0.901786	-0.00353304,-0.0295226	0.00481501,0.0143636	0.334327,1.39965	0.000391711	0.000391817
3	rs62519848	65526012	C,NA	T,NA	0.861829,NA	-0.0174269,NA	0.00572955,NA	2.62831,NA	0.000391555	0.000406454
3	rs28864803	65870796	A,A	G,G	0.785288,0.900794	-0.00310993,-0.0288461	0.00481501,0.0142995	0.285372,1.35985	0.000391372	0.000391474
3	rs3935035	65827376	G,G	T,T	0.539761,0.532738	0.00127848,-0.0202565	0.00396686,0.00856774	0.126544,1.74315	0.000391031	0.000391194
3	rs117024833	65430477	NA,G	NA,A	NA,0.97123	NA,-0.0106105	NA,0.0255725	NA,0.168642	0.000389975	0.000390117
3	rs6999082	65807063	G,G	A,A	0.739563,0.524802	0.00407365,-0.0195916	0.00450506,0.00855989	0.436674,1.65575	0.000389813	0.000389972
3	rs188385500	65862078	NA,A	NA,G	NA,0.993056	NA,0.048648	NA,0.0514752	NA,0.46266	0.000389787	0.000389959
3	rs8192898	65524957	NA,G	NA,A	NA,0.97123	NA,-0.0284686	NA,0.0255725	NA,0.57577	0.000387627	0.000387867
3	rs140504029	65914806	T,NA	C,NA	0.984095,NA	0.0324687,NA	0.0158037,NA	1.39873,NA	0.000387051	0.000387599
3	rs145431794	65760234	A,NA	G,NA	0.985089,NA	0.0275762,NA	0.0163138,NA	1.04115,NA	0.000385823	0.000386104
3	rs62521249	65317495	G,NA	C,NA	0.977137,NA	0.013102,NA	0.0132281,NA	0.492217,NA	0.00038577	0.000385898
3	rs145180140	66096041	NA,A	NA,T	NA,0.982143	NA,0.0408651	NA,0.0322783	NA,0.687178	0.000385703	0.000385928
3	rs57293484	66047064	NA,T	NA,C	NA,0.834325	NA,0.0084333	NA,0.0114976	NA,0.334172	0.000385632	0.000385798
3	rs74372254	65946409	A,A	C,C	0.959245,0.962302	0.00646713,-0.0284412	0.00999958,0.0224433	0.285838,0.688104	0.00038438	0.000384476
3	rs146120233	65677590	C,NA	A,NA	0.985089,NA	0.0272027,NA	0.0163138,NA	1.02035,NA	0.000383671	0.000383966
3	rs144307100	65935485	G,NA	A,NA	0.992048,NA	-0.0208819,NA	0.0222601,NA	0.458171,NA	0.000383555	0.000383693
3	rs4481644	66022284	G,G	A,A	0.715706,0.539683	-0.00305796,0.0202216	0.00438317,0.0085764	0.313908,1.7356	0.000382404	0.000382609
3	rs147719996	65955713	A,NA	G,NA	0.985089,NA	-0.0256597,NA	0.0163138,NA	0.936494,NA	0.000382157	0.000382508
3	rs28645980	65826700	C,C	T,T	0.785288,0.901786	-0.00335771,-0.0295742	0.00481501,0.0143636	0.313732,1.40343	0.000380432	0.000380536
3	rs6472145	65449049	G,NA	A,NA	0.04175,NA	-0.0189851,NA	0.00988489,NA	1.26138,NA	0.000379123	0.000379406
3	rs6994298	65829146	C,C	G,G	0.539761,0.536706	0.00118704,-0.0199204	0.00396686,0.00857248	0.116476,1.69597	0.00037888	0.000379035
3	rs148291118	65607171	NA,T	NA,G	NA,0.97123	NA,-0.0267729	NA,0.0255725	NA,0.529991	0.000378072	0.000378328
3	rs60889842	65265198	C,NA	T,NA	0.991054,NA	0.0296633,NA	0.0209976,NA	0.80205,NA	0.000376801	0.000377044
3	rs186224881	66020904	A,NA	G,NA	0.99503,NA	0.0363059,NA	0.0281148,NA	0.706449,NA	0.00037645	0.000376631
3	rs12156056	65975581	A,A	T,T	0.832008,0.827381	0.00718496,0.0223023	0.00528849,0.0113111	0.758772,1.31299	0.000376449	0.00037662
3	rs75707825	65910498	NA,T	NA,C	NA,0.973214	NA,0.0460012	NA,0.0264757	NA,1.0846	0.000375615	0.000375855
3	rs149466208	65691108	T,NA	C,NA	0.977137,NA	-0.0279509,NA	0.0132281,NA	1.46091,NA	0.00037441	0.000375037
3	rs191166720	65189964	NA,T	NA,A	NA,0.979167	NA,0.0237782	NA,0.0299292	NA,0.369659	0.000374057	0.000374268
3	rs11986768	65832704	T,T	C,C	0.539761,0.534722	0.00118704,-0.0200622	0.00396686,0.00857004	0.116476,1.71593	0.000372753	0.000372908
3	rs10091505	65832215	T,T	A,A	0.539761,0.534722	0.00114133,-0.0200622	0.00396686,0.00857004	0.111504,1.71593	0.000371935	0.000372089
3	rs75080321	65408378	NA,T	NA,C	NA,0.911706	NA,0.0251208	NA,0.0150664	NA,1.02023	0.000371781	0.000371985
3	rs62521309	65975179	C,C	T,T	0.832008,0.827381	0.00718496,0.0222117	0.00528849,0.0113111	0.758772,1.30483	0.000371271	0.00037144
3	rs17354905	65298617	T,NA	C,NA	0.951292,NA	-0.0341443,NA	0.00918509,NA	3.69612,NA	0.00036833	0.000372691
3	rs78917324	65311649	NA,G	NA,A	NA,0.912698	NA,-0.0260049	NA,0.0151436	NA,1.06581	0.000368054	0.00036822
3	rs62519782	65423955	G,NA	T,NA	0.966203,NA	0.00701946,NA	0.0109412,NA	0.283031,NA	0.000367949	0.000368062
3	rs57653624	66047468	NA,G	NA,T	NA,0.834325	NA,0.00790641	NA,0.0114976	NA,0.308328	0.000366765	0.000366923
3	rs17357494	65446522	T,NA	C,NA	0.955268,NA	0.00136166,NA	0.00956466,NA	0.0521778,NA	0.000366556	0.000366662
3	rs149945126	66023030	NA,T	NA,C	NA,0.986111	NA,-0.022203	NA,0.0365264	NA,0.264977	0.000361281	0.00036143
3	rs111442509	65842283	C,NA	G,NA	0.961233,NA	-0.0123261,NA	0.0102422,NA	0.640549,NA	0.00036117	0.000361349
3	rs57859199	65986889	A,A	G,G	0.832008,0.831349	0.00715452,0.0217587	0.00528849,0.0114161	0.754231,1.24677	0.000360678	0.000360842
3	rs7814515	65794791	A,A	T,T	0.796223,0.561508	-0.00166976,0.0182994	0.00490845,0.00861478	0.134469,1.47295	0.000360281	0.000360376
3	rs78256832	65950119	NA,G	NA,T	NA,0.959325	NA,-0.0251255	NA,0.0216401	NA,0.609744	0.000359913	0.000360076
3	rs34682173	65986595	C,C	T,T	0.831014,0.828373	0.00682693,0.0225419	0.00527606,0.011337	0.708444,1.33001	0.00035913	0.000359296
3	rs61692309	66046912	NA,G	NA,A	NA,0.834325	NA,0.00767792	NA,0.0114976	NA,0.297336	0.000359099	0.000359254
3	rs2980010	65955009	A,NA	G,NA	0.947316,NA	0.0182373,NA	0.0088502,NA	1.40522,NA	0.000357948	0.000358366
3	rs12155754	65974934	C,C	G,G	0.832008,0.827381	0.00695999,0.0223023	0.00528849,0.0113111	0.725489,1.31299	0.000357372	0.000357535
3	rs7842786	66041997	C,NA	T,NA	0.023857,NA	0.0103413,NA	0.0129561,NA	0.371848,NA	0.000356647	0.000356783
3	rs118157721	65130362	C,NA	A,NA	0.962227,NA	-0.00735462,NA	0.0103707,NA	0.320375,NA	0.000355605	0.000355731
3	rs6999289	65777111	G,NA	A,NA	0.38171,NA	0.00132805,NA	0.00406983,NA	0.128319,NA	0.000354714	0.000354826
3	rs140215595	65411168	C,NA	A,NA	0.987078,NA	0.0093403,NA	0.0175062,NA	0.226464,NA	0.000354497	0.000354766
3	rs182056748	65977077	NA,G	NA,A	NA,0.991071	NA,0.046329	NA,0.0454422	NA,0.511507	0.000353489	0.000353657
3	rs1376769	65462878	A,A	G,G	0.756461,0.802579	-0.0219469,-0.0206821	0.0046064,0.010739	5.72265,1.26666	0.000353045	0.000388532
3	rs185677327	65589837	A,NA	G,NA	0.988072,NA	0.02555,NA	0.0182119,NA	0.794156,NA	0.000352681	0.000352917
3	rs12335217	66023840	T,NA	C,NA	0.971173,NA	-0.015974,NA	0.0118166,NA	0.753429,NA	0.000350714	0.000350982
3	rs17222633	65191686	T,NA	C,NA	0.95328,NA	0.00912209,NA	0.0093687,NA	0.481201,NA	0.000349891	0.000350026
3	rs2980000	66013163	A,A	G,G	0.7167,0.553571	-0.00258847,0.0202202	0.00438781,0.00859885	0.255517,1.7282	0.00034953	0.000349714
3	rs117526490	65143071	NA,A	NA,C	NA,0.939484	NA,-0.015113	NA,0.0179277	NA,0.398779	0.00034927	0.000349426
3	rs1948035	65143543	NA,T	NA,A	NA,0.714286	NA,-0.00176356	NA,0.0094624	NA,0.0694837	0.000348339	0.000348483
3	rs8192904	65511026	NA,A	NA,C	NA,0.980159	NA,0.0016954	NA,0.0306528	NA,0.0195914	0.000347718	0.000347872
3	rs7824981	65799179	T,T	C,C	0.796223,0.563492	-0.00128495,0.0179704	0.00490845,0.00861912	0.100459,1.43093	0.000347593	0.000347679
3	rs1376770	65462873	T,T	C,C	0.756461,0.802579	-0.0219014,-0.0206821	0.0046064,0.010739	5.70142,1.26666	0.000345954	0.000380118
3	rs76644861	66014727	C,NA	T,NA	0.761431,NA	0.0059588,NA	0.00463892,NA	0.701236,NA	0.000345911	0.000346084
3	rs181580163	65966519	NA,G	NA,A	NA,0.984127	NA,0.0416078	NA,0.0342017	NA,0.65018	0.000345341	0.000345504
3	rs193235350	65946412	NA,A	NA,T	NA,0.981151	NA,-0.0236792	NA,0.0314332	NA,0.345574	0.000344208	0.00034436
3	rs35670435	65621875	C,NA	T,NA	0.978131,NA	-0.0143234,NA	0.0135185,NA	0.538569,NA	0.000344201	0.000344354
3	rs10089214	65810214	G,G	T,T	0.526839,0.445437	0.00283492,-0.0182991	0.00396001,0.00860072	0.324165,1.47666	0.000343938	0.000344073
3	rs4412403	65913163	A,A	G,G	0.560636,0.566468	-0.000181041,-0.01825	0.0039837,0.00862591	0.0160346,1.46383	0.000342704	0.000342816
3	rs138464980	65411492	G,NA	A,NA	0.986084,NA	-0.0120008,NA	0.0168779,NA	0.321426,NA	0.000342601	0.000342733
3	rs78100178	65575475	NA,A	NA,T	NA,0.970238	NA,-0.0252386	NA,0.0251555	NA,0.500704	0.000341093	0.000341327
3	rs7833587	65800457	G,G	A,A	0.796223,0.563492	-0.00133247,0.0179247	0.00490845,0.00861912	0.104559,1.4253	0.000341083	0.000341168
3	rs7829838	65800246	C,C	A,A	0.796223,0.563492	-0.00133247,0.0179247	0.00490845,0.00861912	0.104559,1.4253	0.000341083	0.000341168
3	rs188217117	66095144	C,NA	T,NA	0.984095,NA	0.0146827,NA	0.0158037,NA	0.452403,NA	0.000340831	0.000340975
3	rs13256336	66075717	G,NA	C,NA	0.977137,NA	0.0116928,NA	0.0132281,NA	0.423969,NA	0.00034058	0.000340713
3	rs113847593	65173976	G,NA	A,NA	0.993042,NA	-0.0255965,NA	0.0237851,NA	0.549971,NA	0.00034027	0.000340452
3	rs1899050	65140048	NA,A	NA,G	NA,0.715278	NA,-0.00146684	NA,0.00947229	NA,0.0570326	0.000338084	0.000338224
3	rs1899049	65140096	NA,T	NA,G	NA,0.715278	NA,-0.00146684	NA,0.00947229	NA,0.0570326	0.000338084	0.000338224
3	rs71529131	65290324	A,NA	G,NA	0.982107,NA	0.0157479,NA	0.014915,NA	0.536048,NA	0.000337904	0.000338067
3	rs60726853	65150262	NA,C	NA,G	NA,0.715278	NA,-0.00145904	NA,0.00947229	NA,0.0567111	0.000337806	0.000337946
3	rs117952865	66067744	A,NA	G,NA	0.978131,NA	-0.0123476,NA	0.0135185,NA	0.442444,NA	0.000336657	0.000336802
3	rs7840142	65796677	G,G	A,A	0.795229,0.563492	-0.00118774,0.0178282	0.00489958,0.00861912	0.0923424,1.41344	0.000334786	0.000334869
3	rs75719363	65827623	G,NA	T,NA	0.976143,NA	-0.00131885,NA	0.0129561,NA	0.0367221,NA	0.000332305	0.000332406
3	rs7840526	65969390	G,G	T,T	0.832008,0.833333	0.00673512,0.022432	0.00528849,0.0114701	0.692878,1.29669	0.000332295	0.000332442
3	rs147000695	65853146	A,NA	G,NA	0.985089,NA	-0.0100261,NA	0.0163138,NA	0.268545,NA	0.000331826	0.000331944
3	rs142854335	65707681	C,NA	T,NA	0.975149,NA	0.0190724,NA	0.0127009,NA	0.875546,NA	0.000330743	0.00033098
3	rs16931697	65964517	NA,T	NA,G	NA,0.969246	NA,-0.0278834	NA,0.0247591	NA,0.584883	0.00032933	0.00032948
3	rs34743985	65977700	A,A	G,G	0.832008,0.827381	0.00700589,0.0216682	0.00528849,0.0113111	0.732227,1.25642	0.000328211	0.000328361
3	rs1451862	65463991	T,T	C,C	0.756461,0.802579	-0.0218147,-0.0210544	0.0046064,0.010739	5.661,1.30164	0.000328104	0.000360132
3	rs144970210	65430463	NA,G	NA,T	NA,0.97123	NA,-0.00628268	NA,0.0255725	NA,0.0937031	0.000326771	0.000326897
3	rs113487241	65904200	A,NA	G,NA	0.985089,NA	0.0283953,NA	0.0163138,NA	1.08746,NA	0.000326665	0.000326954
3	rs117358170	65929184	NA,T	NA,C	NA,0.964286	NA,-0.031981	NA,0.0230345	NA,0.78247	0.00032608	0.000326228
3	rs146170994	65685160	NA,T	NA,C	NA,0.984127	NA,0.0473579	NA,0.0342017	NA,0.779486	0.000322732	0.000322937
3	rs74447951	66068350	NA,T	NA,A	NA,0.989087	NA,0.0567397	NA,0.0411453	NA,0.774971	0.000319422	0.0003196
3	rs35547851	65982291	C,C	T,T	0.832008,0.814484	0.00672354,0.0210629	0.00528849,0.0109969	0.691216,1.25611	0.000319221	0.000319361
3	rs188212149	66051621	NA,A	NA,G	NA,0.981151	NA,0.0423258	NA,0.0314332	NA,0.749259	0.000319007	0.000319193
3	rs10112478	65847803	G,G	C,C	0.785288,0.899802	-0.00331387,-0.0271911	0.00481501,0.0142364	0.30865,1.25075	0.000318362	0.000318447
3	rs12549317	66020127	C,C	T,T	0.715706,0.551587	-0.00278576,0.0205294	0.00438317,0.00859522	0.279787,1.77163	0.000317601	0.000317776
3	rs146679081	65450651	NA,A	NA,G	NA,0.965278	NA,0.00714359	NA,0.0233493	NA,0.119388	0.000317414	0.000317606
3	rs13252709	65984014	A,A	G,G	0.832008,0.827381	0.00699204,0.0214573	0.00528849,0.0113111	0.730191,1.23787	0.00031715	0.000317295
3	rs75170579	65203730	NA,C	NA,T	NA,0.927579	NA,0.0197844	NA,0.0164929	NA,0.637695	0.000317002	0.000317161
3	rs2577892	65363236	G,NA	A,NA	0.096421,NA	0.0106774,NA	0.00669839,NA	0.954952,NA	0.000316837	0.000317402
3	rs3779872	65519366	NA,C	NA,T	NA,0.97123	NA,-0.0234282	NA,0.0255725	NA,0.444192	0.000316642	0.000316831
3	rs117356783	65294039	T,NA	C,NA	0.989066,NA	0.0133496,NA	0.0190121,NA	0.316433,NA	0.000316527	0.000316653
3	rs138035663	65877370	T,NA	C,NA	0.982107,NA	0.00662342,NA	0.014915,NA	0.182444,NA	0.000316348	0.00031645
3	rs141966043	65754743	NA,C	NA,T	NA,0.989087	NA,-0.0475853	NA,0.0411453	NA,0.60648	0.000316128	0.00031631
3	rs73240893	65895600	C,C	T,T	0.958251,0.919643	0.00873556,0.00281181	0.00988495,0.0157247	0.423837,0.0664707	0.000316077	0.000316168
3	rs36107187	65984813	A,A	G,G	0.832008,0.828373	0.00693328,0.0215064	0.00528849,0.011337	0.721582,1.23787	0.000315871	0.000316017
3	rs67282733	65888402	A,A	C,C	0.703777,0.611111	-0.00127955,-0.017931	0.00433025,0.0087686	0.114854,1.38866	0.000315673	0.000315782
3	rs117565321	65277168	T,NA	G,NA	0.987078,NA	-0.0135055,NA	0.0175062,NA	0.356127,NA	0.000313745	0.000313895
3	rs66537370	65887061	T,T	C,C	0.703777,0.611111	-0.00123548,-0.01793	0.00433025,0.0087686	0.110473,1.38855	0.000313531	0.00031364
3	rs34366981	65310681	C,NA	T,NA	0.983101,NA	0.0183292,NA	0.0153396,NA	0.634268,NA	0.000312166	0.00031233
3	rs7010585	66015276	T,T	C,C	0.7167,0.553571	-0.00237512,0.0205085	0.00438781,0.00859885	0.2304,1.76756	0.000311828	0.000311997
3	rs12550608	65854926	A,A	G,G	0.785288,0.900794	-0.00322617,-0.0272133	0.00481501,0.0142995	0.298568,1.24391	0.000311482	0.000311568
3	rs60172196	65981559	A,A	G,G	0.832008,0.827381	0.00685549,0.0215428	0.00528849,0.0113111	0.710254,1.24537	0.000311404	0.000311546
3	rs55921564	65971592	C,C	T,T	0.832008,0.832341	0.006781,0.0220092	0.00528849,0.011443	0.699479,1.26414	0.000311317	0.000311456
3	rs117639958	65814960	NA,A	NA,T	NA,0.991071	NA,-0.0396056	NA,0.0454422	NA,0.416293	0.000311298	0.000311431
3	rs4737690	65848007	G,G	T,T	0.538767,0.53373	0.00127828,-0.0191064	0.00396624,0.00856887	0.126544,1.58898	0.000310276	0.000310404
3	rs10106552	65832230	C,C	T,T	0.747515,0.630952	-0.000971002,-0.0187577	0.00455105,0.00885857	0.0803739,1.46571	0.000309763	0.000309867
3	rs79088467	65637525	NA,T	NA,C	NA,0.959325	NA,-0.006239	NA,0.0216401	NA,0.111758	0.000308781	0.000308892
3	rs75599099	65653208	C,NA	T,NA	0.982107,NA	-0.0119638,NA	0.014915,NA	0.374198,NA	0.000308661	0.000308801
3	rs7833783	65865617	G,G	A,A	0.538767,0.524802	0.00121856,-0.0192219	0.00396624,0.00855989	0.119949,1.60676	0.000308464	0.000308604
3	rs13272279	65969665	G,G	T,T	0.832008,0.832341	0.00673512,0.0220092	0.00528849,0.011443	0.692878,1.26414	0.000308187	0.000308324
3	rs10957334	65960510	A,A	G,G	0.7167,0.520833	0.00573929,0.0126165	0.00438781,0.00855678	0.719261,0.852747	0.000307535	0.000307628
3	rs144599073	65450402	NA,T	NA,C	NA,0.965278	NA,0.00630589	NA,0.0233493	NA,0.103966	0.000307146	0.000307331
3	rs62521306	65972700	A,A	G,G	0.832008,0.832341	0.00673512,0.0219608	0.00528849,0.011443	0.692878,1.25991	0.000306012	0.000306148
3	rs62521307	65972726	T,T	C,C	0.832008,0.832341	0.00673512,0.0219608	0.00528849,0.011443	0.692878,1.25991	0.000306012	0.000306148
3	rs68123968	65894857	T,T	C,C	0.703777,0.611111	-0.00119142,-0.0178364	0.00433025,0.0087686	0.106122,1.37738	0.000305128	0.000305234
3	rs72656440	65465177	A,NA	C,NA	0.914513,NA	-0.00402486,NA	0.00707122,NA	0.244714,NA	0.000304475	0.000304595
3	rs141815097	65954513	NA,A	NA,G	NA,0.969246	NA,0.0384671	NA,0.0247591	NA,0.919853	0.000304402	0.000304588
3	rs7829628	65982893	T,T	C,C	0.832008,0.827381	0.00681454,0.0214483	0.00528849,0.0113111	0.704321,1.23708	0.000304314	0.000304453
3	rs17294371	65891156	C,NA	T,NA	0.982107,NA	-0.0145843,NA	0.014915,NA	0.483915,NA	0.000304222	0.000304386
3	rs13251630	65983913	C,C	A,A	0.832008,0.827381	0.00685549,0.0213632	0.00528849,0.0113111	0.710254,1.22963	0.000303302	0.000303441
3	rs6472179	66090698	G,G	A,A	0.604374,0.585317	0.00667724,0.0140806	0.00404338,0.0086766	1.00587,0.980359	0.000303011	0.000303177
3	rs28395281	65844316	A,A	T,T	0.539761,0.53373	0.00127848,-0.0190214	0.00396686,0.00856887	0.126544,1.5779	0.00030289	0.000303015
3	rs13251343	65983850	C,C	A,A	0.832008,0.827381	0.00681454,0.0214102	0.00528849,0.0113111	0.704321,1.23375	0.000302622	0.00030276
3	rs6988513	65835327	G,G	A,A	0.784294,0.900794	-0.00343961,-0.0268198	0.00480694,0.0142995	0.323976,1.21671	0.000301464	0.000301546
3	rs57982745	65981092	G,G	T,T	0.832008,0.827381	0.00676903,0.0214483	0.00528849,0.0113111	0.697755,1.23708	0.000301263	0.000301401
3	rs59355632	65981122	C,C	G,G	0.832008,0.827381	0.00676903,0.0214483	0.00528849,0.0113111	0.697755,1.23708	0.000301263	0.000301401
3	rs144871564	65121195	NA,C	NA,A	NA,0.965278	NA,0.0255459	NA,0.0233493	NA,0.562375	0.000300784	0.000300931
3	rs4737687	65814277	G,G	A,A	0.542744,0.53869	0.00148625,-0.0195527	0.00396883,0.00857506	0.149938,1.64595	0.000300052	0.000300181
3	rs13251259	65983754	G,G	A,A	0.832008,0.827381	0.00685549,0.0212737	0.00528849,0.0113111	0.710254,1.22183	0.000299375	0.000299512
3	rs2980005	66012276	A,A	G,G	0.7167,0.553571	-0.00263439,0.0199872	0.00438781,0.00859885	0.261024,1.69672	0.00029898	0.00029914
3	rs11777741	65573758	T,NA	C,NA	0.918489,NA	-0.00475316,NA	0.00722595,NA	0.291857,NA	0.000298779	0.000298905
3	rs7825628	65844674	G,G	T,T	0.539761,0.53373	0.00141567,-0.0189213	0.00396686,0.00856887	0.141953,1.56489	0.000298271	0.000298395
3	rs7841923	65844853	T,T	A,A	0.539761,0.53373	0.00141567,-0.0189213	0.00396686,0.00856887	0.141953,1.56489	0.000298271	0.000298395
3	rs34768708	65982059	C,C	T,T	0.832008,0.827381	0.00672354,0.0214483	0.00528849,0.0113111	0.691216,1.23708	0.000298264	0.000298401
3	rs147508665	65825213	C,NA	G,NA	0.986084,NA	-0.0229867,NA	0.0168779,NA	0.761411,NA	0.000298011	0.000298263
3	rs2612597	65361162	C,NA	T,NA	0.096421,NA	0.0102565,NA	0.00669839,NA	0.900587,NA	0.00029769	0.000298192
3	rs56821160	65119249	NA,C	NA,T	NA,0.718254	NA,-0.00020107	NA,0.00950244	NA,0.00739427	0.000297301	0.000297426
3	rs78233284	65111246	NA,G	NA,A	NA,0.889881	NA,-0.0108557	NA,0.0136555	NA,0.36995	0.000296265	0.000296418
3	rs147671151	65855673	NA,T	NA,C	NA,0.958333	NA,-0.00689913	NA,0.0213919	NA,0.126641	0.000296239	0.000296357
3	rs78987040	65926862	NA,G	NA,C	NA,0.965278	NA,0.0218302	NA,0.0233493	NA,0.456157	0.000295129	0.000295275
3	rs116851585	65954350	C,NA	T,NA	0.973161,NA	-0.0231461,NA	0.0122339,NA	1.23288,NA	0.000294832	0.000295021
3	rs10435573	66093663	A,A	G,G	0.607356,0.58631	0.00618777,0.0143816	0.00404873,0.00867965	0.898143,1.01085	0.000294448	0.000294602
3	rs7815763	65980331	T,T	G,G	0.832008,0.827381	0.00663256,0.0214914	0.00528849,0.0113111	0.67822,1.24086	0.000294277	0.000294412
3	rs117259111	65954377	T,NA	G,NA	0.973161,NA	-0.0231031,NA	0.0122339,NA	1.2294,NA	0.000293849	0.000294038
3	rs72658923	65898575	T,NA	G,NA	0.986084,NA	0.0216308,NA	0.0168779,NA	0.699013,NA	0.000293439	0.000293684
3	rs118166083	65516510	A,NA	G,NA	0.988072,NA	0.00108406,NA	0.0182119,NA	0.0211195,NA	0.000292844	0.000292942
3	rs117821458	65875468	NA,T	NA,C	NA,0.981151	NA,-0.0240089	NA,0.0314332	NA,0.351657	0.000292814	0.00029295
3	rs117552311	65381037	C,NA	T,NA	0.958251,NA	-0.00852394,NA	0.00988495,NA	0.410593,NA	0.00029258	0.000292742
3	rs76948115	65132541	NA,C	NA,T	NA,0.717262	NA,-0	NA,0.00949232	NA,-0	0.000292474	0.000292598
3	rs11775784	65497533	C,NA	T,NA	0.914513,NA	-0.00415599,NA	0.00707122,NA	0.25437,NA	0.000291441	0.000291565
3	rs4260923	65818520	G,G	A,A	0.542744,0.540675	0.001441,-0.0193254	0.00396883,0.00857778	0.144756,1.61508	0.000291232	0.000291359
3	rs7819783	65980651	A,A	G,G	0.832008,0.827381	0.00663256,0.0214058	0.00528849,0.0113111	0.67822,1.23336	0.000290604	0.000290737
3	rs117497809	65354900	C,NA	T,NA	0.969185,NA	0.0201003,NA	0.0114407,NA	1.10273,NA	0.000290537	0.000290886
3	rs142984683	66097266	A,NA	T,NA	0.986084,NA	-0.0127409,NA	0.0168779,NA	0.346481,NA	0.000290495	0.000290629
3	rs77182660	65163399	NA,C	NA,G	NA,0.987103	NA,-0.0355684	NA,0.0378862	NA,0.458643	0.000290038	0.00029018
3	rs12681957	65824105	C,C	G,G	0.540755,0.539683	0.00118723,-0.0192337	0.0039675,0.0085764	0.116476,1.60344	0.000289255	0.000289373
3	rs10102238	65810061	G,G	A,A	0.791252,0.893849	-0.000767446,-0.0289774	0.00486487,0.0138774	0.0581649,1.43428	0.000288843	0.000288924
3	rs13250750	65983646	T,T	A,A	0.832008,0.827381	0.00663256,0.0213632	0.00528849,0.0113111	0.67822,1.22963	0.0002888	0.000288932
3	rs147670765	65772858	A,NA	G,NA	0.982107,NA	-0.00323777,NA	0.014915,NA	0.0818936,NA	0.000287826	0.000287927
3	rs7837660	65980642	A,A	T,T	0.832008,0.827381	0.00658707,0.0214058	0.00528849,0.0113111	0.671763,1.23336	0.000287774	0.000287906
3	rs7813755	65983180	C,C	T,T	0.832008,0.827381	0.00658707,0.0214058	0.00528849,0.0113111	0.671763,1.23336	0.000287774	0.000287906
3	rs80144342	65596272	NA,C	NA,T	NA,0.923611	NA,0.0310034	NA,0.0160932	NA,1.26725	0.000287316	0.0002876
3	rs35110567	65983572	T,T	G,G	0.832008,0.827381	0.00663256,0.0213208	0.00528849,0.0113111	0.67822,1.22594	0.000287021	0.000287152
3	rs75428175	65665664	NA,G	NA,T	NA,0.922619	NA,0.0287555	NA,0.0159983	NA,1.14103	0.000286728	0.000286998
3	rs76535591	65669020	NA,T	NA,C	NA,0.922619	NA,0.0287154	NA,0.0159983	NA,1.13865	0.000286139	0.000286408
3	rs10093210	65885397	G,G	A,A	0.537773,0.541667	0.000586213,-0.01832	0.00396563,0.00857919	0.0542941,1.48508	0.000286098	0.000286207
3	rs80023457	66007477	T,NA	G,NA	0.99006,NA	0.0119663,NA	0.01993,NA	0.261037,NA	0.000285755	0.000285872
3	rs7014089	65115774	NA,C	NA,T	NA,0.718254	NA,0.000252788	NA,0.00950244	NA,0.00931631	0.000285601	0.000285722
3	rs936794	65116073	NA,G	NA,A	NA,0.718254	NA,0.000252788	NA,0.00950244	NA,0.00931631	0.000285601	0.000285722
3	rs370498615	66033632	NA,C	NA,A	NA,0.960318	NA,0.0161181	NA,0.0218976	NA,0.33565	0.000285479	0.000285619
3	rs34354543	65967097	T,T	C,C	0.833002,0.837302	0.00676292,0.0231194	0.00530104,0.0115817	0.694572,1.33808	0.000285363	0.000285506
3	rs116931379	66048012	NA,C	NA,A	NA,0.883929	NA,0.0178164	NA,0.0133454	NA,0.740238	0.00028472	0.000284887
3	rs78814725	65124480	NA,A	NA,T	NA,0.718254	NA,0.00030336	NA,0.00950244	NA,0.0112038	0.000284365	0.000284485
3	rs75568616	65116496	NA,A	NA,G	NA,0.718254	NA,0.00030336	NA,0.00950244	NA,0.0112038	0.000284365	0.000284485
3	rs60721646	65833013	A,A	G,G	0.540755,0.53373	0.00118723,-0.0187735	0.0039675,0.00856887	0.116476,1.54578	0.000284285	0.000284402
3	rs35182379	65952052	T,T	C,C	0.724652,0.519841	0.00433451,0.0144049	0.00442623,0.00855609	0.484865,1.03498	0.000283453	0.000283536
3	rs116979294	65744739	G,NA	A,NA	0.973161,NA	0.00719561,NA	0.0122339,NA	0.254599,NA	0.000283331	0.000283434
3	rs113418660	65559687	A,NA	G,NA	0.973161,NA	-0.00323335,NA	0.0122339,NA	0.10152,NA	0.000283153	0.000283258
3	rs77247937	65120787	NA,C	NA,G	NA,0.718254	NA,0.000353938	NA,0.00950244	NA,0.0130993	0.000283141	0.000283261
3	rs10103076	66040723	G,G	A,A	0.819085,0.967262	0.00582497,0.0440085	0.00513615,0.0240217	0.590494,1.17427	0.000282862	0.000283006
3	rs74699091	65964876	T,NA	C,NA	0.973161,NA	-0.0226006,NA	0.0122339,NA	1.18915,NA	0.000282854	0.000283034
3	rs4582599	66079805	A,A	G,G	0.474155,0.387897	-0.00681415,-0.014438	0.00395959,0.00877269	1.06923,1.00083	0.00028237	0.0002825
3	rs111248175	65125987	NA,T	NA,C	NA,0.718254	NA,0.000404521	NA,0.00950244	NA,0.015003	0.000281931	0.000282051
3	rs1385606	65125714	NA,T	NA,C	NA,0.718254	NA,0.000404521	NA,0.00950244	NA,0.015003	0.000281931	0.000282051
3	rs8192907	65509150	NA,A	NA,G	NA,0.97123	NA,-0.0198813	NA,0.0255725	NA,0.359623	0.000280863	0.000281027
3	rs58934870	65121906	NA,A	NA,G	NA,0.718254	NA,0.000455109	NA,0.00950244	NA,0.0169149	0.000280733	0.000280853
3	rs73244592	65118604	NA,G	NA,A	NA,0.718254	NA,0.000455109	NA,0.00950244	NA,0.0169149	0.000280733	0.000280853
3	rs76519082	66000872	A,NA	T,NA	0.945328,NA	-0.00596107,NA	0.00869693,NA	0.307085,NA	0.00028068	0.000280794
3	rs28722853	66080059	A,A	G,G	0.474155,0.386905	-0.00676879,-0.0143424	0.00395959,0.00877682	1.05866,0.99041	0.000280128	0.000280254
3	rs73246203	65128132	NA,G	NA,C	NA,0.718254	NA,0.000505702	NA,0.00950244	NA,0.0188349	0.000279548	0.000279667
3	rs7825127	65552470	T,NA	G,NA	0.973161,NA	-0.00300057,NA	0.0122339,NA	0.0935306,NA	0.000278343	0.000278447
3	rs140967101	65675365	NA,G	NA,A	NA,0.965278	NA,0.0315751	NA,0.0233493	NA,0.753793	0.000278195	0.000278354
3	rs141372648	65312790	G,NA	A,NA	0.950298,NA	-0.00391795,NA	0.00909753,NA	0.17606,NA	0.000277062	0.00027717
3	rs1451864	65438893	G,NA	T,NA	0.985089,NA	0.0220615,NA	0.0163138,NA	0.753814,NA	0.000276808	0.000277
3	rs57666867	65207921	NA,C	NA,G	NA,0.979167	NA,-0.038448	NA,0.0299292	NA,0.701318	0.000276206	0.000276357
3	rs183718949	66045439	NA,C	NA,T	NA,0.983135	NA,0.0363897	NA,0.0331973	NA,0.563827	0.000276031	0.000276185
3	rs13258595	66076260	A,A	G,G	0.782306,0.838294	0.00239734,0.0180472	0.00479102,0.0116103	0.209851,0.920509	0.0002756	0.0002757
3	rs139550396	66040527	T,NA	G,NA	0.956262,NA	0.00583472,NA	0.00966771,NA	0.262681,NA	0.000275393	0.0002755
3	rs148623850	65268270	NA,G	NA,T	NA,0.944444	NA,0.000406854	NA,0.0186617	NA,0.00762048	0.000275353	0.000275466
3	rs4348539	65891130	T,T	A,A	0.554672,0.52877	0.000814446,-0.0177128	0.00397815,0.00856354	0.0768683,1.41338	0.000274784	0.000274887
3	rs192709644	65874848	NA,A	NA,C	NA,0.967262	NA,0.0332258	NA,0.0240217	NA,0.77828	0.000274433	0.0002746
3	rs145844949	65226484	NA,G	NA,A	NA,0.998016	NA,0.0623724	NA,0.0960615	NA,0.287227	0.000274341	0.000274468
3	rs3100115	65341202	A,NA	G,NA	0.013917,NA	-0.0163052,NA	0.0168776,NA	0.476252,NA	0.000273688	0.000273823
3	rs76862155	65236497	T,NA	A,NA	0.944334,NA	-0.00653381,NA	0.00862346,NA	0.348098,NA	0.00027323	0.000273366
3	rs78299236	65177148	NA,A	NA,C	NA,0.774802	NA,0.0171893	NA,0.0102335	NA,1.03144	0.000271911	0.000272089
3	rs6651303	66080367	T,T	C,C	0.474155,0.387897	-0.00676879,-0.0142869	0.00395959,0.00877269	1.05866,0.985463	0.000271305	0.000271429
3	rs193020630	65747388	NA,A	NA,T	NA,0.992063	NA,0.0672935	NA,0.0481747	NA,0.789269	0.000270666	0.000270833
3	rs117400034	66067805	T,NA	C,NA	0.920477,NA	0.00118443,NA	0.0073078,NA	0.0598595,NA	0.000270505	0.000270614
3	rs12546399	65487773	T,NA	C,NA	0.919483,NA	-0.00479626,NA	0.00726648,NA	0.293095,NA	0.000269856	0.000269981
3	rs140296652	65337879	NA,T	NA,C	NA,0.973214	NA,0.0224984	NA,0.0264757	NA,0.402908	0.000269396	0.000269517
3	rs10113401	66080133	A,A	T,T	0.474155,0.387897	-0.00676879,-0.0142382	0.00395959,0.00877269	1.05866,0.980527	0.000269295	0.000269419
3	rs71529150	65815033	C,NA	A,NA	0.853877,NA	0.00104262,NA	0.00559735,NA	0.0694417,NA	0.000268382	0.000268476
3	rs118085407	65224672	T,NA	G,NA	0.950298,NA	0.0111467,NA	0.00909753,NA	0.656621,NA	0.000267835	0.000267991
3	rs6989338	65819352	C,C	T,T	0.540755,0.53869	0.00127869,-0.0189732	0.0039675,0.00857506	0.126544,1.56984	0.000267787	0.000267898
3	rs10098658	66080121	G,G	C,C	0.474155,0.387897	-0.00672341,-0.0142869	0.00395959,0.00877269	1.04815,0.985463	0.000266836	0.000266958
3	rs148339689	65560804	T,NA	C,NA	0.985089,NA	-0.0120667,NA	0.0163138,NA	0.337708,NA	0.000266209	0.000266304
3	rs148925249	65571260	T,NA	C,NA	0.985089,NA	-0.0121056,NA	0.0163138,NA	0.339077,NA	0.000265676	0.000265771
3	rs72652668	65176389	T,NA	C,NA	0.965209,NA	0.00409933,NA	0.0107893,NA	0.152435,NA	0.000265098	0.000265195
3	rs4260925	65867575	G,G	A,A	0.538767,0.53373	0.00130895,-0.0184535	0.00396624,0.00856887	0.129958,1.5048	0.000264772	0.000264883
3	rs117242275	66039791	NA,C	NA,T	NA,0.962302	NA,0.0175641	NA,0.0224433	NA,0.362649	0.000264319	0.000264454
3	rs118147213	66023848	T,NA	C,NA	0.99006,NA	0.00509235,NA	0.01993,NA	0.0978186,NA	0.000264145	0.000264248
3	rs77108980	65209140	T,NA	A,NA	0.989066,NA	-0.0246853,NA	0.0190121,NA	0.711865,NA	0.00026375	0.000263976
3	rs2980011	65920479	C,NA	G,NA	0.947316,NA	0.0153987,NA	0.0088502,NA	1.08686,NA	0.000263676	0.000263928
3	rs118161458	65831784	NA,T	NA,C	NA,0.977182	NA,-0.0183779	NA,0.0286274	NA,0.283251	0.000263083	0.000263206
3	rs6472175	66081707	T,T	G,G	0.474155,0.387897	-0.00690488,-0.0137361	0.00395959,0.00877269	1.09051,0.930331	0.000262825	0.000262945
3	rs74908896	65353300	C,NA	G,NA	0.964215,NA	-0.00458046,NA	0.0106439,NA	0.175906,NA	0.000262742	0.000262853
3	rs6993911	65954203	G,G	C,C	0.724652,0.520833	0.00442857,0.0137185	0.00442623,0.00855678	0.498866,0.963039	0.000262579	0.000262655
3	rs150043903	65922300	A,NA	G,NA	0.985089,NA	0.0187215,NA	0.0163138,NA	0.600084,NA	0.000262569	0.000262715
3	rs192536583	65852335	A,NA	G,NA	0.980119,NA	-0.0124063,NA	0.0141639,NA	0.418985,NA	0.000262296	0.000262432
3	rs111736382	65885468	C,NA	T,NA	0.985089,NA	0.0211281,NA	0.0163138,NA	0.709335,NA	0.00026205	0.000262206
3	rs149849034	65226257	G,NA	A,NA	0.969185,NA	-0.0202712,NA	0.0114407,NA	1.11679,NA	0.000261876	0.00026204
3	rs148702291	65549340	C,NA	G,NA	0.979125,NA	-0.0166657,NA	0.0138296,NA	0.641735,NA	0.000261845	0.000262079
3	rs10088791	66080589	C,C	T,T	0.474155,0.387897	-0.00681415,-0.013936	0.00395959,0.00877269	1.06923,0.950172	0.00026167	0.000261791
3	rs75041056	65436470	T,NA	C,NA	0.984095,NA	0.0195546,NA	0.0158037,NA	0.665625,NA	0.000261093	0.000261261
3	rs149102850	65781297	NA,A	NA,G	NA,0.992063	NA,-0.0406392	NA,0.0481747	NA,0.399131	0.000261082	0.000261203
3	rs72656444	65500967	C,NA	T,NA	0.919483,NA	-0.00566082,NA	0.00726648,NA	0.360552,NA	0.000260973	0.000261108
3	rs6472177	66081764	T,T	G,G	0.474155,0.387897	-0.00690488,-0.0136873	0.00395959,0.00877269	1.09051,0.92552	0.000260963	0.000261083
3	rs112268500	65761334	T,NA	G,NA	0.996024,NA	0.021358,NA	0.0314177,NA	0.303971,NA	0.000260416	0.000260537
3	rs4335163	65903326	C,C	T,T	0.554672,0.516865	0.000588064,-0.0169625	0.00397815,0.00855422	0.0542941,1.32446	0.000259983	0.000260077
3	rs34994298	66103925	A,A	G,G	0.60835,0.58631	0.00612094,0.0138177	0.00405055,0.00867965	0.883549,0.953141	0.000259213	0.00025935
3	rs7826321	65902888	G,G	T,T	0.554672,0.516865	0.000542801,-0.0169625	0.00397815,0.00855422	0.0498937,1.32446	0.000259134	0.000259227
3	rs73242773	65988291	T,T	C,C	0.909543,0.951389	-0.00769217,-0.0353178	0.00689297,0.0198773	0.577664,1.12147	0.000258693	0.000258786
3	rs76329431	65151579	C,NA	T,NA	0.951292,NA	0.0102473,NA	0.00918509,NA	0.577456,NA	0.000258669	0.000258815
3	rs116984385	65274286	G,NA	A,NA	0.978131,NA	0.0208581,NA	0.0135185,NA	0.91063,NA	0.000258502	0.000258723
3	rs1376771	65436090	C,C	T,T	0.924453,0.793651	-0.0153216,-0.0344632	0.00748151,0.010563	1.39182,2.9571	0.000257721	0.000258296
3	rs138019891	65684111	C,NA	T,NA	0.987078,NA	0.00625706,NA	0.0175062,NA	0.142199,NA	0.000257553	0.000257653
3	rs77639730	65264500	NA,C	NA,T	NA,0.945437	NA,0.0018542	NA,0.0188207	NA,0.0354951	0.000257383	0.000257492
```
