## Supplementary material for "Characterization of shared and ancestry-specific signals driving complex traits using multi-ancestry fine-mapping": susiex_nc3.cs80.snp

```
BP	SNP	PIP(CS1)	LogBF(CS1,Pop1)	LogBF(CS1,Pop2)	PIP(CS2)	LogBF(CS2,Pop1)	LogBF(CS2,Pop2)	PIP(CS3)	LogBF(CS3,Pop1)	LogBF(CS3,Pop2)
65108379	rs72652632	4.58752e-08	-0.27573	-4.69748e-10	4.0019e-07	-0.134105	-4.69748e-10	0.00066071	-0.45703	-4.69748e-10
65108947	rs61125876	1.2669e-08	-1.20788e-10	-1.5625	1.06315e-07	-1.20788e-10	-1.45964	0.000235871	-1.20788e-10	-1.48706
65109177	rs6994950	3.84873e-08	-1.3388	0.887478	5.76885e-08	-1.6113	-0.459682	0.000143501	-1.543	-0.441005
65109224	rs61518228	1.25801e-08	-1.20788e-10	-1.56954	1.05182e-07	-1.20788e-10	-1.47035	0.000233556	-1.20788e-10	-1.49692
65109394	rs72652633	4.47715e-08	-0.300083	-4.69748e-10	3.90108e-07	-0.15962	-4.69748e-10	0.00064583	-0.479809	-4.69748e-10
65109818	rs146766386	1.07126e-08	-1.73023	-4.69748e-10	8.13263e-08	-1.72757	-4.69748e-10	0.000186444	-1.72222	-4.69748e-10
65111246	rs78233284	1.47612e-08	-1.20788e-10	-1.40965	1.38068e-07	-1.20788e-10	-1.1983	0.000296265	-1.20788e-10	-1.25909
65113630	rs184603859	1.46049e-08	-1.20788e-10	-1.4203	1.04314e-07	-1.20788e-10	-1.47864	0.000255709	-1.20788e-10	-1.40631
65113794	rs6983216	9.88152e-09	-1.62879	-0.182197	3.1674e-08	-1.4327	-1.23785	7.7161e-05	-1.41712	-1.18734
65114171	rs1485508	5.19841e-09	-0.897893	-1.55541	5.71548e-08	-0.681346	-1.39893	0.000105596	-0.857826	-1.4329
65114514	rs11778132	6.21617e-08	0.0280849	-4.69748e-10	5.49774e-07	0.183463	-4.69748e-10	0.000878756	-0.171838	-4.69748e-10
65115733	rs13268763	5.24291e-09	-0.832243	-1.61253	6.16877e-08	-0.534979	-1.46898	0.000123273	-0.627094	-1.50885
65115774	rs7014089	1.18426e-08	-1.20788e-10	-1.62995	1.09104e-07	-1.20788e-10	-1.43374	0.000285601	-1.20788e-10	-1.29575
65116073	rs936794	1.18426e-08	-1.20788e-10	-1.62995	1.09104e-07	-1.20788e-10	-1.43374	0.000285601	-1.20788e-10	-1.29575
65116496	rs75568616	1.18328e-08	-1.20788e-10	-1.63078	1.08738e-07	-1.20788e-10	-1.4371	0.000284365	-1.20788e-10	-1.30009
65117154	rs147711555	1.07925e-08	-1.7228	-4.69748e-10	8.22142e-08	-1.71672	-4.69748e-10	0.000194749	-1.67864	-4.69748e-10
65117553	rs72652635	6.30026e-08	0.0415216	-4.69748e-10	5.57534e-07	0.197479	-4.69748e-10	0.000889944	-0.159186	-4.69748e-10
65117596	rs113303795	1.01628e-08	-0.565993	-1.21693	4.97526e-08	-1.2563	-0.962679	0.000167862	-0.817984	-1.00922
65117696	rs56056312	6.12151e-09	-0.648568	-1.64128	7.09588e-08	-0.36768	-1.49626	0.000130758	-0.699091	-1.37791
65118604	rs73244592	1.18056e-08	-1.20788e-10	-1.63308	1.07663e-07	-1.20788e-10	-1.44703	0.000280733	-1.20788e-10	-1.31294
65119213	rs11780670	7.68458e-08	0.240146	-4.69748e-10	8.97057e-07	0.673075	-4.69748e-10	0.00110804	0.0599988	-4.69748e-10
65119221	rs114286773	3.64272e-09	-1.21608	-1.59285	2.19906e-08	-1.70516	-1.33027	6.43298e-05	-1.45447	-1.33185
65119249	rs56821160	1.1945e-08	-1.20788e-10	-1.62134	1.12585e-07	-1.20788e-10	-1.40233	0.000297301	-1.20788e-10	-1.2556
65119425	rs72652636	6.17685e-08	0.021739	-4.69748e-10	5.46146e-07	0.176842	-4.69748e-10	0.000873522	-0.177812	-4.69748e-10
65119599	rs2356664	1.07033e-08	-1.73111	-4.69748e-10	8.84e-08	-1.64417	-4.69748e-10	0.000188318	-1.71221	-4.69748e-10
65119890	rs6987428	2.64122e-08	-1.54257	0.714739	6.04142e-08	-1.68502	-0.339804	0.000137403	-1.68393	-0.3435
65120161	rs10957303	4.7435e-09	-0.934567	-1.61031	5.50835e-08	-0.653486	-1.46371	0.000110532	-0.740826	-1.50421
65120466	rs181863526	1.30893e-08	-1.52986	-4.69748e-10	8.30145e-08	-1.70703	-4.69748e-10	0.000233744	-1.49612	-4.69748e-10
65120787	rs77247937	1.18234e-08	-1.20788e-10	-1.63157	1.08376e-07	-1.20788e-10	-1.44044	0.000283141	-1.20788e-10	-1.3044
65120791	rs77460355	1.34123e-08	-1.20788e-10	-1.50548	1.00025e-07	-1.20788e-10	-1.52063	0.000217618	-1.20788e-10	-1.5676
65121053	rs10106817	2.51924e-08	-1.66171	0.786595	2.78316e-08	-1.3713	-1.42858	5.86608e-05	-1.36381	-1.51477
65121195	rs144871564	2.31362e-08	-1.20788e-10	-0.960258	1.24084e-07	-1.20788e-10	-1.30509	0.000300784	-1.20788e-10	-1.24395
65121299	rs10808735	2.76377e-09	-1.45413	-1.63092	2.63324e-08	-1.33628	-1.51896	5.92561e-05	-1.31627	-1.55221
65121585	rs76752894	2.34908e-08	-0.945046	-4.69748e-10	1.94313e-07	-0.856572	-4.69748e-10	0.00055291	-0.635151	-4.69748e-10
65121729	rs11990688	5.25181e-09	-0.801061	-1.64202	6.7757e-08	-0.405431	-1.50469	0.000113931	-0.825478	-1.38927
65121791	rs12680185	4.86211e-09	-0.909869	-1.61031	5.6687e-08	-0.624791	-1.46371	0.000113616	-0.71331	-1.50421
65121906	rs58934870	1.18056e-08	-1.20788e-10	-1.63308	1.07663e-07	-1.20788e-10	-1.44703	0.000280733	-1.20788e-10	-1.31294
65122379	rs11780082	6.70422e-08	0.103668	-4.69748e-10	5.94858e-07	0.262278	-4.69748e-10	0.000943611	-0.100632	-4.69748e-10
65123661	rs7008352	4.85565e-09	-0.909869	-1.61164	5.65092e-08	-0.624791	-1.46685	0.000113302	-0.71331	-1.50698
65123871	rs28521674	2.60202e-08	-1.6694	0.826619	2.76715e-08	-1.38906	-1.41658	5.81562e-05	-1.38176	-1.50545
65124209	rs11992818	2.74327e-08	-1.51118	0.72126	6.16973e-08	-1.66885	-0.334955	0.000140345	-1.66758	-0.338658
65124226	rs144736713	1.04411e-06	2.84927	-4.69748e-10	1.03956e-05	3.1231	-4.69748e-10	0.0143751	2.62291	-4.69748e-10
65124480	rs78814725	1.18328e-08	-1.20788e-10	-1.63078	1.08738e-07	-1.20788e-10	-1.4371	0.000284365	-1.20788e-10	-1.30009
65124938	rs11782839	6.09489e-08	0.00838159	-4.69748e-10	5.38587e-07	0.162905	-4.69748e-10	0.000862608	-0.190385	-4.69748e-10
65125295	rs12547529	6.63947e-09	-0.930907	-1.27771	5.11333e-08	-0.692241	-1.49937	0.000113999	-0.81857	-1.39559
65125304	rs34966923	2.60424e-08	-1.66855	0.826619	2.8145e-08	-1.3721	-1.41658	5.94322e-05	-1.36006	-1.50545
65125714	rs1385606	1.18143e-08	-1.20788e-10	-1.63234	1.08017e-07	-1.20788e-10	-1.44375	0.000281931	-1.20788e-10	-1.30868
65125811	rs74464107	1.0992e-08	-1.70449	-4.69748e-10	8.1934e-08	-1.72013	-4.69748e-10	0.000191807	-1.69385	-4.69748e-10
65125987	rs111248175	1.18143e-08	-1.20788e-10	-1.63234	1.08017e-07	-1.20788e-10	-1.44375	0.000281931	-1.20788e-10	-1.30868
65128132	rs73246203	1.17971e-08	-1.20788e-10	-1.6338	1.07313e-07	-1.20788e-10	-1.45029	0.000279548	-1.20788e-10	-1.31717
65128517	rs4588892	3.18952e-09	-1.34267	-1.59911	4.6024e-08	-1.23794	-1.05894	0.000124591	-1.1914	-0.933911
65128677	rs10088800	7.69448e-09	-1.67428	-0.386875	2.24547e-08	-1.40066	-1.61389	5.01932e-05	-1.39348	-1.64099
65128758	rs4573320	4.71642e-09	-0.934567	-1.61604	5.37619e-08	-0.653486	-1.48799	0.000108633	-0.740826	-1.52154
65128770	rs72652640	5.82098e-08	-0.0376002	-4.69748e-10	5.13349e-07	0.114912	-4.69748e-10	0.000826089	-0.233642	-4.69748e-10
65128968	rs79179006	3.99339e-08	-0.414429	-4.69748e-10	3.57397e-07	-0.247197	-4.69748e-10	0.000660703	-0.457041	-4.69748e-10
65129459	rs4146360	5.16431e-09	-0.845205	-1.61468	5.98211e-08	-0.549939	-1.48475	0.000120327	-0.641465	-1.51867
65130362	rs118157721	1.99545e-08	-1.1082	-4.69748e-10	1.05573e-07	-1.46664	-4.69748e-10	0.000355605	-1.07652	-4.69748e-10
65130580	rs72652642	7.89796e-09	-1.64817	-0.386875	2.38279e-08	-1.3413	-1.61389	5.32954e-05	-1.33351	-1.64099
65131169	rs7830531	7.13271e-09	-1.54404	-0.592924	2.66452e-08	-1.20618	-1.63725	6.41916e-05	-1.14779	-1.64068
65131489	rs74386865	1.49827e-08	-1.20788e-10	-1.39476	9.62301e-08	-1.20788e-10	-1.5593	0.000222391	-1.20788e-10	-1.54591
65131688	rs28423974	7.46167e-09	-1.66171	-0.430167	2.29798e-08	-1.3713	-1.62013	5.16389e-05	-1.36381	-1.64226
65132541	rs76948115	1.18781e-08	-1.20788e-10	-1.62696	1.11739e-07	-1.20788e-10	-1.40988	0.000292474	-1.20788e-10	-1.27197
65132948	rs4620321	4.95111e-09	-0.884798	-1.61724	5.67925e-08	-0.595725	-1.49092	0.000114525	-0.685423	-1.52413
65133678	rs2356662	3.2227e-09	-1.34267	-1.58877	4.77289e-08	-1.23794	-1.02257	0.000129679	-1.1914	-0.893887
65133686	rs11776222	5.93931e-08	-0.0174759	-4.69748e-10	5.24247e-07	0.13592	-4.69748e-10	0.000841874	-0.214715	-4.69748e-10
65133973	rs117605539	1.07041e-08	-1.73103	-4.69748e-10	8.33189e-08	-1.70337	-4.69748e-10	0.000185163	-1.72911	-4.69748e-10
65135094	rs117860620	1.86762e-06	3.43077	-4.69748e-10	5.3142e-07	0.149509	-4.69748e-10	0.00218546	0.739239	-4.69748e-10
65135602	rs2054777	3.08716e-08	-1.64817	0.976356	3.04177e-08	-1.3413	-1.36972	6.33315e-05	-1.33351	-1.46846
65135779	rs55894532	5.93931e-08	-0.0174759	-4.69748e-10	5.24247e-07	0.13592	-4.69748e-10	0.000841874	-0.214715	-4.69748e-10
65136448	rs2356661	3.27383e-09	-1.33443	-1.58126	4.93855e-08	-1.22867	-0.997721	0.000134564	-1.1817	-0.866607
65136579	rs1485486	1.42482e-08	-1.53243	0.0874017	4.48253e-08	-1.67992	-0.643347	9.64054e-05	-1.67877	-0.703009
65136858	rs1011856	3.20837e-09	-1.35082	-1.58507	4.78808e-08	-1.24712	-1.0102	0.000130194	-1.20101	-0.880307
65137241	rs55958420	5.74513e-08	-0.0507173	-4.69748e-10	5.06366e-07	0.101215	-4.69748e-10	0.000815963	-0.245976	-4.69748e-10
65137604	rs1011857	4.97965e-09	-0.875598	-1.6207	5.43848e-08	-0.630442	-1.49952	0.000113758	-0.684561	-1.53171
65138048	rs10103972	7.56034e-09	-1.61339	-0.465347	2.53252e-08	-1.26953	-1.62472	5.72e-05	-1.26105	-1.64274
65138263	rs16930961	3.03472e-08	-1.65633	0.96738	2.97918e-08	-1.3592	-1.37261	6.20532e-05	-1.35159	-1.47077
65139770	rs72652645	3.33314e-08	-0.595154	-4.69748e-10	2.98107e-07	-0.428592	-4.69748e-10	0.00049553	-0.744718	-4.69748e-10
65139965	rs1899051	6.39914e-09	-0.611201	-1.63429	6.88493e-08	-0.350481	-1.54364	0.000138631	-0.455767	-1.56276
65140048	rs1899050	1.22794e-08	-1.20788e-10	-1.59373	1.2767e-07	-1.20788e-10	-1.2766	0.000338084	-1.20788e-10	-1.12705
65140096	rs1899049	1.22794e-08	-1.20788e-10	-1.59373	1.2767e-07	-1.20788e-10	-1.2766	0.000338084	-1.20788e-10	-1.12705
65141083	rs111706680	3.24564e-08	-0.621756	-4.69748e-10	2.89732e-07	-0.457089	-4.69748e-10	0.000483402	-0.769496	-4.69748e-10
65141363	rs72652647	3.32155e-08	-0.598638	-4.69748e-10	3.20797e-07	-0.355234	-4.69748e-10	0.000472644	-0.792003	-4.69748e-10
65141697	rs72652648	3.13473e-08	-0.656527	-4.69748e-10	2.833e-07	-0.479539	-4.69748e-10	0.000459831	-0.819487	-4.69748e-10
65142742	rs72652649	3.22961e-08	-0.626707	-4.69748e-10	2.88198e-07	-0.462395	-4.69748e-10	0.000481179	-0.774106	-4.69748e-10
65143071	rs117526490	1.88541e-08	-1.20788e-10	-1.16493	1.36943e-07	-1.20788e-10	-1.20648	0.00034927	-1.20788e-10	-1.0945
65143126	rs16930969	3.67188e-09	-1.19788	-1.60307	5.29021e-08	-0.854616	-1.30298	9.79154e-05	-1.20778	-1.15846
65143543	rs1948035	1.23684e-08	-1.20788e-10	-1.58651	1.31982e-07	-1.20788e-10	-1.24338	0.000348339	-1.20788e-10	-1.09717
65144104	rs6983423	5.97232e-09	-1.52185	-0.792672	2.75402e-08	-1.16944	-1.64095	6.81808e-05	-1.1091	-1.61908
65144533	rs2629628	6.45035e-09	-0.596508	-1.64101	6.75222e-08	-0.334173	-1.57942	0.000136787	-0.440091	-1.59183
65144556	rs72652651	4.28389e-09	-1.04131	-1.60548	5.62662e-08	-0.798798	-1.29715	0.000106681	-1.12015	-1.16035
65144625	rs72652653	3.24564e-08	-0.621756	-4.69748e-10	2.89732e-07	-0.457089	-4.69748e-10	0.000483402	-0.769496	-4.69748e-10
65144801	rs190304296	1.84659e-08	-1.20788e-10	-1.18573	1.97411e-07	-1.20788e-10	-0.840758	0.000463172	-1.20788e-10	-0.812246
65145957	rs13267683	5.87219e-09	-1.51243	-0.818997	2.80067e-08	-1.15409	-1.63951	6.96132e-05	-1.09295	-1.61444
65146780	rs12335044	6.20092e-09	-1.62887	-0.648088	2.44276e-08	-1.28857	-1.64176	5.51729e-05	-1.30455	-1.63532
65147184	rs2629620	4.48861e-09	-1.00527	-1.59484	6.57586e-08	-0.929184	-1.01087	0.000181195	-0.869733	-0.881039
65147860	rs1971832	3.51537e-09	-1.23575	-1.60876	4.95332e-08	-0.903367	-1.32003	9.24057e-05	-1.2453	-1.17886
65150262	rs60726853	1.22763e-08	-1.20788e-10	-1.59398	1.27581e-07	-1.20788e-10	-1.27729	0.000337806	-1.20788e-10	-1.12787
65150994	rs2220203	1.44035e-08	-1.24305	-0.191138	4.20565e-08	-1.54461	-0.842422	9.26521e-05	-1.54187	-0.87962
65151579	rs76329431	1.77037e-08	-1.22788	-4.69748e-10	1.28165e-07	-1.27273	-4.69748e-10	0.000258669	-1.3948	-4.69748e-10
65151924	rs11783532	3.24564e-08	-0.621756	-4.69748e-10	2.89732e-07	-0.457089	-4.69748e-10	0.000483402	-0.769496	-4.69748e-10
65151971	rs10957304	3.72002e-09	-1.17769	-1.61024	5.3124e-08	-0.828786	-1.32463	9.73386e-05	-1.18778	-1.18437
65152136	rs77000963	1.35862e-08	-1.20788e-10	-1.4926	1.67113e-07	-1.20788e-10	-1.00738	0.000474993	-1.20788e-10	-0.787046
65152437	rs34584966	7.05426e-09	-1.3588	-0.789218	2.73184e-08	-1.17627	-1.64222	7.50131e-05	-1.01009	-1.62259
65152459	rs11780675	3.17874e-08	-0.642583	-4.69748e-10	2.83335e-07	-0.479415	-4.69748e-10	0.000474122	-0.788881	-4.69748e-10
65153030	rs151301773	1.36853e-08	-1.20788e-10	-1.48533	1.65511e-07	-1.20788e-10	-1.01701	0.000475253	-1.20788e-10	-0.786499
65153775	rs199818013	1.35699e-08	-1.20788e-10	-1.4938	1.6272e-07	-1.20788e-10	-1.03401	0.000465884	-1.20788e-10	-0.806409
65155484	rs57350881	1.32216e-08	-1.20788e-10	-1.5198	1.54194e-07	-1.20788e-10	-1.08783	0.000437307	-1.20788e-10	-0.86971
65155851	rs138108168	1.32216e-08	-1.20788e-10	-1.5198	1.54194e-07	-1.20788e-10	-1.08783	0.000437307	-1.20788e-10	-0.86971
65158645	rs139940525	3.01723e-08	-0.694729	-4.69748e-10	2.15967e-07	-0.750917	-4.69748e-10	0.000473833	-0.789491	-4.69748e-10
65158902	rs59388032	1.31226e-08	-1.20788e-10	-1.52732	1.5173e-07	-1.20788e-10	-1.10394	0.000429061	-1.20788e-10	-0.888746
65158927	rs78720863	1.35699e-08	-1.20788e-10	-1.4938	1.6272e-07	-1.20788e-10	-1.03401	0.000465884	-1.20788e-10	-0.806409
65159555	rs80328935	1.31226e-08	-1.20788e-10	-1.52732	1.5173e-07	-1.20788e-10	-1.10394	0.000429061	-1.20788e-10	-0.888746
65159628	rs75741975	1.31226e-08	-1.20788e-10	-1.52732	1.5173e-07	-1.20788e-10	-1.10394	0.000429061	-1.20788e-10	-0.888746
65159661	rs79800489	1.31226e-08	-1.20788e-10	-1.52732	1.5173e-07	-1.20788e-10	-1.10394	0.000429061	-1.20788e-10	-0.888746
65160168	rs72652656	3.13075e-08	-0.657797	-4.69748e-10	2.78749e-07	-0.495733	-4.69748e-10	0.000467459	-0.803033	-4.69748e-10
65160453	rs11775076	8.19523e-09	-0.374125	-1.62398	6.13274e-08	-0.37064	-1.63918	0.000145215	-0.329528	-1.6426
65161216	rs9886424	8.05747e-09	-0.391077	-1.62398	6.02952e-08	-0.387614	-1.63918	0.000142734	-0.346757	-1.6426
65161507	rs66771575	1.19723e-08	-1.28645	-0.332608	3.71354e-08	-1.56494	-0.946533	8.16829e-05	-1.5663	-0.981198
65161745	rs117571941	1.20842e-08	-1.20788e-10	-1.60976	8.85384e-08	-1.20788e-10	-1.64261	0.00020205	-1.20788e-10	-1.64183
65162521	rs72652659	2.97413e-08	-0.709116	-4.69748e-10	2.63805e-07	-0.550835	-4.69748e-10	0.000445695	-0.85071	-4.69748e-10
65163028	rs144742068	1.07668e-08	-1.72518	-4.69748e-10	8.3138e-08	-1.70554	-4.69748e-10	0.000192785	-1.68877	-4.69748e-10
65163128	rs6983018	8.07428e-09	-0.391077	-1.62189	6.02449e-08	-0.387614	-1.64001	0.000142713	-0.346757	-1.64275
65163399	rs77182660	1.8721e-08	-1.20788e-10	-1.17201	1.2338e-07	-1.20788e-10	-1.31078	0.000290038	-1.20788e-10	-1.28033
65163718	rs893827	8.08392e-09	-0.391077	-1.6207	6.02201e-08	-0.387614	-1.64042	0.000142709	-0.346757	-1.64278
65163743	rs74962581	1.29933e-08	-1.20788e-10	-1.53722	1.48481e-07	-1.20788e-10	-1.12558	0.000418199	-1.20788e-10	-0.914387
65164754	rs77035933	1.59966e-08	-1.32928	-4.69748e-10	1.20957e-07	-1.33061	-4.69748e-10	0.000248491	-1.43494	-4.69748e-10
65165103	rs16930978	1.29328e-08	-1.20788e-10	-1.54189	1.46945e-07	-1.20788e-10	-1.13598	0.000413066	-1.20788e-10	-0.926737
65165153	rs16930983	1.29629e-08	-1.20788e-10	-1.53957	1.47709e-07	-1.20788e-10	-1.1308	0.00041562	-1.20788e-10	-0.920575
65165397	rs16930984	1.29328e-08	-1.20788e-10	-1.54189	1.46945e-07	-1.20788e-10	-1.13598	0.000413066	-1.20788e-10	-0.926737
65165645	rs16930988	1.0879e-08	-1.31183	-0.402983	3.45469e-08	-1.58615	-0.997573	7.63767e-05	-1.58374	-1.03093
65166031	rs117811065	1.20613e-08	-1.20788e-10	-1.61165	8.88825e-08	-1.20788e-10	-1.63873	0.000204202	-1.20788e-10	-1.63123
65166439	rs7845826	8.09331e-09	-0.391077	-1.61954	6.02368e-08	-0.387614	-1.64015	0.000142713	-0.346757	-1.64275
65166526	rs17222094	7.67107e-09	-1.43445	-0.629751	2.59012e-08	-1.23237	-1.63938	6.71398e-05	-1.10531	-1.63826
65168178	rs76133548	1.28095e-08	-1.20788e-10	-1.55147	1.43782e-07	-1.20788e-10	-1.15775	0.000402498	-1.20788e-10	-0.952654
65168342	rs73244051	1.27817e-08	-1.20788e-10	-1.55364	1.43061e-07	-1.20788e-10	-1.16277	0.000400093	-1.20788e-10	-0.958649
65168348	rs72652660	8.83729e-08	0.379911	-4.69748e-10	1.04651e-06	0.827174	-4.69748e-10	0.00126608	0.193337	-4.69748e-10
65169017	rs10504374	5.24303e-09	-0.806079	-1.63868	5.19681e-08	-0.939327	-1.23609	0.000158561	-0.763529	-1.12068
65169510	rs140935119	1.21916e-08	-1.20788e-10	-1.60091	8.85259e-08	-1.20788e-10	-1.64275	0.000202131	-1.20788e-10	-1.64143
65170298	rs78281150	1.26763e-08	-1.20788e-10	-1.56192	1.41566e-07	-1.20788e-10	-1.17328	0.000395688	-1.20788e-10	-0.969718
65170895	rs1440140	9.20242e-09	-0.278151	-1.60404	6.32942e-08	-0.335654	-1.6426	0.000154698	-0.26696	-1.64191
65170933	rs146548402	1.66328e-08	-1.29027	-4.69748e-10	8.48594e-08	-1.68505	-4.69748e-10	0.000226513	-1.52754	-4.69748e-10
65171361	rs58529141	1.26384e-08	-1.20788e-10	-1.56491	1.4182e-07	-1.20788e-10	-1.17149	0.000396005	-1.20788e-10	-0.968918
65171544	rs2028391	8.98113e-09	-0.306977	-1.59955	6.53566e-08	-0.303407	-1.64278	0.000155698	-0.261299	-1.64113
65171898	rs2883988	9.12309e-09	-1.28454	-0.606304	3.07293e-08	-1.56992	-1.13091	6.82951e-05	-1.56738	-1.15913
65172420	rs2119184	9.08819e-09	-1.27549	-0.619188	3.04332e-08	-1.57056	-1.13995	6.7882e-05	-1.56465	-1.16792
65172475	rs72652665	2.78876e-08	-0.77347	-4.69748e-10	2.46158e-07	-0.62007	-4.69748e-10	0.000419884	-0.910366	-4.69748e-10
65172527	rs2165251	9.00631e-09	-1.28454	-0.619188	3.04527e-08	-1.56992	-1.13995	6.76975e-05	-1.56738	-1.16792
65172987	rs117883776	1.07054e-08	-1.7309	-4.69748e-10	8.1016e-08	-1.7314	-4.69748e-10	0.000184737	-1.73141	-4.69748e-10
65173265	rs2218167	8.55558e-09	-0.724517	-1.23055	3.09113e-08	-1.05302	-1.6419	6.62657e-05	-1.12799	-1.62868
65173976	rs113847593	1.57041e-08	-1.34773	-4.69748e-10	1.66431e-07	-1.01147	-4.69748e-10	0.00034027	-1.12061	-4.69748e-10
65174630	rs10110463	1.0281e-08	-1.37384	-0.397516	2.81387e-08	-1.15464	-1.63426	7.29169e-05	-1.01858	-1.64244
65174930	rs67315487	8.32445e-09	-1.248	-0.734462	2.86754e-08	-1.56731	-1.20269	6.67569e-05	-1.54384	-1.20545
65175053	rs35646721	8.02727e-09	-0.792161	-1.22665	2.92246e-08	-1.10833	-1.6427	6.2896e-05	-1.18009	-1.62877
65176389	rs72652668	1.5369e-08	-1.3693	-4.69748e-10	8.19383e-08	-1.72008	-4.69748e-10	0.000265098	-1.37025	-4.69748e-10
65176902	rs78312282	1.07185e-08	-1.72969	-4.69748e-10	8.18381e-08	-1.7213	-4.69748e-10	0.000185168	-1.72908	-4.69748e-10
65177148	rs78299236	3.14469e-08	-1.20788e-10	-0.653354	1.46538e-07	-1.20788e-10	-1.13876	0.000271911	-1.20788e-10	-1.34487
65177996	rs138281276	1.40979e-07	0.846955	-4.69748e-10	2.06682e-07	-0.794863	-4.69748e-10	0.000829605	-0.229395	-4.69748e-10
65178034	rs10102005	6.8962e-09	-0.533021	-1.63766	6.81554e-08	-0.324552	-1.5797	0.000156874	-0.300205	-1.5947
65179004	rs117772562	1.1704e-08	-1.20788e-10	-1.64173	9.04343e-08	-1.20788e-10	-1.62142	0.000203682	-1.20788e-10	-1.63378
65180247	rs76644406	1.07204e-08	-1.72951	-4.69748e-10	8.18728e-08	-1.72088	-4.69748e-10	0.000185132	-1.72928	-4.69748e-10
65181026	rs376564355	1.17305e-08	-1.20788e-10	-1.63946	9.21261e-08	-1.20788e-10	-1.60289	0.000202387	-1.20788e-10	-1.64016
65181053	rs35009220	1.42288e-08	-1.03762	-0.408762	3.53699e-08	-1.18941	-1.37077	6.07391e-05	-1.35237	-1.49138
65181152	rs16930997	2.88456e-09	-1.48908	-1.5532	1.6972e-08	-1.66161	-1.63287	3.8779e-05	-1.65654	-1.63593
65183082	rs755764	2.64592e-09	-1.53714	-1.59149	1.70568e-08	-1.68617	-1.60332	3.88185e-05	-1.68208	-1.60937
65183399	rs755765	1.36475e-08	-1.1223	-0.365799	3.35053e-08	-1.26394	-1.3504	5.79746e-05	-1.41424	-1.4761
65183965	rs17313886	1.55895e-08	-1.38701	0.0319583	3.38475e-08	-1.08749	-1.51669	9.07044e-05	-0.857069	-1.58567
65185538	rs79415555	1.66425e-06	3.31548	-4.69748e-10	3.68298e-07	-0.217153	-4.69748e-10	0.00132624	0.239756	-4.69748e-10
65186011	rs79204832	3.76335e-08	-0.473758	-4.69748e-10	1.57704e-07	-1.06533	-4.69748e-10	0.000472627	-0.792039	-4.69748e-10
65186105	rs1440142	6.3817e-09	-0.61659	-1.63163	6.37195e-08	-0.415224	-1.55633	0.000146101	-0.391671	-1.57437
65186322	rs11778740	1.31367e-08	-1.20168	-0.324563	3.10116e-08	-1.35907	-1.33261	5.50448e-05	-1.47675	-1.46545
65186350	rs7822543	2.68047e-08	-0.242348	-0.57073	2.15268e-07	0.366556	-1.12072	0.000200819	-0.315852	-1.33209
65186508	rs75970988	2.17835e-08	-1.20788e-10	-1.0205	1.17337e-07	-1.20788e-10	-1.361	0.000257379	-1.20788e-10	-1.39979
65186616	rs2356665	1.50109e-08	-1.10652	-0.286355	3.34227e-08	-1.30351	-1.3133	6.14206e-05	-1.38975	-1.44285
65187013	rs4515592	2.53013e-09	-1.56748	-1.60591	1.70721e-08	-1.70015	-1.58845	3.87847e-05	-1.69672	-1.59559
65188055	rs1440143	1.35864e-08	-1.07637	-0.416213	3.35218e-08	-1.2236	-1.39025	5.80505e-05	-1.38087	-1.50816
65188498	rs10110750	6.47017e-09	-0.594459	-1.63999	6.28696e-08	-0.391187	-1.59379	0.000144853	-0.367421	-1.60721
65188584	rs28395378	1.28648e-08	-1.07637	-0.470789	3.19325e-08	-1.2236	-1.43882	5.61668e-05	-1.38087	-1.54115
65189964	rs191166720	1.45556e-08	-1.20788e-10	-1.42368	1.9722e-07	-1.20788e-10	-0.841727	0.000374057	-1.20788e-10	-1.02594
65189980	rs66464473	2.67826e-09	-1.53253	-1.58395	1.68198e-08	-1.68394	-1.61955	3.82516e-05	-1.67974	-1.62642
65190209	rs79380752	1.43343e-08	-1.20788e-10	-1.439	9.42695e-08	-1.20788e-10	-1.57989	0.000214402	-1.20788e-10	-1.58249
65190785	rs6989276	2.66579e-08	-0.108525	-0.710042	2.23687e-07	0.524863	-1.24066	0.000207083	-0.185301	-1.43193
65190867	rs6989788	2.15228e-08	-1.03254	-4.69748e-10	1.75319e-07	-0.959438	-4.69748e-10	0.000416451	-0.918576	-4.69748e-10
65190888	rs17313991	2.97297e-09	-1.45811	-1.55398	2.04434e-08	-1.64542	-1.46296	4.18381e-05	-1.71898	-1.49756
65191686	rs17222633	2.49616e-08	-0.884317	-4.69748e-10	1.10041e-07	-1.42519	-4.69748e-10	0.000349891	-1.09272	-4.69748e-10
65191812	rs6994670	1.18149e-08	-1.07524	-0.55705	6.61117e-08	-0.75031	-1.18439	8.10138e-05	-1.16746	-1.38826
65192072	rs10095433	1.15177e-08	-1.07637	-0.5814	3.05412e-08	-1.2236	-1.48337	5.4472e-05	-1.38087	-1.57179
65192451	rs11787111	2.61246e-08	-0.102298	-0.73648	2.21472e-07	0.532204	-1.25795	0.000205763	-0.179223	-1.4444
65192690	rs7000098	1.12279e-08	-1.13017	-0.553086	3.08983e-08	-1.25132	-1.44402	5.46443e-05	-1.40392	-1.54558
65193106	rs77907407	1.19561e-08	-1.62041	-4.69748e-10	8.98158e-08	-1.62828	-4.69748e-10	0.000193818	-1.68342	-4.69748e-10
65193137	rs6982872	1.17205e-08	-1.07637	-0.563945	3.16204e-08	-1.2236	-1.44864	5.57386e-05	-1.38087	-1.5488
65193342	rs10957305	1.1524e-08	-1.13017	-0.527056	3.12465e-08	-1.25132	-1.43282	5.50767e-05	-1.40392	-1.5377
65193903	rs60109366	1.17461e-08	-1.05081	-0.587321	6.98796e-08	-0.720493	-1.15878	8.4264e-05	-1.1448	-1.37159
65194212	rs57278897	2.76164e-08	-0.0428742	-0.740371	2.36918e-07	0.602156	-1.26049	0.000217658	-0.121206	-1.44621
65194425	rs58221439	2.31206e-08	-0.227253	-0.733676	1.91404e-07	0.384467	-1.25612	0.000182387	-0.301132	-1.44308
65194899	rs76560692	2.66094e-08	-1.20788e-10	-0.82039	1.23239e-07	-1.20788e-10	-1.31192	0.000236932	-1.20788e-10	-1.48257
65195515	rs74859609	2.66094e-08	-1.20788e-10	-0.82039	1.23239e-07	-1.20788e-10	-1.31192	0.000236932	-1.20788e-10	-1.48257
65195589	rs146841621	4.39623e-08	-1.20788e-10	-0.318321	3.59115e-07	-1.20788e-10	-0.242401	0.00120211	-1.20788e-10	0.141491
65195953	rs6998816	6.62469e-09	-0.585277	-1.62557	6.6426e-08	-0.381219	-1.54874	0.000152811	-0.357365	-1.56377
65196087	rs72652676	8.1279e-08	0.296233	-4.69748e-10	1.02715e-06	0.808503	-4.69748e-10	0.00119896	0.138862	-4.69748e-10
65196115	rs143223208	1.07464e-08	-1.72708	-4.69748e-10	8.10357e-08	-1.73115	-4.69748e-10	0.00018711	-1.71865	-4.69748e-10
65196279	rs17314250	1.06002e-08	-1.41777	-0.323014	2.90906e-08	-1.1298	-1.62582	8.15466e-05	-0.906494	-1.64268
65196939	rs59121905	1.7095e-08	-1.20788e-10	-1.26287	9.41367e-08	-1.20788e-10	-1.5813	0.000201937	-1.20788e-10	-1.64239
65197338	rs72652678	7.58801e-08	0.227501	-4.69748e-10	9.51035e-07	0.731506	-4.69748e-10	0.00112239	0.0728746	-4.69748e-10
65197487	rs1371686	1.69891e-08	-1.20788e-10	-1.26909	9.20878e-08	-1.20788e-10	-1.6033	0.000203354	-1.20788e-10	-1.6354
65197740	rs1371685	2.39136e-09	-1.72231	-1.50748	2.97477e-08	-1.11184	-1.62145	6.72705e-05	-1.10082	-1.64081
65197752	rs1371684	2.38075e-09	-1.72231	-1.51193	2.982e-08	-1.11184	-1.61902	6.72246e-05	-1.10082	-1.64149
65198062	rs12056467	1.74042e-08	-1.20788e-10	-1.24494	9.22461e-08	-1.20788e-10	-1.60158	0.000203231	-1.20788e-10	-1.636
65200179	rs4478613	2.35241e-09	-1.7246	-1.52161	3.05493e-08	-1.09141	-1.6153	6.8578e-05	-1.0802	-1.64217
65200213	rs59517789	1.7877e-08	-1.20788e-10	-1.21814	9.30065e-08	-1.20788e-10	-1.59337	0.000202541	-1.20788e-10	-1.6394
65200291	rs10957306	2.35241e-09	-1.7246	-1.52161	3.05493e-08	-1.09141	-1.6153	6.8578e-05	-1.0802	-1.64217
65200315	rs80029926	1.14319e-07	0.637337	-4.69748e-10	8.67169e-08	-1.6634	-4.69748e-10	0.00022956	-1.51418	-4.69748e-10
65201316	rs1579696	1.77027e-08	-1.20788e-10	-1.22793	9.27637e-08	-1.20788e-10	-1.59599	0.000202821	-1.20788e-10	-1.63802
65201414	rs78744842	1.65303e-08	-1.29646	-4.69748e-10	1.01062e-07	-1.51031	-4.69748e-10	0.00022863	-1.51824	-4.69748e-10
65201963	rs28895626	1.71805e-08	-1.62423	0.366354	2.3078e-08	-1.39913	-1.58804	5.18058e-05	-1.38276	-1.62009
65202152	rs28778277	2.00633e-08	-1.20788e-10	-1.10276	9.72777e-08	-1.20788e-10	-1.54847	0.000201952	-1.20788e-10	-1.64231
65202455	rs141573051	1.43528e-08	-1.43771	-4.69748e-10	8.12914e-08	-1.728	-4.69748e-10	0.00022033	-1.55522	-4.69748e-10
65202748	rs187949458	1.38964e-08	-1.20788e-10	-1.47002	9.44705e-08	-1.20788e-10	-1.57776	0.000212714	-1.20788e-10	-1.5904
65202806	rs533188420	1.53217e-08	-1.20788e-10	-1.37238	1.01683e-07	-1.20788e-10	-1.50418	0.000230905	-1.20788e-10	-1.50834
65203730	rs75170579	2.42189e-08	-1.20788e-10	-0.91452	1.34187e-07	-1.20788e-10	-1.22681	0.000317002	-1.20788e-10	-1.19144
65204091	rs1440137	1.7986e-08	-1.62018	0.408124	2.30791e-08	-1.40616	-1.58096	5.1673e-05	-1.38996	-1.61545
65204919	rs1371683	1.82023e-08	-1.20788e-10	-1.20011	9.45562e-08	-1.20788e-10	-1.57685	0.000201971	-1.20788e-10	-1.64222
65205247	rs10111329	1.87007e-08	-1.62018	0.447092	2.35177e-08	-1.40616	-1.56213	5.24664e-05	-1.38996	-1.60022
65205426	rs60784950	1.8383e-08	-1.20788e-10	-1.19023	9.39971e-08	-1.20788e-10	-1.58278	0.000202186	-1.20788e-10	-1.64115
65206418	rs10087311	2.08975e-08	-1.20788e-10	-1.06202	9.89906e-08	-1.20788e-10	-1.53102	0.000202341	-1.20788e-10	-1.64039
65206514	rs147990281	2.07244e-08	-1.20788e-10	-1.07034	2.53125e-07	-1.20788e-10	-0.592162	0.000547641	-1.20788e-10	-0.644725
65206537	rs10090207	1.87971e-08	-1.63211	0.464157	2.41055e-08	-1.38485	-1.55875	5.37564e-05	-1.36813	-1.59775
65206551	rs117982975	1.38318e-08	-1.20788e-10	-1.47468	9.42019e-08	-1.20788e-10	-1.5806	0.000212172	-1.20788e-10	-1.59295
65206864	rs73690605	1.87087e-08	-1.20788e-10	-1.17267	9.3979e-08	-1.20788e-10	-1.58297	0.000202104	-1.20788e-10	-1.64156
65206905	rs10105633	2.29675e-09	-1.7311	-1.53906	3.50154e-08	-0.961188	-1.60907	8.10659e-05	-0.91231	-1.64277
65207180	rs17314426	1.86417e-07	1.12633	-4.69748e-10	2.58709e-06	1.73225	-4.69748e-10	0.00798441	2.0349	-4.69748e-10
65207294	rs28643545	2.28747e-09	-1.7311	-1.54311	3.52107e-08	-0.961188	-1.60351	8.10696e-05	-0.91231	-1.64273
65207854	rs13252892	2.29381e-09	-1.73083	-1.54062	3.55581e-08	-0.949829	-1.60505	8.2021e-05	-0.900598	-1.64277
65207921	rs57666867	2.43231e-08	-1.20788e-10	-0.910226	1.26561e-07	-1.20788e-10	-1.28532	0.000276206	-1.20788e-10	-1.3292
65209140	rs77108980	1.37048e-08	-1.48391	-4.69748e-10	2.12837e-07	-0.765519	-4.69748e-10	0.00026375	-1.37534	-4.69748e-10
65209324	rs7822866	2.29318e-09	-1.7311	-1.54062	3.51565e-08	-0.961188	-1.60505	8.10659e-05	-0.91231	-1.64277
65210446	rs10097129	2.28747e-09	-1.7311	-1.54311	3.52107e-08	-0.961188	-1.60351	8.10696e-05	-0.91231	-1.64273
65210536	rs118061075	1.27676e-08	-1.20788e-10	-1.55474	9.17429e-08	-1.20788e-10	-1.60705	0.000207507	-1.20788e-10	-1.61518
65211043	rs34215741	2.40071e-09	-1.71957	-1.50632	1.69769e-08	-1.71938	-1.57481	3.64688e-05	-1.71612	-1.63777
65212000	rs185213202	2.16033e-07	1.27378	-4.69748e-10	3.04249e-06	1.89439	-4.69748e-10	0.00945447	2.2039	-4.69748e-10
65212011	rs117866686	1.92487e-08	-1.14421	-4.69748e-10	1.44657e-07	-1.15168	-4.69748e-10	0.000407608	-0.940039	-4.69748e-10
65212430	rs1440136	2.28704e-09	-1.73128	-1.54311	3.4816e-08	-0.972462	-1.60351	8.01323e-05	-0.923938	-1.64273
65212922	rs7841666	2.27082e-09	-1.7311	-1.55042	3.53806e-08	-0.961188	-1.59869	8.10954e-05	-0.91231	-1.64241
65213478	rs971236	4.69136e-08	-1.70337	1.45003	6.12314e-08	-0.594991	-1.41639	0.000116672	-0.694588	-1.49639
65213703	rs10097471	4.22265e-08	-1.689	1.3304	2.95282e-08	-1.28423	-1.45647	6.33625e-05	-1.27349	-1.52799
65213794	rs7830401	2.28144e-08	-1.20788e-10	-0.974264	9.93074e-08	-1.20788e-10	-1.52782	0.000202747	-1.20788e-10	-1.63838
65214343	rs58715168	2.15374e-08	-1.20788e-10	-1.03186	9.75531e-08	-1.20788e-10	-1.54565	0.000202083	-1.20788e-10	-1.64167
65214492	rs10504375	2.62053e-09	-1.54384	-1.59444	3.49894e-08	-1.00175	-1.56925	0.000103509	-0.674404	-1.63628
65215119	rs9298081	7.79253e-09	-1.66847	-0.380021	2.48523e-08	-1.27031	-1.64279	7.46168e-05	-0.999865	-1.63811
65215134	rs138475183	1.27831e-08	-1.20788e-10	-1.55353	9.08017e-08	-1.20788e-10	-1.61737	0.000205833	-1.20788e-10	-1.62328
65215716	rs74961097	1.27032e-08	-1.20788e-10	-1.5598	9.76449e-08	-1.20788e-10	-1.54471	0.000212234	-1.20788e-10	-1.59266
65215884	rs10105676	7.65605e-09	-1.67206	-0.394103	2.46108e-08	-1.28011	-1.64275	7.37665e-05	-1.01223	-1.63722
65215903	rs58326689	2.2277e-08	-1.20788e-10	-0.998098	9.89024e-08	-1.20788e-10	-1.53191	0.000202463	-1.20788e-10	-1.63979
65216302	rs72505488	4.75546e-09	-1.2981	-1.24426	2.16578e-08	-1.67436	-1.37632	5.53529e-05	-1.52864	-1.40797
65216556	rs79761944	1.47296e-08	-1.20788e-10	-1.41179	8.88624e-08	-1.20788e-10	-1.63895	0.000201923	-1.20788e-10	-1.64246
65216660	rs73690606	5.52364e-09	-1.13327	-1.25935	2.21286e-08	-1.64054	-1.38863	6.02127e-05	-1.43295	-1.41952
65216854	rs190937	3.32066e-09	-1.65278	-1.24871	1.56769e-08	-1.73134	-1.64252	3.75896e-05	-1.72658	-1.59704
65216892	rs117576534	1.21252e-08	-1.60637	-4.69748e-10	8.3495e-08	-1.70126	-4.69748e-10	0.000216156	-1.57434	-4.69748e-10
65217104	rs78847277	1.73798e-08	-1.24634	-4.69748e-10	8.90102e-08	-1.63729	-4.69748e-10	0.000231509	-1.50573	-4.69748e-10
65217770	rs117388319	1.25755e-08	-1.56991	-4.69748e-10	1.26169e-07	-1.28842	-4.69748e-10	0.000204256	-1.63097	-4.69748e-10
65219220	rs57343918	2.24539e-08	-1.20788e-10	-0.990188	1.00356e-07	-1.20788e-10	-1.51732	0.000202808	-1.20788e-10	-1.63809
65219530	rs147809109	1.61864e-08	-1.20788e-10	-1.31748	9.96835e-08	-1.20788e-10	-1.52404	0.000210102	-1.20788e-10	-1.60275
65219672	rs11995170	5.70175e-09	-1.1258	-1.23508	2.26378e-08	-1.63762	-1.36881	6.16684e-05	-1.42766	-1.40091
65220152	rs10087386	4.48971e-08	-1.72604	1.42876	3.42581e-08	-1.16087	-1.43125	7.75304e-05	-1.09166	-1.50801
65220906	rs73690607	2.25851e-08	-1.20788e-10	-0.984364	1.00613e-07	-1.20788e-10	-1.51476	0.00020291	-1.20788e-10	-1.63758
65222139	rs16931063	4.52871e-08	-1.67768	1.38905	2.89718e-08	-1.31815	-1.44157	6.1948e-05	-1.30782	-1.51623
65222861	rs377055063	1.17348e-08	-1.20788e-10	-1.6391	8.87226e-08	-1.20788e-10	-1.64053	0.000203259	-1.20788e-10	-1.63586
65223098	rs1347758	2.43504e-09	-1.58806	-1.62363	3.48282e-08	-1.06686	-1.50876	9.88519e-05	-0.74264	-1.61408
65223423	rs146049414	4.8344e-08	-0.223312	-4.69748e-10	3.86853e-07	-0.167998	-4.69748e-10	0.000992708	-0.049909	-4.69748e-10
65223638	rs28589728	5.7596e-09	-1.1031	-1.24769	2.21208e-08	-1.62856	-1.40097	6.09091e-05	-1.41153	-1.42944
65223769	rs11992099	5.70253e-09	-1.1031	-1.25764	2.19495e-08	-1.62856	-1.40874	6.04661e-05	-1.41153	-1.43674
65223808	rs117868050	1.08347e-08	-1.7189	-4.69748e-10	8.26228e-08	-1.71176	-4.69748e-10	0.000191312	-1.69644	-4.69748e-10
65224215	rs36108177	5.25466e-09	-1.16375	-1.27879	2.12276e-08	-1.64558	-1.42516	5.80383e-05	-1.43712	-1.45212
65224370	rs2083185	2.35508e-08	-1.20788e-10	-0.942494	1.01107e-07	-1.20788e-10	-1.50986	0.000203353	-1.20788e-10	-1.6354
65224672	rs118085407	1.99237e-08	-1.10974	-4.69748e-10	1.36033e-07	-1.21315	-4.69748e-10	0.000267835	-1.35997	-4.69748e-10
65224967	rs7840001	2.5835e-09	-1.55015	-1.60236	3.49369e-08	-1.01425	-1.55825	0.000102187	-0.689465	-1.63408
65225349	rs117531734	1.29959e-08	-1.53702	-4.69748e-10	1.33098e-07	-1.23496	-4.69748e-10	0.00020969	-1.60472	-4.69748e-10
65225799	rs117023266	1.29673e-08	-1.53922	-4.69748e-10	1.3263e-07	-1.23848	-4.69748e-10	0.000209318	-1.60649	-4.69748e-10
65225954	rs1595482	5.18042e-09	-1.17093	-1.28584	2.10538e-08	-1.64836	-1.4306	5.74461e-05	-1.44228	-1.45722
65226257	rs149849034	6.62438e-08	0.0916873	-4.69748e-10	9.82742e-08	-1.53828	-4.69748e-10	0.000261876	-1.38247	-4.69748e-10
65226277	rs11990923	5.43703e-09	-1.14069	-1.26773	2.14566e-08	-1.64342	-1.41659	5.84439e-05	-1.43818	-1.44409
65226449	rs78042753	1.04022e-07	0.54295	-4.69748e-10	8.51963e-08	-1.68109	-4.69748e-10	0.000224107	-1.53822	-4.69748e-10
65226484	rs145844949	1.56382e-08	-1.20788e-10	-1.35194	1.10694e-07	-1.20788e-10	-1.41928	0.000274341	-1.20788e-10	-1.33597
65226595	rs59645733	2.41155e-08	-1.20788e-10	-0.918801	1.02168e-07	-1.20788e-10	-1.49943	0.000203884	-1.20788e-10	-1.63279
65226640	rs1438228	5.47755e-09	-1.13327	-1.26773	2.15185e-08	-1.64054	-1.41659	5.87508e-05	-1.43295	-1.44409
65226862	rs10099867	5.06804e-08	-1.67472	1.4986	2.95829e-08	-1.32622	-1.41263	6.28834e-05	-1.31599	-1.49307
65226881	rs1595483	5.42339e-09	-1.14069	-1.27024	2.14148e-08	-1.64342	-1.41854	5.83372e-05	-1.43818	-1.44592
65227070	rs298194	4.36081e-09	-1.59952	-1.02948	1.62442e-08	-1.72465	-1.61366	4.27935e-05	-1.70533	-1.48863
65228207	rs11998088	5.42335e-09	-1.13568	-1.27526	2.13731e-08	-1.64148	-1.42243	5.83308e-05	-1.43465	-1.44957
65228337	rs1866277	9.37956e-07	2.74205	-4.69748e-10	2.78593e-06	1.80629	-4.69748e-10	0.0317736	3.41604	-4.69748e-10
65228453	rs9298082	8.28504e-09	-1.68522	-0.301981	2.37453e-08	-1.31787	-1.64079	6.99707e-05	-1.0601	-1.64217
65228525	rs76971803	9.41077e-08	0.442786	-4.69748e-10	8.57885e-08	-1.67416	-4.69748e-10	0.000222628	-1.54484	-4.69748e-10
65228728	rs59524902	2.7382e-08	-1.20788e-10	-0.791768	9.87215e-08	-1.20788e-10	-1.53374	0.000202452	-1.20788e-10	-1.63984
65229114	rs7834294	5.46422e-09	-1.12817	-1.27526	2.14359e-08	-1.63855	-1.42243	5.86411e-05	-1.42934	-1.44957
65229937	rs35845730	5.09938e-08	-1.66855	1.4986	2.91164e-08	-1.34211	-1.41263	6.18792e-05	-1.33209	-1.49307
65230042	rs77864368	5.73466e-09	-1.08992	-1.26521	2.19382e-08	-1.62318	-1.41463	6.07026e-05	-1.4021	-1.44226
65230063	rs62521215	5.11573e-08	-1.66535	1.4986	2.88894e-08	-1.34994	-1.41263	6.13906e-05	-1.34002	-1.49307
65230368	rs62521216	5.94932e-08	-1.66585	1.65006	3.01788e-08	-1.34857	-1.37034	6.55059e-05	-1.30959	-1.45862
65231804	rs561996257	1.25148e-08	-1.20788e-10	-1.57474	8.85365e-08	-1.20788e-10	-1.64263	0.000204529	-1.20788e-10	-1.62963
65231900	rs56789761	2.43933e-08	-1.20788e-10	-0.907346	1.04013e-07	-1.20788e-10	-1.48153	0.000204566	-1.20788e-10	-1.62945
65232022	rs143585921	2.49142e-08	-1.20788e-10	-0.886215	1.04256e-07	-1.20788e-10	-1.47919	0.000205066	-1.20788e-10	-1.62701
65232590	rs146163695	5.35e-09	-1.14517	-1.27938	2.13736e-08	-1.63827	-1.42562	5.87969e-05	-1.4237	-1.45255
65232744	rs149062608	5.78823e-09	-1.08291	-1.26292	2.20409e-08	-1.62029	-1.41285	6.11104e-05	-1.39707	-1.44059
65233299	rs146166150	1.29608e-08	-1.20788e-10	-1.53973	9.44457e-08	-1.20788e-10	-1.57802	0.000225926	-1.20788e-10	-1.53014
65234221	rs12547329	1.36346e-08	-1.20788e-10	-1.48904	9.16167e-08	-1.20788e-10	-1.60843	0.000208284	-1.20788e-10	-1.61144
65234654	rs150019065	5.42119e-09	-0.778594	-1.63275	2.01394e-08	-1.60035	-1.52302	7.42865e-05	-1.12288	-1.51954
65234947	rs7828574	5.55999e-09	-1.11301	-1.27304	2.1602e-08	-1.63255	-1.42071	5.93705e-05	-1.41859	-1.44796
65234983	rs28631026	5.89355e-08	-1.63423	1.60902	2.7928e-08	-1.41437	-1.38205	6.05405e-05	-1.37881	-1.46822
65234990	rs183705280	7.95721e-07	-1.20788e-10	2.57759	5.89732e-07	-1.20788e-10	0.253623	0.00106061	-1.20788e-10	0.0162558
65235506	rs10957308	5.54443e-09	-1.12062	-1.26824	2.16171e-08	-1.63557	-1.41699	5.92571e-05	-1.42399	-1.44447
65236018	rs12335124	5.86909e-08	-1.65936	1.62999	2.95542e-08	-1.36373	-1.37609	6.41673e-05	-1.32551	-1.46334
65236040	rs79940268	1.76851e-08	-1.22893	-4.69748e-10	1.30899e-07	-1.25161	-4.69748e-10	0.000247023	-1.44086	-4.69748e-10
65236314	rs12334830	5.01538e-08	-1.65527	1.46871	2.80065e-08	-1.37294	-1.42067	5.95898e-05	-1.36332	-1.49954
65236497	rs76862155	1.26894e-08	-1.56089	-4.69748e-10	1.23688e-07	-1.30828	-4.69748e-10	0.00027323	-1.34003	-4.69748e-10
65236892	rs571514913	4.22133e-08	-0.358918	-4.69748e-10	3.85636e-07	-0.17115	-4.69748e-10	0.00102833	-0.0146572	-4.69748e-10
65236952	rs1438229	7.77405e-09	-1.68522	-0.365641	2.36999e-08	-1.31787	-1.64271	7.02022e-05	-1.0601	-1.63886
65237207	rs10090928	7.96926e-09	-1.68522	-0.34084	2.37362e-08	-1.31787	-1.64118	7.00049e-05	-1.0601	-1.64168
65237449	rs55758770	5.28459e-09	-1.15252	-1.28434	2.123e-08	-1.64118	-1.42945	5.82761e-05	-1.42902	-1.45613
65237756	rs117113655	5.653e-07	-1.20788e-10	2.2357	4.70063e-07	-1.20788e-10	0.0268229	0.000858285	-1.20788e-10	-0.195409
65237966	rs73690609	5.77512e-09	-1.07507	-1.27303	2.194e-08	-1.61703	-1.4207	6.10054e-05	-1.39144	-1.44795
65237997	rs13252463	5.88885e-08	-1.656	1.62999	2.93344e-08	-1.3712	-1.37609	6.36658e-05	-1.33336	-1.46334
65238326	rs7817906	2.52066e-08	-1.20788e-10	-0.874549	1.04238e-07	-1.20788e-10	-1.47937	0.000205065	-1.20788e-10	-1.62702
65238605	rs12708021	5.05118e-08	-1.64816	1.46871	2.75913e-08	-1.38787	-1.42067	5.86947e-05	-1.37845	-1.49954
65239095	rs7840690	5.48018e-09	-1.11301	-1.2875	2.1362e-08	-1.63255	-1.43188	5.8753e-05	-1.41859	-1.45841
65239486	rs67633283	5.94535e-08	-1.656	1.63954	2.94146e-08	-1.3712	-1.37336	6.38087e-05	-1.33336	-1.4611
65239603	rs57389441	5.4667e-09	-1.11301	-1.28996	2.13215e-08	-1.63255	-1.43378	5.8649e-05	-1.41859	-1.46019
65240061	rs13274668	4.99971e-08	-1.64816	1.45847	2.75161e-08	-1.38787	-1.4234	5.85663e-05	-1.37845	-1.50173
65240283	rs13275299	5.94535e-08	-1.656	1.63954	2.94146e-08	-1.3712	-1.37336	6.38087e-05	-1.33336	-1.4611
65240584	rs298195	1.28635e-08	-1.54726	-4.69748e-10	8.25926e-08	-1.71212	-4.69748e-10	0.000197526	-1.66447	-4.69748e-10
65240779	rs75437045	1.08975e-08	-1.71312	-4.69748e-10	1.22004e-07	-1.32199	-4.69748e-10	0.000185321	-1.72825	-4.69748e-10
65241108	rs150173855	4.23329e-08	-0.356089	-4.69748e-10	3.86801e-07	-0.168134	-4.69748e-10	0.00103159	-0.0114932	-4.69748e-10
65241461	rs76270035	2.56656e-08	-1.20788e-10	-0.856502	1.06567e-07	-1.20788e-10	-1.45727	0.000206123	-1.20788e-10	-1.62187
65242166	rs13257322	2.46394e-09	-1.59076	-1.60914	3.22226e-08	-1.09756	-1.55582	9.2563e-05	-0.790406	-1.63205
65242655	rs11993477	5.62352e-09	-1.08291	-1.29179	2.15541e-08	-1.62029	-1.43519	5.9846e-05	-1.39707	-1.4615
65242659	rs141564685	1.1781e-08	-1.20788e-10	-1.63516	8.99282e-08	-1.20788e-10	-1.62703	0.000218556	-1.20788e-10	-1.5633
65242706	rs11986260	5.13048e-09	-1.15909	-1.30736	2.08043e-08	-1.64377	-1.44712	5.70507e-05	-1.43376	-1.47264
65242822	rs117658477	1.38933e-08	-1.20788e-10	-1.47025	9.96917e-08	-1.20788e-10	-1.52396	0.00021807	-1.20788e-10	-1.56553
65243151	rs10093773	5.74726e-08	-1.62899	1.57865	2.74302e-08	-1.4238	-1.3906	5.7989e-05	-1.41489	-1.47521
65243660	rs182696021	1.41282e-08	-1.20788e-10	-1.45348	9.77382e-08	-1.20788e-10	-1.54375	0.00021687	-1.20788e-10	-1.57105
65243710	rs74872289	2.37339e-07	1.36783	-4.69748e-10	1.94159e-06	1.44522	-4.69748e-10	0.00377154	1.28489	-4.69748e-10
65244543	rs17223648	6.69802e-08	-1.65256	1.7553	3.02044e-08	-1.37858	-1.33947	6.5113e-05	-1.34113	-1.43309
65244625	rs72652689	3.26802e-08	-0.614884	-4.69748e-10	4.35691e-07	-0.0491113	-4.69748e-10	0.00046713	-0.803739	-4.69748e-10
65245116	rs1837193	8.86508e-09	-1.68832	-0.231215	2.36087e-08	-1.32724	-1.63719	6.90982e-05	-1.07206	-1.64276
65245163	rs10101906	2.08881e-07	-1.20788e-10	1.24011	1.07165e-07	-1.20788e-10	-1.45168	0.000225257	-1.20788e-10	-1.5331
65245350	rs13254698	6.93329e-08	-1.64905	1.78631	3.0265e-08	-1.3859	-1.33016	6.51172e-05	-1.34882	-1.42534
65245525	rs140890481	2.01018e-08	-1.10084	-4.69748e-10	1.54567e-07	-1.08542	-4.69748e-10	0.000436542	-0.871461	-4.69748e-10
65246637	rs7844448	2.37778e-09	-1.61452	-1.62097	3.20467e-08	-1.12538	-1.53347	9.11638e-05	-0.814318	-1.62337
65248253	rs7824601	2.36881e-09	-1.61949	-1.61978	3.16016e-08	-1.13675	-1.53608	8.97978e-05	-0.828325	-1.62446
65248408	rs78682780	1.23661e-08	-1.20788e-10	-1.58669	9.31477e-08	-1.20788e-10	-1.59186	0.000202574	-1.20788e-10	-1.63924
65248943	rs10957309	2.7613e-08	-1.20788e-10	-0.783366	1.08865e-07	-1.20788e-10	-1.43594	0.000208217	-1.20788e-10	-1.61176
65249209	rs1438230	5.62162e-09	-0.742555	-1.63248	2.13342e-08	-1.54901	-1.51672	7.91845e-05	-1.06712	-1.51145
65250224	rs75929511	1.08045e-08	-1.72169	-4.69748e-10	8.55469e-08	-1.67698	-4.69748e-10	0.000187435	-1.71691	-4.69748e-10
65250883	rs10104164	7.29016e-08	-1.64073	1.82819	3.01484e-08	-1.40249	-1.31743	6.29525e-05	-1.39327	-1.4147
65251215	rs74344177	1.18411e-08	-1.20788e-10	-1.63007	8.85239e-08	-1.20788e-10	-1.64277	0.000202148	-1.20788e-10	-1.64134
65251572	rs10957310	2.80201e-08	-1.20788e-10	-0.768733	1.08442e-07	-1.20788e-10	-1.43983	0.000208277	-1.20788e-10	-1.61147
65252872	rs59375354	5.86933e-09	-1.05722	-1.27469	2.20771e-08	-1.60951	-1.42199	6.17215e-05	-1.37856	-1.44915
65252983	rs60953601	5.73282e-09	-1.08075	-1.27469	2.18599e-08	-1.6194	-1.42199	6.06831e-05	-1.39553	-1.44915
65253214	rs79053695	9.71975e-08	0.47509	-4.69748e-10	8.48814e-08	-1.68479	-4.69748e-10	0.000223594	-1.54051	-4.69748e-10
65253331	rs9298083	1.03609e-08	-1.68535	-0.0782623	2.41411e-08	-1.31826	-1.62387	7.02162e-05	-1.0606	-1.63816
65254172	rs17315206	9.08708e-08	-1.63423	2.04202	3.18787e-08	-1.41437	-1.24974	6.76284e-05	-1.37881	-1.35751
65254405	rs58928116	5.20824e-09	-1.14998	-1.30143	2.09739e-08	-1.64018	-1.44259	5.76709e-05	-1.42718	-1.46841
65254503	rs138292985	2.2187e-08	-1.00215	-4.69748e-10	1.66596e-07	-1.01047	-4.69748e-10	0.000480098	-0.776356	-4.69748e-10
65254663	rs13262851	7.51365e-08	-1.64449	1.86214	3.06873e-08	-1.39522	-1.30697	6.39762e-05	-1.3859	-1.40593
65254903	rs2008156	7.78993e-08	-1.63298	1.88675	3.09021e-08	-1.41678	-1.27844	6.36552e-05	-1.40776	-1.38911
65254976	rs2008164	1.05227e-08	-1.69422	-0.0539056	2.35513e-08	-1.34575	-1.62111	6.78858e-05	-1.09577	-1.63675
65255468	rs11986954	5.6116e-09	-1.0885	-1.28831	2.1562e-08	-1.6226	-1.43251	5.97554e-05	-1.40109	-1.459
65256119	rs10096133	1.05317e-08	-1.69422	-0.0530452	2.35537e-08	-1.34575	-1.62101	6.78894e-05	-1.09577	-1.6367
65256200	rs77489273	3.05964e-07	1.62181	-4.69748e-10	2.51073e-06	1.70229	-4.69748e-10	0.00484577	1.53552	-4.69748e-10
65256655	rs139171221	1.62992e-08	-1.20788e-10	-1.31054	1.20393e-07	-1.20788e-10	-1.33528	0.000244356	-1.20788e-10	-1.45172
65256906	rs79273113	2.81108e-08	-1.20788e-10	-0.765499	1.1054e-07	-1.20788e-10	-1.42067	0.000209517	-1.20788e-10	-1.60554
65258301	rs1899047	2.38923e-09	-1.62749	-1.60319	3.3074e-08	-1.07136	-1.55593	9.10405e-05	-0.80681	-1.63223
65258742	rs1899048	6.18976e-08	-1.73136	1.75519	5.62764e-08	-0.826262	-1.26951	9.70943e-05	-0.991321	-1.38334
65259103	rs10110341	2.17484e-09	-1.68237	-1.64233	2.11861e-08	-1.63189	-1.4408	4.62139e-05	-1.56061	-1.55645
65259194	rs56234908	1.10801e-08	-1.6965	-4.69748e-10	8.32055e-08	-1.70473	-4.69748e-10	0.000213092	-1.58862	-4.69748e-10
65259467	rs10098936	3.87784e-08	-1.37116	0.927366	2.02529e-08	-1.54094	-1.57681	4.25668e-05	-1.57514	-1.62413
65260306	rs10099728	4.82608e-08	-1.34178	1.11674	2.05137e-08	-1.56131	-1.54364	4.26017e-05	-1.59354	-1.60491
65262335	rs139507156	2.94736e-08	-1.20788e-10	-0.718158	3.89032e-07	-1.20788e-10	-0.162383	0.000722792	-1.20788e-10	-0.367224
65263089	rs1370746	2.82767e-09	-1.63071	-1.43149	1.68281e-08	-1.66594	-1.63706	4.08493e-05	-1.61015	-1.6303
65263721	rs17224092	2.44142e-07	1.39609	-4.69748e-10	1.7424e-06	1.33697	-4.69748e-10	0.0130922	2.52943	-4.69748e-10
65264500	rs77639730	1.17535e-08	-1.20788e-10	-1.6375	9.74109e-08	-1.20788e-10	-1.54711	0.000257383	-1.20788e-10	-1.39978
65265198	rs60889842	2.12917e-08	-1.04334	-4.69748e-10	2.22247e-07	-0.722252	-4.69748e-10	0.000376801	-1.01863	-4.69748e-10
65265241	rs139569415	1.24107e-08	-1.20788e-10	-1.5831	8.99574e-08	-1.20788e-10	-1.62671	0.000201866	-1.20788e-10	-1.64274
65265635	rs73687205	3.73961e-09	-1.57017	-1.2125	1.57566e-08	-1.7304	-1.63838	3.94371e-05	-1.7015	-1.57414
65267330	rs150179825	1.1898e-08	-1.20788e-10	-1.62528	8.94254e-08	-1.20788e-10	-1.63264	0.000201913	-1.20788e-10	-1.64251
65267986	rs116874737	1.3573e-08	-1.49357	-4.69748e-10	9.2733e-08	-1.59632	-4.69748e-10	0.000226506	-1.52757	-4.69748e-10
65268032	rs56207344	3.55697e-09	-1.60026	-1.23248	1.57299e-08	-1.73107	-1.63941	3.89951e-05	-1.71591	-1.571
65268270	rs148623850	1.18758e-08	-1.20788e-10	-1.62715	1.01728e-07	-1.20788e-10	-1.50374	0.000275353	-1.20788e-10	-1.33229
65268309	rs35911912	3.31707e-09	-1.7121	-1.19047	6.89865e-08	-1.56003	-0.332102	0.000123176	-1.47502	-0.661709
65268493	rs77275670	1.2508e-08	-1.57528	-4.69748e-10	8.52941e-08	-1.67994	-4.69748e-10	0.00019328	-1.68621	-4.69748e-10
65268558	rs4027692	4.09144e-09	-1.49256	-1.2002	1.59167e-08	-1.72275	-1.63593	4.0308e-05	-1.67016	-1.58364
65268559	rs4416859	3.67205e-09	-1.57309	-1.22781	1.57438e-08	-1.73062	-1.63898	3.94353e-05	-1.70275	-1.57293
65270624	rs298190	3.1973e-09	-1.69962	-1.23972	1.81121e-08	-1.59955	-1.62991	4.93741e-05	-1.50967	-1.54125
65271861	rs298191	3.27081e-09	-1.7145	-1.20211	1.89484e-08	-1.55987	-1.62446	5.30752e-05	-1.44649	-1.53215
65272478	rs298192	3.1396e-09	-1.69098	-1.26658	1.77192e-08	-1.61558	-1.63582	4.70843e-05	-1.53061	-1.5678
65272761	rs76203428	1.18132e-08	-1.20788e-10	-1.63243	8.86088e-08	-1.20788e-10	-1.64181	0.000202473	-1.20788e-10	-1.63974
65274286	rs116984385	1.79628e-08	-1.21335	-4.69748e-10	2.03156e-07	-0.812071	-4.69748e-10	0.000258502	-1.39544	-4.69748e-10
65274434	rs13263664	3.47073e-09	-1.2178	-1.63949	6.27491e-08	-0.845752	-1.14115	6.26464e-05	-1.46104	-1.3518
65276204	rs298193	5.65301e-09	-1.69576	-0.673702	2.27149e-08	-1.38311	-1.61992	5.65499e-05	-1.33836	-1.57686
65276717	rs117225152	1.2472e-08	-1.57817	-4.69748e-10	8.45638e-08	-1.68854	-4.69748e-10	0.000239276	-1.47273	-4.69748e-10
65277022	rs137897048	1.29153e-08	-1.20788e-10	-1.54324	8.85376e-08	-1.20788e-10	-1.64262	0.000203924	-1.20788e-10	-1.6326
65277168	rs117565321	1.44952e-08	-1.42784	-4.69748e-10	1.35989e-07	-1.21347	-4.69748e-10	0.000313745	-1.20177	-4.69748e-10
65277469	rs2577888	1.03796e-05	0.583137	4.56281	4.34323e-08	-1.72334	-0.631496	5.06559e-05	-1.69991	-1.32538
65277726	rs298203	0.000134944	1.95835	5.75261	1.6747e-08	-1.70935	-1.59848	3.88381e-05	-1.6561	-1.63485
65277946	rs298204	8.2832e-06	0.327508	4.59282	4.45736e-08	-1.70033	-0.628573	5.23168e-05	-1.66173	-1.3313
65281022	rs117080831	1.18433e-08	-1.62989	-4.69748e-10	9.16761e-08	-1.60778	-4.69748e-10	0.000186946	-1.71952	-4.69748e-10
65281615	rs62521221	1.07004e-08	-1.73138	-4.69748e-10	8.92021e-08	-1.63514	-4.69748e-10	0.000187574	-1.71617	-4.69748e-10
65281771	rs298205	1.27089e-05	0.447387	4.90102	5.04934e-08	-1.70214	-0.50206	5.56448e-05	-1.67183	-1.25953
65282105	rs112748912	2.49202e-09	-1.70292	-1.48565	7.03434e-08	-1.73088	-0.141771	9.12151e-05	-1.72529	-0.711833
65282499	rs298206	1.15681e-05	0.486672	4.76768	4.59189e-08	-1.71078	-0.588382	5.25237e-05	-1.6754	-1.31368
65282597	rs298207	0.000293681	2.15526	6.33333	1.7363e-08	-1.72059	-1.55111	3.77959e-05	-1.67536	-1.64279
65282785	rs298208	1.26092e-05	0.570889	4.76964	4.53773e-08	-1.71816	-0.592867	5.21364e-05	-1.68829	-1.30819
65283278	rs72654507	2.39345e-09	-1.70429	-1.52463	6.19876e-08	-1.73106	-0.268053	8.26834e-05	-1.72463	-0.810696
65283500	rs2577887	0.000244661	2.15526	6.15071	1.68361e-08	-1.72059	-1.58193	3.79145e-05	-1.67536	-1.63965
65283588	rs1440144	0.00023478	2.1869	6.07785	1.68109e-08	-1.72013	-1.58388	3.7973e-05	-1.67421	-1.63926
65283691	rs190938	9.72983e-06	0.483116	4.59818	4.14759e-08	-1.71553	-0.685399	4.96416e-05	-1.67783	-1.36768
65284166	rs75337602	1.21078e-08	-1.6078	-4.69748e-10	9.80483e-08	-1.54058	-4.69748e-10	0.000188259	-1.71253	-4.69748e-10
65285164	rs118025342	1.18208e-08	-1.63179	-4.69748e-10	8.17122e-08	-1.72284	-4.69748e-10	0.000196683	-1.66875	-4.69748e-10
65286051	rs185273349	1.21124e-08	-1.60743	-4.69748e-10	9.45408e-08	-1.57701	-4.69748e-10	0.000225136	-1.53364	-4.69748e-10
65288013	rs79319596	1.23783e-08	-1.20788e-10	-1.58571	1.11787e-07	-1.20788e-10	-1.40945	0.000255383	-1.20788e-10	-1.40758
65290217	rs118037648	2.1748e-08	-1.20788e-10	-1.02213	2.29819e-07	-1.20788e-10	-0.688752	0.000486687	-1.20788e-10	-0.762724
65290323	rs4737670	5.78855e-09	-0.709113	-1.63666	3.18567e-08	-1.44317	-1.22163	9.46482e-05	-0.905084	-1.49509
65290324	rs71529131	1.88212e-08	-1.16667	-4.69748e-10	1.44068e-07	-1.15576	-4.69748e-10	0.000337904	-1.12758	-4.69748e-10
65290369	rs298210	0.00145447	2.40953	7.67897	1.70476e-08	-1.70874	-1.58129	3.6493e-05	-1.7115	-1.64172
65290439	rs298211	1.7075e-05	0.126641	5.51707	2.52908e-08	-1.71921	-1.1764	4.77456e-05	-1.51444	-1.57002
65290650	rs298212	1.14493e-05	-0.0993603	5.34339	2.44616e-08	-1.70901	-1.21993	4.96954e-05	-1.45786	-1.58657
65291053	rs192721	0.0512992	4.73888	8.91265	2.04507e-08	-1.66215	-1.44588	3.75718e-05	-1.70791	-1.61618
65291266	rs298213	0.0468369	4.66784	8.89268	2.02494e-08	-1.66932	-1.4486	3.73811e-05	-1.71201	-1.61717
65292781	rs298214	0.0413413	4.64258	8.79314	1.99324e-08	-1.67179	-1.46191	3.71555e-05	-1.71338	-1.62186
65293055	rs298215	0.0389273	4.61988	8.75567	1.97918e-08	-1.67397	-1.46681	3.70504e-05	-1.71457	-1.6235
65293195	rs298216	0.0490993	4.93165	8.67605	2.05337e-08	-1.62694	-1.47704	3.76341e-05	-1.69565	-1.62678
65294039	rs117356783	1.67663e-08	-1.28228	-4.69748e-10	1.0962e-07	-1.42902	-4.69748e-10	0.000316527	-1.19294	-4.69748e-10
65294621	rs117727185	1.07675e-08	-1.72512	-4.69748e-10	8.16377e-08	-1.72375	-4.69748e-10	0.000185171	-1.72906	-4.69748e-10
65294633	rs116978147	1.0952e-08	-1.70814	-4.69748e-10	1.10955e-07	-1.41692	-4.69748e-10	0.000193718	-1.68394	-4.69748e-10
65294662	rs298217	9.32869e-06	-0.064901	5.1041	2.30109e-08	-1.71285	-1.27723	4.80619e-05	-1.47172	-1.60614
65294672	rs298218	0.0340006	4.52452	8.71571	1.95184e-08	-1.68271	-1.47198	3.68194e-05	-1.71913	-1.62518
65294831	rs2289418	5.91103e-09	-0.689717	-1.63512	3.03509e-08	-1.4796	-1.23362	9.13812e-05	-0.933148	-1.50216
65295251	rs298219	8.83811e-06	-0.124745	5.10992	2.30018e-08	-1.7146	-1.27588	4.81503e-05	-1.47031	-1.60571
65295491	rs4737191	5.88331e-09	-0.699198	-1.63034	3.07044e-08	-1.43789	-1.26375	9.31857e-05	-0.896167	-1.51958
65296602	rs298196	0.0272628	4.3829	8.63648	1.90976e-08	-1.69447	-1.48202	3.65034e-05	-1.72463	-1.62831
65296799	rs142650726	1.101e-08	-1.70285	-4.69748e-10	8.55567e-08	-1.67686	-4.69748e-10	0.00020328	-1.63576	-4.69748e-10
65296964	rs298197	0.0347397	4.56405	8.69769	1.95426e-08	-1.67916	-1.47428	3.6859e-05	-1.71732	-1.62592
65297166	rs298198	0.0276577	4.33607	8.69769	1.91775e-08	-1.69802	-1.47428	3.65367e-05	-1.72611	-1.62592
65297600	rs298199	0.0287592	4.59286	8.47996	1.92879e-08	-1.6655	-1.50107	3.66117e-05	-1.71638	-1.6336
65298076	rs113282060	2.36042e-08	-0.94023	-4.69748e-10	3.39925e-07	-0.297319	-4.69748e-10	0.000599043	-0.555012	-4.69748e-10
65298207	rs72654518	5.83634e-09	-0.708179	-1.62937	3.03993e-08	-1.44267	-1.26896	9.21628e-05	-0.904244	-1.52254
65298302	rs298200	0.027495	4.56757	8.46029	1.91941e-08	-1.66806	-1.50339	3.65461e-05	-1.71759	-1.63419
65298617	rs17354905	4.15978e-06	4.23156	-4.69748e-10	2.03073e-07	-0.812479	-4.69748e-10	0.00036833	-1.04137	-4.69748e-10
65298648	rs76463126	1.13129e-08	-1.67571	-4.69748e-10	9.67414e-08	-1.554	-4.69748e-10	0.000217957	-1.56605	-4.69748e-10
65299145	rs298201	7.89718e-06	-0.142866	5.01547	2.27559e-08	-1.70358	-1.29764	4.9319e-05	-1.43964	-1.6124
65299861	rs298176	0.0227043	4.47197	8.36444	1.88081e-08	-1.67731	-1.51444	3.63018e-05	-1.72172	-1.63676
65299877	rs298177	0.0227043	4.47197	8.36444	1.88081e-08	-1.67731	-1.51444	3.63018e-05	-1.72172	-1.63676
65300873	rs298179	0.0240289	4.37376	8.51935	1.88121e-08	-1.69517	-1.49637	3.63441e-05	-1.72494	-1.63238
65301219	rs78717971	1.61782e-08	-1.20788e-10	-1.31799	8.95269e-08	-1.20788e-10	-1.6315	0.00020593	-1.20788e-10	-1.62281
65302273	rs298180	6.76377e-06	-0.190628	4.90831	2.2365e-08	-1.69685	-1.3217	5.00221e-05	-1.41865	-1.61923
65302438	rs4737671	5.62986e-09	-0.751605	-1.62196	2.8719e-08	-1.46552	-1.30297	8.69751e-05	-0.943241	-1.54148
65302793	rs116912590	4.57994e-08	-1.20788e-10	-0.277383	1.79716e-07	-1.20788e-10	-0.934664	0.000397905	-1.20788e-10	-0.964131
65303114	rs298181	7.49911e-06	-0.220584	5.04147	2.31291e-08	-1.69325	-1.2917	5.16943e-05	-1.39438	-1.61062
65303535	rs298182	0.0124839	3.97337	8.26492	1.78901e-08	-1.71631	-1.52549	3.58727e-05	-1.73141	-1.63896
65303657	rs298183	0.0140962	4.24819	8.11157	1.80606e-08	-1.69067	-1.54165	3.58852e-05	-1.72863	-1.64139
65304073	rs1816658	2.5894e-09	-1.69595	-1.45427	1.91362e-08	-1.62857	-1.54589	6.03415e-05	-1.71276	-1.13756
65304111	rs298184	0.0158443	4.36509	8.11157	1.82452e-08	-1.6805	-1.54165	3.59957e-05	-1.72556	-1.64139
65304994	rs1438231	5.30355e-09	-0.794068	-1.63921	3.12277e-08	-1.48741	-1.19733	8.89884e-05	-0.981277	-1.48056
65305203	rs298185	0.0141378	4.27048	8.09222	1.80587e-08	-1.68881	-1.54361	3.58952e-05	-1.72813	-1.64161
65305334	rs298186	0.0143718	4.24819	8.13094	1.80964e-08	-1.69067	-1.53966	3.58938e-05	-1.72863	-1.64115
65305565	rs59554614	5.24089e-09	-0.803486	-1.64168	3.09057e-08	-1.53386	-1.16124	8.64448e-05	-1.03233	-1.45851
65306160	rs72654531	5.3571e-09	-0.786341	-1.63689	3.0658e-08	-1.48346	-1.21969	8.84147e-05	-0.974363	-1.49394
65306169	rs298187	7.7387e-06	-0.189134	5.04147	2.30181e-08	-1.69806	-1.2917	5.09443e-05	-1.40899	-1.61062
65306181	rs72654533	5.35909e-09	-0.786341	-1.63652	3.05629e-08	-1.48346	-1.22279	8.82522e-05	-0.974363	-1.49578
65306416	rs149013006	1.30158e-08	-1.20788e-10	-1.53549	8.85561e-08	-1.20788e-10	-1.64241	0.000202574	-1.20788e-10	-1.63924
65306502	rs55794668	4.13442e-08	-0.379722	-4.69748e-10	1.07559e-07	-1.44801	-4.69748e-10	0.000196008	-1.67219	-4.69748e-10
65307593	rs72654537	5.32416e-09	-0.794068	-1.63533	3.01622e-08	-1.48741	-1.23204	8.71678e-05	-0.981277	-1.50123
65308869	rs118170792	2.71075e-08	-0.801844	-4.69748e-10	8.18914e-08	-1.72065	-4.69748e-10	0.00018474	-1.7314	-4.69748e-10
65309512	rs2577908	8.77695e-06	-0.233923	5.21215	2.40052e-08	-1.69602	-1.25175	5.17093e-05	-1.40693	-1.59778
65309870	rs16931156	5.33679e-09	-0.794068	-1.63296	2.96771e-08	-1.48741	-1.24826	8.63478e-05	-0.981277	-1.51068
65310171	rs2577907	0.0172616	4.19964	8.36271	1.84824e-08	-1.69459	-1.51464	3.60158e-05	-1.72958	-1.6368
65310206	rs2612615	9.07422e-06	-0.220107	5.23165	2.41825e-08	-1.69333	-1.24708	5.24341e-05	-1.3946	-1.59618
65310681	rs34366981	2.05233e-08	-1.08009	-4.69748e-10	1.43555e-07	-1.15932	-4.69748e-10	0.000312166	-1.20681	-4.69748e-10
65310836	rs2612614	0.0172107	4.17747	8.38192	1.84908e-08	-1.69631	-1.51246	3.60198e-05	-1.72995	-1.63632
65311002	rs11780414	5.34738e-09	-0.794068	-1.63098	2.93262e-08	-1.48741	-1.26015	8.57588e-05	-0.981277	-1.51753
65311200	rs10957311	2.81174e-06	-1.67625	5.51615	1.81785e-06	-1.72482	3.10419	0.00619817	-0.649874	2.43154
65311649	rs78917324	3.27325e-08	-1.20788e-10	-0.613285	1.32702e-07	-1.20788e-10	-1.23794	0.000368054	-1.20788e-10	-1.04211
65312647	rs4604479	0.0179171	4.17747	8.42214	1.85765e-08	-1.69631	-1.50784	3.6058e-05	-1.72995	-1.63526
65312790	rs141372648	1.32727e-08	-1.51595	-4.69748e-10	9.51549e-08	-1.57054	-4.69748e-10	0.000277062	-1.3261	-4.69748e-10
65312915	rs66858052	0.0191939	4.24631	8.42214	1.86787e-08	-1.69082	-1.50784	3.61041e-05	-1.72867	-1.63526
65313054	rs182317984	0.0182655	4.17747	8.4414	1.86181e-08	-1.69631	-1.5056	3.60773e-05	-1.72995	-1.63473
65314480	rs2577906	0.0181734	4.15313	8.46068	1.86256e-08	-1.69817	-1.50334	3.60844e-05	-1.73031	-1.63417
65314541	rs148335418	1.24629e-08	-1.5789	-4.69748e-10	1.17125e-07	-1.3628	-4.69748e-10	0.000191839	-1.69369	-4.69748e-10
65314894	rs111322418	5.32752e-09	-0.79484	-1.63393	2.86239e-08	-1.52986	-1.24194	8.29719e-05	-1.02482	-1.50702
65315873	rs113903237	0.0188887	4.15313	8.49929	1.87109e-08	-1.69817	-1.49877	3.61264e-05	-1.73031	-1.63301
65317106	rs138704572	5.33248e-09	-0.802616	-1.62522	2.83654e-08	-1.49176	-1.28911	8.37276e-05	-0.988922	-1.53385
65317495	rs62521249	2.53986e-08	-0.866961	-4.69748e-10	1.03042e-07	-1.49091	-4.69748e-10	0.00038577	-0.995105	-4.69748e-10
65317541	rs3098343	0.0196681	4.15313	8.53972	1.88019e-08	-1.69817	-1.49392	3.61732e-05	-1.73031	-1.63172
65317551	rs144431242	1.2547e-08	-1.20788e-10	-1.57218	8.90852e-08	-1.20788e-10	-1.63645	0.000202076	-1.20788e-10	-1.6417
65317669	rs148415900	0.0180821	3.89243	8.71635	1.88439e-08	-1.71796	-1.47189	3.63724e-05	-1.73138	-1.62516
65318079	rs112185374	5.34325e-09	-0.802616	-1.6232	2.81182e-08	-1.49176	-1.29786	8.33239e-05	-0.988922	-1.53869
65318130	rs118125298	2.54192e-09	-1.6938	-1.47493	1.77351e-08	-1.70364	-1.54686	3.83957e-05	-1.72917	-1.57324
65318170	rs72654556	5.29798e-09	-0.811124	-1.6232	2.79972e-08	-1.49608	-1.29786	8.26927e-05	-0.996527	-1.53869
65318265	rs2612613	0.0270445	4.21506	8.79628	1.94601e-08	-1.69618	-1.46149	3.66265e-05	-1.72786	-1.62171
65318310	rs2612612	1.51949e-08	-1.3807	-4.69748e-10	1.35532e-07	-1.21684	-4.69748e-10	0.000211971	-1.5939	-4.69748e-10
65318531	rs2612611	0.020445	4.15313	8.57846	1.88908e-08	-1.69817	-1.4892	3.62207e-05	-1.73031	-1.6304
65320219	rs2577905	1.00005e-05	-0.173498	5.28224	2.43091e-08	-1.70032	-1.23488	5.15383e-05	-1.41609	-1.59193
65320701	rs72654561	5.38704e-09	-0.802616	-1.61504	2.72716e-08	-1.49176	-1.32844	8.19624e-05	-0.988922	-1.55516
65320773	rs2612610	0.0193902	3.88235	8.79628	1.89899e-08	-1.72064	-1.46149	3.65131e-05	-1.73096	-1.62171
65320954	rs2577904	0.0212541	4.15313	8.61727	1.89815e-08	-1.69817	-1.48441	3.62709e-05	-1.73031	-1.62902
65321512	rs72654564	5.37197e-09	-0.802616	-1.61784	2.67392e-08	-1.49176	-1.34815	8.16688e-05	-0.988922	-1.55875
65322369	rs16919018	2.8289e-09	-1.65881	-1.40296	1.96626e-08	-1.56994	-1.57738	5.5068e-05	-1.72834	-1.21343
65324260	rs118050595	3.46195e-08	-0.557237	-4.69748e-10	5.42418e-07	0.169992	-4.69748e-10	0.000442917	-0.856963	-4.69748e-10
65324263	rs72654566	5.35442e-09	-0.811124	-1.61261	2.69388e-08	-1.49608	-1.3364	8.10019e-05	-0.996527	-1.55935
65325355	rs2600475	0.0226547	4.01837	8.81586	1.91678e-08	-1.71391	-1.45891	3.65309e-05	-1.73136	-1.62083
65326036	rs16931164	5.39249e-09	-0.811124	-1.60552	2.63786e-08	-1.49608	-1.35741	8.01329e-05	-0.996527	-1.57013
65326407	rs2612609	0.0230147	4.15313	8.69686	1.91727e-08	-1.69817	-1.47439	3.63822e-05	-1.73031	-1.62595
65326707	rs1869024	0.0219728	4.10681	8.69686	1.91077e-08	-1.70156	-1.47439	3.63624e-05	-1.73086	-1.62595
65326922	rs56090938	5.40769e-09	-0.811124	-1.60271	2.6179e-08	-1.49608	-1.36501	7.98283e-05	-0.996527	-1.57394
65327089	rs2600474	0.0197722	3.8609	8.83724	1.90758e-08	-1.72156	-1.45606	3.65895e-05	-1.73075	-1.61984
65327569	rs4737672	5.36725e-09	-0.819592	-1.60175	2.6002e-08	-1.50035	-1.36752	7.9128e-05	-1.00409	-1.57519
65328394	rs1155098	0.0219179	4.08481	8.71635	1.91257e-08	-1.70312	-1.47189	3.63843e-05	-1.73105	-1.62516
65329030	rs78130388	4.15779e-08	-1.20788e-10	-0.374085	4.07e-07	-1.20788e-10	-0.11723	0.00160844	-1.20788e-10	0.432677
65329513	rs2577903	2.16153e-09	-1.72301	-1.60783	3.76384e-08	-0.923158	-1.57486	5.25013e-05	-1.4627	-1.52681
65330345	rs116982146	1.11718e-08	-1.68826	-4.69748e-10	1.18396e-07	-1.35201	-4.69748e-10	0.000199036	-1.65686	-4.69748e-10
65330616	rs2612604	0.0209817	4.06065	8.69686	1.90464e-08	-1.70478	-1.47439	3.63493e-05	-1.73122	-1.62595
65330695	rs1438232	1.21707e-08	-1.60262	-4.69748e-10	8.53191e-08	-1.67965	-4.69748e-10	0.000241896	-1.46184	-4.69748e-10
65330781	rs72654572	5.37642e-09	-0.819592	-1.60004	2.60757e-08	-1.50035	-1.36469	7.94321e-05	-1.00409	-1.57135
65331863	rs79824655	2.2993e-08	-1.20788e-10	-0.966465	1.1041e-07	-1.20788e-10	-1.42184	0.000249601	-1.20788e-10	-1.43048
65332897	rs2600478	8.41721e-06	-0.173498	5.10988	2.33323e-08	-1.70032	-1.27589	5.08332e-05	-1.41609	-1.60571
65332917	rs2600479	6.4055e-06	-0.291028	4.95429	2.303e-08	-1.67779	-1.31146	5.35223e-05	-1.35385	-1.6164
65333446	rs2600480	0.020577	4.06065	8.67738	1.89992e-08	-1.70478	-1.47687	3.63211e-05	-1.73122	-1.62673
65333736	rs72654575	5.43479e-09	-0.811124	-1.59771	2.58505e-08	-1.49608	-1.37764	7.9334e-05	-0.996527	-1.58015
65335545	rs2577901	0.0220266	3.96887	8.83724	1.92849e-08	-1.71066	-1.45606	3.65661e-05	-1.73139	-1.61984
65335713	rs76547854	1.09121e-08	-1.71178	-4.69748e-10	1.09433e-07	-1.43073	-4.69748e-10	0.0001927	-1.68921	-4.69748e-10
65336482	rs2612605	0.0184512	3.99066	8.63832	1.88202e-08	-1.70933	-1.48179	3.62593e-05	-1.73141	-1.62824
65336889	rs2577900	1.85693e-05	-0.259626	5.98724	2.99234e-08	-1.69791	-1.0295	5.90484e-05	-1.39481	-1.47718
65337163	rs2612606	1.92315e-05	-0.244861	6.00751	3.00305e-08	-1.70009	-1.02374	5.88122e-05	-1.40182	-1.47418
65337524	rs72654578	3.53894e-08	-0.535243	-4.69748e-10	1.01705e-07	-1.50397	-4.69748e-10	0.000623734	-0.514622	-4.69748e-10
65337690	rs78946469	2.07056e-08	-1.07125	-4.69748e-10	1.60722e-06	1.25622	-4.69748e-10	0.00067713	-0.432482	-4.69748e-10
65337879	rs140296652	2.05295e-08	-1.20788e-10	-1.07979	1.00696e-07	-1.20788e-10	-1.51393	0.000269396	-1.20788e-10	-1.35416
65338199	rs79039412	1.19449e-08	-1.62135	-4.69748e-10	8.4585e-08	-1.68829	-4.69748e-10	0.000241537	-1.46332	-4.69748e-10
65338420	rs16931172	8.46491e-09	-1.67755	-0.288174	6.17426e-08	-1.70174	-0.30133	0.000100687	-1.73064	-0.607685
65338565	rs56087459	2.20482e-09	-1.67228	-1.63873	2.60679e-08	-1.62602	-1.23932	4.40598e-05	-1.7242	-1.44059
65340163	rs2612607	1.81406e-05	-0.0744903	5.77875	2.67365e-08	-1.69422	-1.14579	5.10568e-05	-1.50235	-1.51505
65340628	rs2612608	1.46546e-05	-0.230086	5.72094	2.7177e-08	-1.66301	-1.16067	5.42362e-05	-1.43446	-1.52254
65341202	rs3100115	1.68025e-08	-1.28012	-4.69748e-10	1.18032e-07	-1.35509	-4.69748e-10	0.000273688	-1.33836	-4.69748e-10
65341428	rs2600467	0.000209415	0.0724388	8.07798	3.55162e-08	-1.05536	-1.50069	8.45829e-05	-0.881986	-1.63063
65341470	rs2246411	0.00021647	0.256989	7.92657	3.03049e-08	-1.19626	-1.51848	7.49312e-05	-0.998366	-1.63541
65342649	rs117432714	1.24315e-08	-1.58142	-4.69748e-10	8.85683e-08	-1.64227	-4.69748e-10	0.000211872	-1.59436	-4.69748e-10
65343129	rs72654580	2.20101e-09	-1.68693	-1.62581	2.61141e-08	-1.64943	-1.21414	4.5178e-05	-1.72968	-1.41006
65343369	rs11782401	2.22178e-09	-1.68893	-1.61442	2.75936e-08	-1.65215	-1.15631	4.74505e-05	-1.73005	-1.3606
65343470	rs144069338	2.78197e-08	-1.20788e-10	-0.775911	3.98943e-07	-1.20788e-10	-0.137227	0.000837699	-1.20788e-10	-0.219687
65344089	rs10957312	2.21744e-09	-1.69088	-1.61442	2.75197e-08	-1.65483	-1.15631	4.74348e-05	-1.73038	-1.3606
65345720	rs35320557	2.39134e-08	-1.20788e-10	-0.927215	3.26071e-07	-1.20788e-10	-0.338928	0.000688668	-1.20788e-10	-0.415586
65346440	rs17270999	1.12426e-08	-1.68195	-4.69748e-10	8.31849e-08	-1.70498	-4.69748e-10	0.000184798	-1.73108	-4.69748e-10
65346890	rs72654583	2.2141e-09	-1.68893	-1.61788	2.71911e-08	-1.65215	-1.171	4.69237e-05	-1.73005	-1.37177
65346936	rs3110289	0.000152224	0.443724	7.38773	2.56188e-08	-1.33536	-1.54735	5.47784e-05	-1.30661	-1.64044
65347317	rs2612601	8.1056e-06	-0.143849	5.0425	2.2247e-08	-1.68145	-1.34239	4.55511e-05	-1.53591	-1.5956
65347906	rs2612600	9.58914e-05	0.415161	6.95416	2.4874e-08	-1.32304	-1.58918	5.5412e-05	-1.29385	-1.6417
65347957	rs77416382	1.12518e-08	-1.68112	-4.69748e-10	9.83942e-08	-1.53706	-4.69748e-10	0.000184881	-1.73063	-4.69748e-10
65348017	rs2577899	7.54796e-06	-0.159714	4.98709	2.20523e-08	-1.67858	-1.35405	4.56e-05	-1.53028	-1.60015
65348272	rs2600472	9.58914e-05	0.415161	6.95416	2.4874e-08	-1.32304	-1.58918	5.5412e-05	-1.29385	-1.6417
65348577	rs2612599	8.61966e-06	0.0110247	4.94912	2.15797e-08	-1.69236	-1.36193	4.36529e-05	-1.57093	-1.60315
65348621	rs2600471	7.7578e-05	0.159031	6.99835	2.82406e-08	-1.19964	-1.58564	6.29161e-05	-1.1664	-1.64214
65348846	rs16931194	2.20914e-09	-1.68893	-1.62012	2.69223e-08	-1.65215	-1.18094	4.65722e-05	-1.73005	-1.37929
65349027	rs16931195	2.21701e-09	-1.68467	-1.62082	2.69922e-08	-1.64638	-1.18412	4.64997e-05	-1.72921	-1.38169
65350244	rs59712423	9.48187e-05	0.486223	6.87184	2.39829e-08	-1.3532	-1.5955	5.37679e-05	-1.32509	-1.64058
65350871	rs11784906	2.20402e-09	-1.68467	-1.6267	2.62343e-08	-1.64638	-1.2126	4.55164e-05	-1.72921	-1.40306
65351833	rs2577898	6.69243e-06	-0.0494649	4.75654	2.04944e-08	-1.70437	-1.40152	4.28893e-05	-1.57701	-1.61471
65351962	rs72654591	2.22781e-09	-1.67577	-1.62486	2.64209e-08	-1.64858	-1.20331	4.57339e-05	-1.73139	-1.39612
65353057	rs2577897	9.7631e-05	0.157988	7.22931	2.92104e-08	-1.20014	-1.55137	6.13274e-05	-1.19527	-1.63885
65353181	rs2600470	0.000107421	0.197431	7.28543	2.87805e-08	-1.22075	-1.5456	6.01473e-05	-1.21597	-1.63758
65353300	rs74908896	1.24237e-08	-1.58205	-4.69748e-10	9.79967e-08	-1.54111	-4.69748e-10	0.000262742	-1.37917	-4.69748e-10
65354900	rs117497809	1.84699e-08	-1.18551	-4.69748e-10	3.31517e-07	-0.322365	-4.69748e-10	0.000290537	-1.27862	-4.69748e-10
65355953	rs16931205	2.13202e-09	-1.70964	-1.63495	2.36216e-08	-1.69005	-1.27383	4.339e-05	-1.72817	-1.45194
65356771	rs12543248	8.8251e-07	-0.340757	3.02187	3.06289e-08	-1.33204	-1.37206	3.83412e-05	-1.71339	-1.59043
65356979	rs2600469	8.99758e-06	-0.156755	5.15981	2.30971e-08	-1.68079	-1.30555	4.65533e-05	-1.53552	-1.57423
65357040	rs2600468	1.06314e-05	-0.00222865	5.17215	2.28619e-08	-1.6917	-1.30487	4.50063e-05	-1.57048	-1.57306
65357610	rs2612603	0.000205866	0.539623	7.5937	2.60173e-08	-1.37567	-1.49161	5.22724e-05	-1.37168	-1.6222
65358853	rs3100116	5.74932e-06	-0.455896	5.01108	2.44731e-08	-1.62692	-1.30155	5.14534e-05	-1.42967	-1.58
65358884	rs10094274	2.12642e-09	-1.70443	-1.64278	2.04191e-08	-1.72819	-1.38138	4.48107e-05	-1.60774	-1.54016
65358894	rs3110288	0.00029409	0.826178	7.66381	2.36303e-08	-1.49131	-1.47221	4.6973e-05	-1.48469	-1.61608
65359705	rs117812280	1.174e-08	-1.20788e-10	-1.63865	8.89363e-08	-1.20788e-10	-1.63812	0.000206765	-1.20788e-10	-1.61876
65360283	rs184642722	2.47316e-08	-0.893574	-4.69748e-10	1.36706e-07	-1.20821	-4.69748e-10	0.000470082	-0.797438	-4.69748e-10
65360541	rs2577896	7.96519e-06	-0.462795	5.34398	2.53357e-08	-1.67783	-1.216	5.21856e-05	-1.45658	-1.53896
65360873	rs75218460	3.37391e-08	-1.20788e-10	-0.582998	4.40292e-07	-1.20788e-10	-0.038605	0.00141923	-1.20788e-10	0.307525
65360947	rs75240134	2.14609e-08	-1.20788e-10	-1.03542	9.91306e-08	-1.20788e-10	-1.52961	0.000202381	-1.20788e-10	-1.64019
65361087	rs2612598	6.38344e-06	-0.697933	5.35774	2.75916e-08	-1.61089	-1.19764	5.98024e-05	-1.32489	-1.53441
65361162	rs2612597	1.18093e-08	-1.63276	-4.69748e-10	4.9049e-07	0.0693607	-4.69748e-10	0.00029769	-1.25429	-4.69748e-10
65361194	rs9643568	1.09695e-08	-1.24763	-0.458899	3.91299e-08	-1.71699	-0.74217	0.000128704	-1.40548	-0.687349
65361524	rs2577895	6.2192e-06	-0.724	5.35774	2.78445e-08	-1.60177	-1.19764	6.08046e-05	-1.30827	-1.53441
65361609	rs2577894	0.000317956	0.473674	8.09434	2.47389e-08	-1.5198	-1.39786	5.25928e-05	-1.4047	-1.58307
65361667	rs16931217	2.13412e-09	-1.70092	-1.64267	1.99953e-08	-1.72602	-1.40453	4.40978e-05	-1.60636	-1.55757
65361795	rs2577893	6.179e-06	-0.711007	5.33827	2.75811e-08	-1.60637	-1.20254	6.01537e-05	-1.31663	-1.53682
65361909	rs17356383	2.13395e-09	-1.70092	-1.64276	2.03164e-08	-1.72602	-1.3886	4.45246e-05	-1.60636	-1.54794
65361993	rs2612596	6.02161e-06	-0.697933	5.29939	2.71911e-08	-1.61089	-1.21226	5.93762e-05	-1.32489	-1.54156
65362019	rs2612595	5.9434e-06	-0.711007	5.29939	2.73143e-08	-1.60637	-1.21226	5.98691e-05	-1.31663	-1.54156
65362128	rs72654596	2.13769e-09	-1.69915	-1.64278	2.02791e-08	-1.72526	-1.3912	4.4613e-05	-1.6028	-1.54952
65362135	rs151212341	1.17128e-08	-1.20788e-10	-1.64097	1.91391e-07	-1.20788e-10	-0.871724	0.000497097	-1.20788e-10	-0.741561
65362524	rs16931229	5.53152e-06	-0.707131	5.2237	2.67722e-08	-1.60772	-1.23096	5.91891e-05	-1.31909	-1.55052
65362559	rs2612594	5.94104e-06	-0.616408	5.20439	2.58863e-08	-1.63666	-1.23567	5.59297e-05	-1.37351	-1.55274
65363007	rs111638077	2.13924e-09	-1.69915	-1.64205	1.95391e-08	-1.72526	-1.42837	4.36099e-05	-1.6028	-1.57227
65363236	rs2577892	1.21615e-08	-1.60338	-4.69748e-10	5.52637e-07	0.188658	-4.69748e-10	0.000316837	-1.19196	-4.69748e-10
65364445	rs2612589	0.000365511	0.440597	8.2668	2.62193e-08	-1.48967	-1.36988	5.38304e-05	-1.39564	-1.56887
65364718	rs2612588	6.6392e-06	-0.658648	5.35774	2.70462e-08	-1.63086	-1.19764	5.80089e-05	-1.35534	-1.53441
65364858	rs1376773	0.000315483	0.471993	8.08821	2.63966e-08	-1.50844	-1.34437	5.3122e-05	-1.41711	-1.56064
65364994	rs1823667	0.000386884	0.573474	8.19075	2.43954e-08	-1.54927	-1.38237	5.10835e-05	-1.44158	-1.5753
65365201	rs2218045	0.000339157	0.440597	8.19197	2.58988e-08	-1.48967	-1.38218	5.34905e-05	-1.39564	-1.5752
65365897	rs34040169	1.24089e-08	-1.58324	-4.69748e-10	9.6329e-08	-1.55827	-4.69748e-10	0.0002098	-1.60419	-4.69748e-10
65365994	rs117610305	1.50975e-08	-1.38713	-4.69748e-10	2.82485e-07	-0.482418	-4.69748e-10	0.000254642	-1.41049	-4.69748e-10
65366285	rs75829841	8.3684e-09	-1.29545	-0.681738	2.52746e-08	-1.33304	-1.56321	4.14997e-05	-1.60209	-1.62257
65366535	rs80087844	1.18382e-08	-1.20788e-10	-1.63032	8.85389e-08	-1.20788e-10	-1.6426	0.00021312	-1.20788e-10	-1.58849
65366600	rs2600466	0.000359031	0.439084	8.25042	2.61615e-08	-1.48917	-1.37259	5.37866e-05	-1.39505	-1.57028
65368227	rs726561	7.36276e-06	-0.626743	5.42928	2.74665e-08	-1.63361	-1.17947	5.7823e-05	-1.36761	-1.52535
65369823	rs72654600	1.51588e-08	-0.391544	-0.991526	2.04828e-07	-1.71409	0.910216	0.000695126	-0.674112	0.267859
65370220	rs72654601	2.12669e-09	-1.70432	-1.64276	2.00815e-08	-1.72739	-1.39885	4.39404e-05	-1.61335	-1.55416
65370222	rs7820044	2.13063e-09	-1.70265	-1.64259	1.99115e-08	-1.72673	-1.40802	4.38516e-05	-1.60988	-1.55965
65370653	rs2600476	6.80971e-06	-0.598377	5.32283	2.64823e-08	-1.64182	-1.20775	5.63948e-05	-1.38361	-1.53436
65370711	rs74461744	1.22669e-06	3.01042	-4.69748e-10	1.02069e-06	0.80219	-4.69748e-10	0.00178964	0.539422	-4.69748e-10
65371610	rs17271629	2.12332e-09	-1.70595	-1.64273	2.00106e-08	-1.728	-1.40178	4.37135e-05	-1.61676	-1.55593
65372205	rs2600477	1.79886e-08	-1.21192	-4.69748e-10	8.98218e-08	-1.62822	-4.69748e-10	0.000247248	-1.43995	-4.69748e-10
65372704	rs2577891	9.64694e-06	-0.571034	5.64378	2.85574e-08	-1.6493	-1.12483	5.80141e-05	-1.3985	-1.49115
65372807	rs79964061	1.11841e-08	-1.68716	-4.69748e-10	9.96533e-08	-1.52435	-4.69748e-10	0.000184811	-1.73101	-4.69748e-10
65374809	rs28470172	9.62854e-06	-0.528018	5.59885	2.79115e-08	-1.66025	-1.13676	5.63637e-05	-1.42094	-1.49758
65375812	rs74884774	2.06798e-08	-1.20788e-10	-1.0725	2.47057e-07	-1.20788e-10	-0.616425	0.000745647	-1.20788e-10	-0.336092
65375819	rs72656404	6.03429e-08	-0.00161045	-4.69748e-10	1.16792e-07	-1.36565	-4.69748e-10	0.000997425	-0.0451682	-4.69748e-10
65375946	rs12678303	2.14605e-09	-1.69545	-1.64258	1.97249e-08	-1.72358	-1.42058	4.43004e-05	-1.59551	-1.56384
65376139	rs6472142	9.37322e-06	-0.54617	5.59013	2.74744e-08	-1.67058	-1.14221	5.58893e-05	-1.42832	-1.49866
65376664	rs10282793	0.000287215	-0.219501	8.68583	2.82301e-08	-1.64071	-1.14495	5.82047e-05	-1.45635	-1.43003
65378076	rs112240000	5.22034e-06	-0.968381	5.42704	2.5317e-08	-1.72187	-1.1727	5.29716e-05	-1.47734	-1.50325
65378160	rs10957313	2.526e-07	-1.70772	3.13787	3.09639e-07	-1.5478	1.15717	0.000590022	-1.26135	0.691167
65378342	rs28495520	2.41149e-08	-0.918825	-4.69748e-10	1.39961e-06	1.11791	-4.69748e-10	0.00282793	0.996956	-4.69748e-10
65378454	rs71529135	1.07851e-08	-1.72349	-4.69748e-10	9.00278e-08	-1.62593	-4.69748e-10	0.000246145	-1.44442	-4.69748e-10
65379038	rs148167651	1.1792e-08	-1.63423	-4.69748e-10	8.86246e-08	-1.64163	-4.69748e-10	0.000200545	-1.64931	-4.69748e-10
65379377	rs1530051	0.000105764	-0.242656	7.70997	2.21045e-08	-1.66653	-1.36373	5.11145e-05	-1.46036	-1.55592
65379428	rs1530052	0.000102797	-0.252915	7.69177	2.2083e-08	-1.66437	-1.36686	5.12505e-05	-1.45595	-1.55767
65379655	rs1530053	1.1975e-08	-1.61883	-4.69748e-10	9.01885e-08	-1.62414	-4.69748e-10	0.000202686	-1.63869	-4.69748e-10
65379896	rs12544855	1.98722e-08	-0.116184	-0.996147	2.13575e-07	-1.66908	0.907025	0.00084292	-0.394449	0.180975
65380931	rs10504376	0.000155118	-0.195009	8.0453	2.41401e-08	-1.63881	-1.30336	5.46888e-05	-1.42775	-1.52094
65380939	rs149565692	1.31404e-08	-1.20788e-10	-1.52596	8.91616e-08	-1.20788e-10	-1.63559	0.00020339	-1.20788e-10	-1.63522
65381037	rs117552311	1.37419e-08	-1.48121	-4.69748e-10	1.48667e-07	-1.12434	-4.69748e-10	0.00029258	-1.27161	-4.69748e-10
65381546	rs62521251	4.13081e-08	-0.380596	-4.69748e-10	1.22289e-07	-1.31966	-4.69748e-10	0.000584003	-0.58044	-4.69748e-10
65382063	rs77471461	1.1055e-08	-1.69877	-4.69748e-10	9.67397e-08	-1.55402	-4.69748e-10	0.000184738	-1.73141	-4.69748e-10
65382377	rs72656409	0.000155459	-0.174329	8.02681	2.39371e-08	-1.6438	-1.30682	5.40819e-05	-1.43684	-1.523
65382510	rs72656411	0.000152277	-0.195009	8.02681	2.40569e-08	-1.63881	-1.30682	5.4576e-05	-1.42775	-1.523
65382664	rs117004166	1.59582e-08	-1.33168	-4.69748e-10	2.60297e-07	-0.56422	-4.69748e-10	0.000243362	-1.4558	-4.69748e-10
65385123	rs372940516	1.1745e-08	-1.20788e-10	-1.63822	9.85973e-08	-1.20788e-10	-1.535	0.000252123	-1.20788e-10	-1.42043
65385178	rs150940127	8.83186e-05	-0.195009	7.48206	2.21478e-08	-1.63881	-1.3895	5.1958e-05	-1.42775	-1.57216
65385280	rs118111776	1.1745e-08	-1.20788e-10	-1.63822	9.85973e-08	-1.20788e-10	-1.535	0.000252123	-1.20788e-10	-1.42043
65385358	rs16931253	0.000151291	-0.162898	7.9882	2.37025e-08	-1.64648	-1.31398	5.35864e-05	-1.44179	-1.52726
65386463	rs74586055	1.31422e-08	-1.20788e-10	-1.52583	8.85353e-08	-1.20788e-10	-1.64264	0.000204447	-1.20788e-10	-1.63003
65387348	rs16931257	1.73719e-05	-0.067327	5.72828	1.8622e-08	-1.69724	-1.50446	4.54539e-05	-1.52821	-1.60544
65387467	rs7836768	9.40175e-08	-1.3361	1.77793	2.97751e-08	-1.27453	-1.45784	3.71208e-05	-1.7059	-1.63027
65387986	rs12056689	4.81292e-09	-1.50514	-1.02521	1.97839e-08	-1.52263	-1.61855	3.97026e-05	-1.6971	-1.57183
65388392	rs79191605	1.18076e-08	-1.20788e-10	-1.63291	9.86157e-08	-1.20788e-10	-1.53481	0.00024777	-1.20788e-10	-1.43784
65388740	rs57824870	1.5486e-06	-0.83817	4.08162	2.17091e-08	-1.73073	-1.31758	4.73177e-05	-1.54439	-1.54907
65389957	rs28703225	1.54333e-05	-0.13392	5.67655	1.86838e-08	-1.68692	-1.51147	4.63995e-05	-1.50402	-1.60904
65391041	rs76335191	1.08686e-08	-1.71578	-4.69748e-10	9.28922e-08	-1.5946	-4.69748e-10	0.000185434	-1.72765	-4.69748e-10
65391149	rs921498	6.27067e-05	-0.14201	7.08658	2.09084e-08	-1.65126	-1.43463	4.9704e-05	-1.45066	-1.5936
65392030	rs16931267	1.56602e-08	-0.193346	-1.15719	1.54559e-07	-1.68348	0.598011	0.000600551	-0.464565	-0.087932
65393061	rs78164175	1.18429e-08	-1.20788e-10	-1.62993	9.92508e-08	-1.20788e-10	-1.52839	0.000254607	-1.20788e-10	-1.41062
65393079	rs10504377	1.74893e-05	-0.145596	5.81329	1.90771e-08	-1.68494	-1.49261	4.70682e-05	-1.49958	-1.59916
65393213	rs12682100	1.291e-06	-0.849759	3.91128	2.08733e-08	-1.73037	-1.3572	4.65985e-05	-1.53903	-1.56975
65393323	rs16931273	6.32864e-05	-0.0977093	7.05148	2.05978e-08	-1.66083	-1.44002	4.86813e-05	-1.46885	-1.5962
65393486	rs10504378	2.11488e-09	-1.72778	-1.62488	1.92692e-08	-1.72975	-1.43779	4.07937e-05	-1.67414	-1.56767
65393722	rs188347468	3.40501e-07	-1.20788e-10	1.72876	5.66495e-07	-1.20788e-10	0.213424	0.000866036	-1.20788e-10	-0.186418
65394150	rs72656414	2.77236e-08	-0.779369	-4.69748e-10	9.48173e-08	-1.57409	-4.69748e-10	0.000501999	-0.731747	-4.69748e-10
65395784	rs75143900	1.9087e-08	-1.20788e-10	-1.15265	1.02254e-07	-1.20788e-10	-1.49859	0.000203953	-1.20788e-10	-1.63246
65395882	rs146559105	1.07192e-08	-1.72962	-4.69748e-10	8.19048e-08	-1.72049	-4.69748e-10	0.000185541	-1.72707	-4.69748e-10
65396027	rs958050	1.36038e-06	-0.814769	3.92863	2.10585e-08	-1.73122	-1.34752	4.61284e-05	-1.55488	-1.56404
65396439	rs149500636	1.09341e-08	-1.70977	-4.69748e-10	1.05722e-07	-1.46523	-4.69748e-10	0.000235543	-1.48845	-4.69748e-10
65397179	rs116174306	1.18414e-08	-1.20788e-10	-1.63005	8.96395e-08	-1.20788e-10	-1.63025	0.000215483	-1.20788e-10	-1.57746
65397684	rs4633099	7.01226e-05	-0.251759	7.3081	2.25227e-08	-1.62519	-1.38633	5.08007e-05	-1.45196	-1.57047
65398960	rs73234047	1.21264e-08	-1.20788e-10	-1.60627	8.86234e-08	-1.20788e-10	-1.64165	0.000208306	-1.20788e-10	-1.61134
65399501	rs111850655	6.63933e-08	0.0939419	-4.69748e-10	6.95612e-07	0.418748	-4.69748e-10	0.00075126	-0.328593	-4.69748e-10
65399788	rs16931280	8.61034e-06	-0.257039	5.2161	1.89546e-08	-1.68828	-1.49571	3.63347e-05	-1.73115	-1.62642
65399964	rs7819629	4.34101e-09	-1.71399	-0.919554	2.78749e-08	-1.56941	-1.2289	4.15165e-05	-1.72515	-1.4991
65400070	rs78461165	4.22441e-09	-1.69711	-0.963667	2.87453e-08	-1.52373	-1.24384	4.0837e-05	-1.73074	-1.51002
65400656	rs10957315	4.3824e-09	-1.69843	-0.925631	2.95026e-08	-1.527	-1.21457	4.15499e-05	-1.73054	-1.49291
65400793	rs1451866	1.84471e-08	-1.21959	0.0328403	7.52702e-08	-0.163527	-1.64143	3.72998e-05	-1.70357	-1.62779
65401078	rs13439473	5.08313e-08	-0.786903	0.613761	1.63915e-08	-1.7314	-1.59788	3.83002e-05	-1.72861	-1.57628
65401237	rs13438939	5.22984e-08	-0.810257	0.665569	1.62783e-08	-1.73135	-1.60486	3.79311e-05	-1.72975	-1.58483
65402084	rs3862072	1.67542e-08	-1.28519	0.00218848	6.69428e-08	-0.280039	-1.64217	3.69094e-05	-1.71715	-1.62473
65402555	rs7815546	1.69197e-08	-1.27491	0.00174156	6.81917e-08	-0.261547	-1.64217	3.69808e-05	-1.71526	-1.62469
65403087	rs10100650	5.12821e-08	-0.821277	0.656964	1.62984e-08	-1.73123	-1.60374	3.79666e-05	-1.73018	-1.58345
65403099	rs10100653	5.06709e-08	-0.821277	0.644974	1.63242e-08	-1.73123	-1.60216	3.80405e-05	-1.73018	-1.58151
65403455	rs10103787	5.06844e-08	-0.810257	0.634222	1.63458e-08	-1.73135	-1.60072	3.81247e-05	-1.72975	-1.57974
65403562	rs10103906	1.728e-08	-1.31632	0.064221	6.33713e-08	-0.336634	-1.6404	3.65067e-05	-1.72225	-1.6306
65404254	rs7821051	1.80338e-08	-1.26347	0.0540674	6.97006e-08	-0.241071	-1.64076	3.68764e-05	-1.71305	-1.62972
65404677	rs57377912	4.42282e-09	-1.70569	-0.909189	2.93256e-08	-1.54574	-1.20184	4.19369e-05	-1.72884	-1.48534
65404793	rs7825399	1.82246e-08	-1.25295	0.0540674	7.10187e-08	-0.222337	-1.64076	3.69551e-05	-1.71092	-1.62972
65405455	rs144409224	1.80523e-08	-0.595136	-0.613242	6.92992e-08	-1.72576	-0.161854	0.000418805	-0.617612	-0.295328
65405690	rs140285591	4.46533e-09	-1.7067	-0.89861	2.94864e-08	-1.54848	-1.19363	4.21579e-05	-1.7285	-1.48042
65405708	rs139796554	1.82983e-06	-0.430968	3.84129	1.8373e-08	-1.6999	-1.51526	3.69824e-05	-1.71648	-1.62342
65405817	rs4437693	1.83953e-08	-1.25295	0.0633895	7.10424e-08	-0.222337	-1.64043	3.69254e-05	-1.71092	-1.63053
65405989	rs10112285	1.84984e-06	-0.42009	3.84129	1.84045e-08	-1.69819	-1.51526	3.69402e-05	-1.71762	-1.62342
65406733	rs1597728	1.83953e-08	-1.25295	0.0633895	7.10424e-08	-0.222337	-1.64043	3.69254e-05	-1.71092	-1.63053
65407392	rs1584693	2.00193e-08	-1.23155	0.126596	7.39948e-08	-0.184521	-1.63753	3.69209e-05	-1.7063	-1.63526
65407402	rs1584694	1.93259e-08	-1.31025	0.170045	6.44318e-08	-0.325526	-1.63491	3.62776e-05	-1.72133	-1.63781
65408315	rs78345252	8.46025e-07	2.63889	-4.69748e-10	7.79536e-07	0.532655	-4.69748e-10	0.00138713	0.28465	-4.69748e-10
65408331	rs7815206	2.08139e-09	-1.73033	-1.63828	1.07383e-07	0.082566	-1.53221	3.74691e-05	-1.71736	-1.60947
65408378	rs75080321	3.63576e-08	-1.20788e-10	-0.508251	1.67393e-07	-1.20788e-10	-1.0057	0.000371781	-1.20788e-10	-1.03204
65408628	rs10102719	1.97076e-08	-1.27927	0.158616	6.81039e-08	-0.269363	-1.63565	3.64915e-05	-1.71607	-1.6372
65408812	rs10103050	1.80458e-06	-0.430968	3.82739	1.83343e-08	-1.6999	-1.51737	3.69521e-05	-1.71648	-1.62424
65408921	rs10103390	1.88741e-06	-0.386089	3.82739	1.84687e-08	-1.69259	-1.51737	3.67904e-05	-1.72087	-1.62424
65409152	rs146130893	1.23537e-07	-1.20788e-10	0.714883	2.73929e-07	-1.20788e-10	-0.513176	0.000457743	-1.20788e-10	-0.824038
65409386	rs111685946	4.3825e-09	-1.70212	-0.921917	2.93121e-08	-1.53635	-1.2117	4.16509e-05	-1.72982	-1.49121
65409666	rs72656418	2.11152e-08	-0.530015	-0.521648	7.77374e-08	-1.72032	-0.0523888	0.000495909	-0.553129	-0.190823
65409919	rs6993238	1.93766e-08	-1.28938	0.151794	6.68657e-08	-0.287599	-1.63576	3.64587e-05	-1.71789	-1.63628
65410572	rs62519773	2.21028e-09	-1.7313	-1.57724	1.05268e-07	-0.143375	-1.32616	6.41834e-05	-1.60608	-1.18252
65410757	rs13276064	2.37897e-08	-1.28938	0.356979	6.82442e-08	-0.287599	-1.61535	3.64442e-05	-1.71789	-1.63668
65410765	rs145219445	1.18873e-08	-1.20788e-10	-1.62619	9.58236e-08	-1.20788e-10	-1.56353	0.000226858	-1.20788e-10	-1.52602
65411168	rs140215595	1.07381e-08	-1.72785	-4.69748e-10	2.58766e-07	-0.570121	-4.69748e-10	0.000354497	-1.07965	-4.69748e-10
65411245	rs7829761	3.10186e-08	-1.15881	0.491746	8.77085e-08	-0.0547935	-1.59723	3.77399e-05	-1.69238	-1.62725
65411492	rs138464980	1.6367e-08	-1.30639	-4.69748e-10	1.15592e-07	-1.37597	-4.69748e-10	0.000342601	-1.11378	-4.69748e-10
65411661	rs2010074	8.86755e-07	-0.894782	3.5807	1.82738e-08	-1.72736	-1.49322	3.90399e-05	-1.66346	-1.62231
65412042	rs2218914	4.50993e-09	-0.97844	-1.61693	1.6149e-08	-1.72991	-1.61427	6.76066e-05	-1.0939	-1.64274
65413828	rs35909027	4.15097e-09	-1.04142	-1.63689	1.5921e-08	-1.73141	-1.62699	6.40967e-05	-1.15174	-1.63821
65414856	rs79637966	2.19951e-09	-1.73136	-1.58206	9.74915e-08	-0.166361	-1.37992	5.45855e-05	-1.6266	-1.32398
65415583	rs72656420	6.42454e-07	-0.753689	3.11733	1.70107e-08	-1.72845	-1.56375	3.81641e-05	-1.66925	-1.63919
65415588	rs56825365	4.12448e-09	-1.04624	-1.63848	1.58787e-08	-1.7314	-1.62967	6.45218e-05	-1.14677	-1.63658
65415837	rs7007695	9.03497e-08	-1.72878	2.13081	4.88829e-08	-0.916835	-1.31978	5.01819e-05	-1.48411	-1.55058
65416651	rs80028809	3.4979e-09	-1.73135	-1.11814	2.64716e-08	-1.62708	-1.22289	4.23029e-05	-1.69189	-1.5136
65416732	rs78756977	3.4979e-09	-1.73135	-1.11814	2.64716e-08	-1.62708	-1.22289	4.23029e-05	-1.69189	-1.5136
65416776	rs62519776	2.22395e-09	-1.73116	-1.57121	1.00838e-07	-0.145058	-1.36748	5.55567e-05	-1.62103	-1.31191
65416830	rs62519777	3.26004e-08	-0.61733	-4.69748e-10	9.02887e-08	-1.62303	-4.69748e-10	0.000440508	-0.862417	-4.69748e-10
65417672	rs77318869	1.17052e-08	-1.20788e-10	-1.64162	9.50712e-08	-1.20788e-10	-1.57142	0.000247943	-1.20788e-10	-1.43715
65417993	rs74353349	3.48787e-09	-1.73141	-1.12095	2.62881e-08	-1.63153	-1.2254	4.23633e-05	-1.68907	-1.51499
65418417	rs62519778	4.05196e-09	-1.06157	-1.64089	1.58078e-08	-1.7313	-1.63424	6.3278e-05	-1.1702	-1.63261
65418895	rs10093717	1.28315e-08	-1.73136	0.181605	2.56418e-08	-1.42512	-1.4567	5.47175e-05	-1.60954	-1.33862
65419106	rs10094292	1.73117e-08	-1.72101	0.470736	2.90293e-08	-1.13019	-1.62755	3.98479e-05	-1.62249	-1.64278
65419926	rs7812401	1.74965e-08	-1.71422	0.474568	2.91729e-08	-1.128	-1.62481	3.9444e-05	-1.63284	-1.64263
65419954	rs7831001	1.82713e-08	-1.71771	0.521385	2.99396e-08	-1.1066	-1.62026	3.94947e-05	-1.63221	-1.64197
65419958	rs184956391	1.11344e-08	-1.69161	-4.69748e-10	9.03167e-08	-1.62272	-4.69748e-10	0.000207298	-1.61619	-4.69748e-10
65420445	rs7813266	2.71587e-08	-1.72509	0.925135	4.64823e-08	-1.10667	-1.18031	6.23374e-05	-1.59991	-1.21787
65421267	rs72656423	5.82508e-07	-0.434975	2.70066	1.68981e-08	-1.68971	-1.60913	3.62818e-05	-1.71767	-1.64136
65421349	rs62519779	2.74266e-07	-0.839817	2.35226	8.68552e-08	-0.29299	-1.36881	4.27807e-05	-1.68457	-1.50969
65422363	rs16931290	5.82508e-07	-0.434975	2.70066	1.68981e-08	-1.68971	-1.60913	3.62818e-05	-1.71767	-1.64136
65422496	rs896493	2.63642e-07	-0.907218	2.38016	8.63076e-08	-0.306656	-1.36147	4.2755e-05	-1.6903	-1.50456
65422562	rs36110523	4.49889e-09	-0.963551	-1.63427	1.60228e-08	-1.72918	-1.62286	6.87229e-05	-1.0802	-1.64007
65423324	rs6997341	8.48229e-08	-1.70108	2.03999	6.12328e-08	-0.665399	-1.34596	4.47424e-05	-1.58511	-1.56431
65423955	rs62519782	2.8589e-08	-0.748633	-4.69748e-10	8.40085e-08	-1.69513	-4.69748e-10	0.000367949	-1.0424	-4.69748e-10
65424275	rs13248704	1.72731e-08	-1.66649	0.413992	3.74855e-08	-0.869936	-1.63215	3.68787e-05	-1.69999	-1.64272
65424401	rs189996290	1.19858e-08	-1.20788e-10	-1.61793	8.91417e-08	-1.20788e-10	-1.63582	0.000202372	-1.20788e-10	-1.64024
65425528	rs4357325	4.79578e-09	-0.908176	-1.62574	1.62841e-08	-1.72527	-1.61058	7.21413e-05	-1.02913	-1.64259
65426278	rs28790340	5.79698e-07	-0.346602	2.60745	1.7056e-08	-1.67267	-1.61687	3.60903e-05	-1.72516	-1.63916
65426286	rs75537351	1.4138e-08	-1.45279	-4.69748e-10	9.35962e-08	-1.58705	-4.69748e-10	0.000219701	-1.55808	-4.69748e-10
65426501	rs75091736	3.42964e-09	-1.73111	-1.13809	2.44536e-08	-1.64476	-1.2845	4.13632e-05	-1.67889	-1.54907
65426758	rs192367354	3.60842e-08	-1.20788e-10	-0.515799	2.85849e-07	-1.20788e-10	-0.470579	0.000585125	-1.20788e-10	-0.578519
65426898	rs72656432	5.04954e-07	-0.457639	2.58045	1.66666e-08	-1.69369	-1.61894	3.64811e-05	-1.71522	-1.63833
65427015	rs78762561	3.9063e-09	-1.73102	-1.00805	2.81803e-08	-1.64619	-1.14123	4.5058e-05	-1.67776	-1.46463
65427707	rs10108174	5.78339e-07	-0.392116	2.65062	1.7012e-08	-1.68174	-1.61039	3.61399e-05	-1.7217	-1.64125
65428080	rs62519783	2.75449e-09	-1.4978	-1.59062	2.1344e-08	-1.48719	-1.57809	4.33097e-05	-1.54444	-1.63752
65428200	rs62519784	1.32357e-07	-1.12085	1.9047	1.07368e-07	-0.0286958	-1.42109	4.39289e-05	-1.6241	-1.54368
65428253	rs147940267	1.6894e-08	-1.27469	-4.69748e-10	1.93962e-07	-0.858384	-4.69748e-10	0.00023575	-1.48757	-4.69748e-10
65428296	rs13270248	3.22409e-09	-1.62212	-1.30888	2.88799e-08	-1.69507	-1.06783	5.16353e-05	-1.64642	-1.35972
65428397	rs62519785	2.6513e-09	-1.72133	-1.40528	1.64694e-07	0.0749861	-1.09694	8.03913e-05	-1.55773	-1.00571
65428419	rs149131407	6.03287e-08	-0.00184684	-4.69748e-10	1.16229e-07	-1.37048	-4.69748e-10	0.000972524	-0.0704501	-4.69748e-10
65429032	rs138116723	1.25812e-08	-1.20788e-10	-1.56945	9.74923e-08	-1.20788e-10	-1.54627	0.000201913	-1.20788e-10	-1.64251
65430463	rs144970210	1.38582e-08	-1.20788e-10	-1.47278	1.11743e-07	-1.20788e-10	-1.40985	0.000326771	-1.20788e-10	-1.16109
65430477	rs117024833	1.54796e-08	-1.20788e-10	-1.36213	1.26895e-07	-1.20788e-10	-1.28268	0.000389975	-1.20788e-10	-0.984262
65430892	rs10504379	4.65045e-07	0.26698	1.7735	4.24742e-07	1.00935	-1.08392	0.000400002	0.582509	-1.54139
65430900	rs10504380	3.84165e-09	-1.24538	-1.51038	1.96429e-08	-1.69109	-1.45724	5.08626e-05	-1.49133	-1.52989
65431731	rs62519787	3.01894e-09	-1.64571	-1.35104	1.46102e-07	-0.139324	-1.00242	5.47276e-05	-1.73136	-1.21662
65432449	rs7017425	3.56404e-09	-1.27638	-1.55438	7.54757e-08	-0.197709	-1.60452	4.18419e-05	-1.65411	-1.56234
65432577	rs62519788	3.73395e-09	-1.26423	-1.51996	1.95312e-08	-1.68541	-1.46862	4.97545e-05	-1.50452	-1.53872
65433459	rs78609617	1.17111e-08	-1.20788e-10	-1.64112	8.87936e-08	-1.20788e-10	-1.63973	0.000204367	-1.20788e-10	-1.63043
65434115	rs57604792	3.45068e-09	-1.62791	-1.23517	1.67832e-07	-0.194703	-0.808376	6.3417e-05	-1.73089	-1.06972
65434288	rs17272476	3.41379e-09	-1.28935	-1.58448	1.81968e-08	-1.67708	-1.54772	4.61203e-05	-1.52192	-1.59717
65434821	rs62519790	2.50947e-09	-1.68348	-1.4981	1.98923e-07	0.37977	-1.2129	7.75883e-05	-1.44432	-1.15461
65436090	rs1376771	3.36479e-07	-0.10353	1.82041	2.38919e-07	0.390736	-1.04066	0.000257721	0.127691	-1.52616
65436470	rs75041056	1.65998e-08	-1.29227	-4.69748e-10	1.50647e-07	-1.11111	-4.69748e-10	0.000261093	-1.38547	-4.69748e-10
65436968	rs1451865	2.71562e-09	-1.69975	-1.40289	4.04231e-08	-1.60891	-0.817737	3.90563e-05	-1.65993	-1.62541
65436994	rs142034611	1.07181e-08	-1.72972	-4.69748e-10	9.18995e-08	-1.60535	-4.69748e-10	0.000185313	-1.7283	-4.69748e-10
65437181	rs181819177	4.97368e-08	-1.20788e-10	-0.194908	6.28189e-07	-1.20788e-10	0.316797	0.0011836	-1.20788e-10	0.125968
65437437	rs77772931	7.74359e-08	0.500231	-0.252435	3.6019e-07	1.2521	-1.49151	0.000533241	0.965987	-1.63736
65437506	rs7813444	2.07042e-08	0.205308	-1.27662	9.51606e-06	4.54658	-1.51189	0.000237296	0.161721	-1.64276
65437964	rs62519792	1.69873e-08	-1.26919	-4.69748e-10	1.76368e-05	3.6517	-4.69748e-10	0.000493648	-0.748522	-4.69748e-10
65438121	rs7814393	1.54147e-08	0.101035	-1.46737	2.36599e-06	2.97444	-1.33153	0.00017575	-0.177723	-1.60356
65438172	rs7832902	1.56504e-08	0.119486	-1.47065	2.44768e-06	3.00398	-1.32712	0.000179043	-0.16073	-1.60199
65438252	rs77339842	8.0883e-08	0.520064	-0.228715	3.71462e-07	1.27502	-1.48362	0.000544244	0.987787	-1.63873
65438669	rs139639129	1.74993e-08	-1.23949	-4.69748e-10	4.92717e-07	0.0738913	-4.69748e-10	0.000392965	-0.976626	-4.69748e-10
65438893	rs1451864	1.74133e-08	-1.24442	-4.69748e-10	1.74528e-07	-0.963956	-4.69748e-10	0.000276808	-1.32702	-4.69748e-10
65439493	rs16931296	7.74641e-08	0.509665	-0.261504	3.63055e-07	1.26301	-1.49449	0.000539113	0.976357	-1.63678
65440217	rs7824378	2.45476e-09	-1.71731	-1.48632	3.81069e-08	-1.48236	-1.00329	4.22476e-05	-1.56408	-1.64272
65440399	rs62519793	1.82747e-08	-1.19614	-4.69748e-10	2.24842e-05	3.89453	-4.69748e-10	0.000548462	-0.643227	-4.69748e-10
65441189	rs76699825	1.07062e-08	-1.73083	-4.69748e-10	1.85013e-07	-0.905617	-4.69748e-10	0.00019857	-1.6592	-4.69748e-10
65441364	rs11990980	1.52693e-08	0.137389	-1.5132	2.81534e-06	3.0792	-1.26241	0.000188375	-0.135121	-1.57679
65441785	rs62519794	1.84457e-08	-1.18682	-4.69748e-10	2.42095e-05	3.96846	-4.69748e-10	0.000557135	-0.627538	-4.69748e-10
65442264	rs73689529	7.34006e-08	0.559711	-0.365434	3.02734e-07	1.11349	-1.52668	0.000512673	0.919314	-1.63002
65442286	rs72656438	1.51731e-07	0.920452	-4.69748e-10	1.52847e-07	-1.09661	-4.69748e-10	0.00245877	0.857072	-4.69748e-10
65442308	rs1597727	1.63493e-08	0.21689	-1.52436	3.11029e-06	3.15903	-1.2426	0.000202562	-0.0709024	-1.56839
65442754	rs11996600	1.7347e-08	0.276123	-1.52436	3.41542e-06	3.25261	-1.2426	0.000213955	-0.0161854	-1.56839
65442777	rs80026880	2.51997e-09	-1.71561	-1.4618	4.08781e-08	-1.46083	-0.954622	4.22585e-05	-1.5652	-1.64135
65443596	rs75395593	1.58374e-08	-1.20788e-10	-1.33928	8.89996e-08	-1.20788e-10	-1.63741	0.000216203	-1.20788e-10	-1.57413
65443877	rs35318455	1.09429e-08	-1.70896	-4.69748e-10	1.7181e-07	-0.979656	-4.69748e-10	0.000240489	-1.46767	-4.69748e-10
65445215	rs62519795	1.89738e-08	-1.1586	-4.69748e-10	2.6503e-05	4.05897	-4.69748e-10	0.000579891	-0.587506	-4.69748e-10
65446330	rs12056827	4.14008e-09	-1.23962	-1.44132	2.68084e-07	0.395824	-0.930567	4.73928e-05	-1.4531	-1.63877
65446429	rs10957316	4.23105e-09	-1.22151	-1.43769	2.80225e-07	0.433316	-0.923769	4.80701e-05	-1.43943	-1.63825
65446522	rs17357494	2.4904e-08	-0.886625	-4.69748e-10	8.10589e-08	-1.73087	-4.69748e-10	0.000366556	-1.04619	-4.69748e-10
65446636	rs7012569	4.33218e-09	-1.21233	-1.42325	2.93326e-07	0.452182	-0.896941	4.85198e-05	-1.43248	-1.63589
65446638	rs6992228	4.34695e-09	-1.21233	-1.41985	2.95169e-07	0.452182	-0.890679	4.85496e-05	-1.43248	-1.63528
65446689	rs9643569	6.37268e-08	0.441235	-0.388284	3.24196e-07	1.18382	-1.52852	0.000504637	0.901086	-1.62759
65447027	rs62519796	1.96814e-08	-1.12198	-4.69748e-10	2.97385e-05	4.17415	-4.69748e-10	0.000610544	-0.535996	-4.69748e-10
65447293	rs74304928	6.26973e-08	0.411558	-0.374894	3.14511e-07	1.14943	-1.52445	0.000487714	0.868409	-1.62903
65447831	rs1451863	4.2081e-09	-1.23061	-1.43404	2.76894e-07	0.41453	-0.916938	4.77675e-05	-1.44631	-1.63769
65448361	rs17272664	1.23008e-08	-1.59199	-4.69748e-10	8.10952e-08	-1.73042	-4.69748e-10	0.000203886	-1.63278	-4.69748e-10
65448437	rs12056691	2.6056e-09	-1.71547	-1.42852	4.28731e-08	-1.47673	-0.891073	4.22148e-05	-1.57048	-1.6371
65449049	rs6472145	3.09612e-08	-0.668919	-4.69748e-10	2.5247e-07	-0.594751	-4.69748e-10	0.000379123	-1.01249	-4.69748e-10
65449138	rs186657262	1.68272e-08	-1.20788e-10	-1.27866	1.19985e-07	-1.20788e-10	-1.33868	0.000239379	-1.20788e-10	-1.4723
65449168	rs6472146	4.21556e-09	-1.23962	-1.42325	2.77252e-07	0.395824	-0.896941	4.75296e-05	-1.4531	-1.63589
65449390	rs149937097	1.08184e-08	-1.72041	-4.69748e-10	2.15634e-07	-0.752461	-4.69748e-10	0.000208725	-1.60933	-4.69748e-10
65450190	rs76458112	1.67701e-08	-1.20788e-10	-1.28206	8.85476e-08	-1.20788e-10	-1.6425	0.000224628	-1.20788e-10	-1.5359
65450254	rs6981465	2.62896e-09	-1.72131	-1.41376	4.52562e-08	-1.45007	-0.863634	4.32375e-05	-1.54915	-1.63449
65450402	rs144599073	1.16992e-08	-1.20788e-10	-1.64214	1.73193e-07	-1.20788e-10	-0.971639	0.000307146	-1.20788e-10	-1.22302
65450645	rs117400139	1.2131e-08	-1.60589	-4.69748e-10	8.11748e-08	-1.72944	-4.69748e-10	0.000203009	-1.63709	-4.69748e-10
65450651	rs146679081	1.16916e-08	-1.20788e-10	-1.64279	1.80516e-07	-1.20788e-10	-0.930224	0.000317414	-1.20788e-10	-1.19014
65451171	rs16931298	4.32821e-09	-1.23962	-1.39688	2.90879e-07	0.395824	-0.848962	4.77816e-05	-1.4531	-1.6306
65451299	rs79435239	1.07675e-08	-1.72513	-4.69748e-10	8.54325e-08	-1.67832	-4.69748e-10	0.000200224	-1.65091	-4.69748e-10
65451769	rs1530896	2.67419e-09	-1.72025	-1.39776	4.6348e-08	-1.45551	-0.834358	4.31896e-05	-1.55352	-1.63122
65451979	rs1968677	2.68485e-09	-1.72025	-1.39378	4.66835e-08	-1.45551	-0.827145	4.32275e-05	-1.55352	-1.63035
65452012	rs71529140	1.11705e-08	-1.68838	-4.69748e-10	2.02549e-07	-0.815062	-4.69748e-10	0.000227272	-1.5242	-4.69748e-10
65452653	rs62519797	1.93953e-08	-1.13662	-4.69748e-10	2.84081e-05	4.12839	-4.69748e-10	0.00059813	-0.556538	-4.69748e-10
65453371	rs118179493	2.71164e-09	-1.71796	-1.38614	4.68274e-08	-1.46622	-0.813351	4.29333e-05	-1.56211	-1.62859
65453506	rs7831241	4.2956e-09	-1.27574	-1.36833	2.83646e-07	0.319966	-0.798284	4.68339e-05	-1.4801	-1.62364
65453527	rs7831363	1.51816e-08	0.195427	-1.577	3.51012e-06	3.17205	-1.13469	0.000210718	-0.0814479	-1.51838
65453835	rs62519798	4.12525e-09	-1.32776	-1.35676	2.61577e-07	0.207815	-0.767131	4.53049e-05	-1.51833	-1.6186
65454912	rs75933402	1.22133e-08	-1.20788e-10	-1.59913	8.97238e-08	-1.20788e-10	-1.62931	0.000210572	-1.20788e-10	-1.60052
65455203	rs62519799	4.06217e-09	-1.36045	-1.33949	2.4793e-07	0.135346	-0.748243	4.43877e-05	-1.54189	-1.61549
65456189	rs74660726	1.15023e-08	-1.65911	-4.69748e-10	8.11035e-08	-1.73032	-4.69748e-10	0.000191073	-1.69769	-4.69748e-10
65456240	rs16931302	4.55551e-09	-1.26705	-1.31826	3.18529e-07	0.338344	-0.700675	4.79501e-05	-1.47364	-1.60654
65456275	rs16931304	4.45607e-09	-1.29371	-1.31368	3.03324e-07	0.281634	-0.692877	4.70846e-05	-1.4934	-1.605
65457368	rs76285150	1.15224e-08	-1.65736	-4.69748e-10	9.21998e-08	-1.60209	-4.69748e-10	0.000232231	-1.50261	-4.69748e-10
65457398	rs10097877	4.88957e-08	0.0467962	-0.258761	9.37733e-08	-0.0916438	-1.49352	9.72871e-05	-0.735887	-1.63679
65459657	rs57145012	4.74906e-08	-0.0461083	-0.195015	9.97695e-08	-0.0510773	-1.4721	9.52259e-05	-0.753871	-1.64022
65460776	rs10100598	1.55151e-08	0.233978	-1.59382	2.53569e-06	2.77591	-1.06373	0.000136788	-0.552644	-1.47927
65461549	rs78838683	4.61589e-08	-0.0557832	-0.21378	9.86022e-08	-0.0607379	-1.47421	9.45084e-05	-0.761236	-1.64042
65462235	rs6990308	1.87304e-08	0.387857	-1.55936	3.42466e-06	3.19031	-1.17759	0.000149167	-0.411286	-1.534
65462765	rs6995055	4.4546e-08	0.231085	-0.536218	1.23661e-07	0.225723	-1.53422	0.000119431	-0.540245	-1.62736
65462873	rs1376770	2.14525e-07	2.09547	-0.828701	3.39618e-05	5.92929	-1.62234	0.000345954	0.440569	-1.54461
65462878	rs1376769	2.20377e-07	2.12239	-0.828701	3.52794e-05	5.96735	-1.62234	0.000353045	0.460858	-1.54461
65463084	rs72656439	3.47818e-07	1.75003	-4.69748e-10	2.36065e-07	-0.661937	-4.69748e-10	0.00558419	1.67735	-4.69748e-10
65463442	rs6996198	5.83947e-08	0.627277	-0.661707	0.000127301	7.22004	-1.59177	0.000541731	0.931702	-1.58728
65463991	rs1451862	2.12999e-07	2.04434	-0.784709	3.18259e-05	5.85687	-1.61488	0.000328104	0.40209	-1.55911
65464495	rs62519821	4.23061e-08	0.9731	-1.32982	1.04995e-05	4.06549	-0.932455	0.000509702	0.199147	-0.915666
65464841	rs1349560	3.5975e-08	-0.518829	-4.69748e-10	8.61699e-07	0.632862	-4.69748e-10	0.00055819	-0.625645	-4.69748e-10
65465027	rs76647437	1.27158e-08	-1.09212	-0.466691	4.87952e-08	-0.77866	-1.45975	3.85323e-05	-1.65652	-1.64233
65465177	rs72656440	1.82935e-08	-1.19511	-4.69748e-10	1.0163e-07	-1.50471	-4.69748e-10	0.000304475	-1.23176	-4.69748e-10
65466394	rs77510848	1.38573e-08	-1.04002	-0.432819	5.207e-08	-0.715286	-1.45817	3.92431e-05	-1.63801	-1.64256
65466539	rs73689539	6.84621e-09	-0.909342	-1.26862	1.07256e-07	-0.815163	-0.635666	6.38151e-05	-1.20073	-1.59363
65466982	rs10441560	6.22314e-09	-1.03835	-1.23503	9.21592e-08	-1.0215	-0.581024	5.70239e-05	-1.32588	-1.58099
65467106	rs10441541	1.37359e-08	0.14787	-1.62951	3.09504e-06	2.84478	-0.933266	0.0001379	-0.604558	-1.41926
65467510	rs10441561	3.27379e-09	-1.69199	-1.22372	5.5323e-08	-1.5423	-0.570555	4.20056e-05	-1.63171	-1.58083
65467796	rs62519822	3.51048e-08	-0.543315	-4.69748e-10	7.78017e-05	5.13587	-4.69748e-10	0.00163641	0.449917	-4.69748e-10
65468617	rs77020428	3.64088e-08	-0.506843	-4.69748e-10	8.43061e-08	-1.69159	-4.69748e-10	0.000188238	-1.71264	-4.69748e-10
65470128	rs16931308	3.10793e-08	-0.665111	-4.69748e-10	8.30346e-08	-1.70679	-4.69748e-10	0.00018579	-1.72573	-4.69748e-10
65470406	rs7005421	3.22002e-09	-1.69876	-1.2335	5.47856e-08	-1.53637	-0.586245	4.24531e-05	-1.61738	-1.58456
65470834	rs7009638	1.37606e-08	0.14787	-1.62772	3.05618e-06	2.84478	-0.9459	0.000136929	-0.604558	-1.42633
65470953	rs7009901	3.22002e-09	-1.69876	-1.2335	5.47856e-08	-1.53637	-0.586245	4.24531e-05	-1.61738	-1.58456
65471503	rs4367588	3.89874e-09	-1.1554	-1.5856	2.66627e-08	-1.65498	-1.1878	3.91394e-05	-1.73064	-1.55257
65472343	rs78873350	3.24834e-08	-0.620924	-4.69748e-10	8.27784e-08	-1.70988	-4.69748e-10	0.000186051	-1.72432	-4.69748e-10
65473329	rs16931320	3.21404e-09	-1.70062	-1.2335	5.50404e-08	-1.53173	-0.586245	4.26043e-05	-1.61383	-1.58456
65473777	rs116940564	1.19497e-08	-1.62095	-4.69748e-10	9.77588e-08	-1.54354	-4.69748e-10	0.000237646	-1.47956	-4.69748e-10
65475006	rs61185402	6.99314e-09	-0.916664	-1.24006	1.11497e-07	-0.822893	-0.589152	6.41225e-05	-1.20661	-1.58294
65475054	rs1979164	1.33362e-08	0.107757	-1.61893	2.72516e-06	2.78206	-0.997826	0.000129018	-0.63557	-1.45482
65475370	rs12681771	6.42538e-09	-1.00036	-1.24104	9.94905e-08	-0.95473	-0.571251	5.93517e-05	-1.29225	-1.57462
65475740	rs138147466	1.79648e-08	-1.10334	-0.109901	5.19417e-08	-0.792367	-1.38355	3.84792e-05	-1.66032	-1.63991
65475747	rs12547983	1.33528e-08	0.107757	-1.61769	2.70792e-06	2.78206	-1.00417	0.000128578	-0.63557	-1.45824
65476592	rs7833687	1.33697e-08	0.107757	-1.61642	2.69087e-06	2.78206	-1.01049	0.000128143	-0.63557	-1.46163
65476857	rs7817608	3.20824e-09	-1.70243	-1.2335	5.52993e-08	-1.52704	-0.586245	4.27583e-05	-1.61022	-1.58456
65477046	rs139404963	6.83765e-09	-0.944181	-1.23503	1.09186e-07	-0.851964	-0.581024	6.28472e-05	-1.22864	-1.58099
65477234	rs193139363	1.20556e-08	-1.61212	-4.69748e-10	1.41907e-07	-1.17087	-4.69748e-10	0.000202764	-1.6383	-4.69748e-10
65478711	rs7006309	1.27163e-08	0.0627674	-1.62154	2.50865e-06	2.73605	-1.03459	0.000120672	-0.665296	-1.49198
65478749	rs6986408	3.20263e-09	-1.70418	-1.2335	5.55626e-08	-1.52229	-0.586245	4.29152e-05	-1.60656	-1.58456
65478768	rs7006461	3.18689e-09	-1.70911	-1.2335	5.63785e-08	-1.50771	-0.586245	4.34038e-05	-1.59524	-1.58456
65478904	rs113169174	3.06334e-08	-0.679562	-4.69748e-10	8.28559e-08	-1.70894	-4.69748e-10	0.000185602	-1.72674	-4.69748e-10
65479325	rs62519824	3.35919e-08	-0.58737	-4.69748e-10	6.99419e-05	5.02938	-4.69748e-10	0.00154136	0.390077	-4.69748e-10
65479524	rs77187127	1.40926e-08	-1.456	-4.69748e-10	8.61129e-08	-1.67039	-4.69748e-10	0.000221704	-1.549	-4.69748e-10
65479683	rs17358093	3.25846e-08	-1.26794	0.650126	3.35241e-07	-1.47903	1.16784	0.00104705	-1.3066	1.30998
65479707	rs62519825	3.35919e-08	-0.58737	-4.69748e-10	6.99419e-05	5.02938	-4.69748e-10	0.00154136	0.390077	-4.69748e-10
65479788	rs62519826	3.3211e-08	-0.598773	-4.69748e-10	6.80269e-05	5.00161	-4.69748e-10	0.0015176	0.374538	-4.69748e-10
65479942	rs72656441	2.15974e-08	-1.02908	-4.69748e-10	3.01833e-07	-0.41617	-4.69748e-10	0.000464714	-0.808922	-4.69748e-10
65480385	rs7823344	3.27921e-09	-1.70062	-1.21343	5.6836e-08	-1.53173	-0.554141	4.29345e-05	-1.61383	-1.57684
65480867	rs10808737	3.27921e-09	-1.70062	-1.21343	5.6836e-08	-1.53173	-0.554141	4.29345e-05	-1.61383	-1.57684
65480952	rs9657082	1.33788e-08	0.0888049	-1.59679	2.43793e-06	2.75235	-1.07949	0.000121836	-0.650188	-1.49748
65481050	rs6997421	3.15578e-08	-0.649834	-4.69748e-10	8.32315e-08	-1.70442	-4.69748e-10	0.000186007	-1.72456	-4.69748e-10
65481198	rs74780172	2.07452e-08	-1.05174	-0.0175975	5.74973e-08	-0.729505	-1.3448	3.93873e-05	-1.64229	-1.63461
65481877	rs77872211	4.24182e-08	-0.354077	-4.69748e-10	4.13351e-05	4.50342	-4.69748e-10	0.00167736	0.474633	-4.69748e-10
65481947	rs62519827	3.3211e-08	-0.598773	-4.69748e-10	6.80269e-05	5.00161	-4.69748e-10	0.0015176	0.374538	-4.69748e-10
65482703	rs62519828	3.28701e-08	-0.609091	-4.69748e-10	6.63346e-05	4.97642	-4.69748e-10	0.00149638	0.36046	-4.69748e-10
65482727	rs62519829	3.28701e-08	-0.609091	-4.69748e-10	6.63346e-05	4.97642	-4.69748e-10	0.00149638	0.36046	-4.69748e-10
65483321	rs62519831	3.18447e-08	-0.640783	-4.69748e-10	6.1369e-05	4.89862	-4.69748e-10	0.0014329	0.317109	-4.69748e-10
65483478	rs60695690	1.91826e-08	-1.06887	-0.0787834	5.70944e-08	-0.750318	-1.33102	3.93518e-05	-1.64842	-1.62938
65483808	rs7841976	6.37523e-09	-1.02381	-1.22542	1.04688e-07	-0.909506	-0.565556	5.89286e-05	-1.2968	-1.57722
65484023	rs9643388	6.51866e-09	-0.99779	-1.2292	9.78482e-08	-0.958085	-0.584541	5.80093e-05	-1.30935	-1.58039
65484124	rs74700515	1.43881e-08	-1.43525	-4.69748e-10	2.73772e-07	-0.513749	-4.69748e-10	0.000215483	-1.57746	-4.69748e-10
65484332	rs77335620	3.24834e-08	-0.620924	-4.69748e-10	8.27784e-08	-1.70988	-4.69748e-10	0.000186051	-1.72432	-4.69748e-10
65484515	rs10112058	6.56935e-09	-1.02381	-1.19543	1.09822e-07	-0.909506	-0.517681	5.96521e-05	-1.2968	-1.56502
65485318	rs6981395	2.84796e-08	-0.752468	-4.69748e-10	8.20693e-08	-1.71848	-4.69748e-10	0.000184928	-1.73038	-4.69748e-10
65487773	rs12546399	1.62121e-08	-1.3159	-4.69748e-10	1.08275e-07	-1.44137	-4.69748e-10	0.000269856	-1.35246	-4.69748e-10
65487989	rs62519833	2.97301e-08	-0.709494	-4.69748e-10	5.99062e-05	4.87449	-4.69748e-10	0.00131431	0.230721	-4.69748e-10
65488962	rs73689545	6.58249e-09	-0.998508	-1.21873	1.06968e-07	-0.99917	-0.454343	6.08189e-05	-1.28993	-1.55252
65490005	rs74935600	1.62815e-08	-1.31162	-4.69748e-10	6.64129e-07	0.372432	-4.69748e-10	0.000400578	-0.957437	-4.69748e-10
65490072	rs1839878	2.90815e-08	-0.731553	-4.69748e-10	8.17167e-08	-1.72279	-4.69748e-10	0.000184907	-1.73049	-4.69748e-10
65490745	rs77506165	1.07952e-08	-1.72256	-4.69748e-10	8.45684e-08	-1.68848	-4.69748e-10	0.000197258	-1.66583	-4.69748e-10
65492071	rs4737675	7.19415e-09	-1.01379	-1.11459	6.05031e-07	0.785851	-0.506615	7.09597e-05	-1.14781	-1.54042
65493429	rs7016250	9.97988e-09	-0.206993	-1.59409	1.4044e-06	2.36635	-1.24503	9.28223e-05	-0.861905	-1.55775
65493532	rs62519835	3.07235e-08	-0.676627	-4.69748e-10	6.19243e-05	4.90762	-4.69748e-10	0.00135732	0.262921	-4.69748e-10
65495333	rs16931326	5.85761e-09	-0.746107	-1.58781	1.64822e-08	-1.72409	-1.59968	3.61377e-05	-1.73088	-1.63212
65496059	rs9650210	3.10325e-08	-0.66662	-4.69748e-10	6.34963e-05	4.93269	-4.69748e-10	0.00137611	0.276672	-4.69748e-10
65497533	rs11775784	1.81594e-08	-1.20247	-4.69748e-10	1.05829e-07	-1.46422	-4.69748e-10	0.000291441	-1.27551	-4.69748e-10
65497573	rs62519839	3.07235e-08	-0.676627	-4.69748e-10	6.19243e-05	4.90762	-4.69748e-10	0.00135732	0.262921	-4.69748e-10
65499192	rs2280870	9.44044e-09	-0.334558	-1.52209	1.07016e-06	2.2556	-1.40608	7.94208e-05	-0.955606	-1.61998
65499486	rs1451868	6.6527e-09	-1.26271	-0.943918	5.08836e-07	0.301169	-0.195087	5.98392e-05	-1.41676	-1.44192
65499573	rs1376772	9.23632e-09	-0.82103	-1.05748	1.71944e-07	-0.838536	-0.140342	7.62782e-05	-1.15908	-1.45688
65500797	rs9298085	8.41456e-09	-1.53964	-0.432051	0.0242843	10.0765	0.802831	5.94299e-05	-1.41151	-1.45404
65500967	rs72656444	1.558e-08	-1.35567	-4.69748e-10	1.19994e-07	-1.3386	-4.69748e-10	0.000260973	-1.38593	-4.69748e-10
65501179	rs149726960	1.30638e-08	-1.20788e-10	-1.53181	9.41534e-08	-1.20788e-10	-1.58112	0.000202219	-1.20788e-10	-1.641
65501343	rs62519840	1.74928e-08	-1.23986	-4.69748e-10	2.78869e-05	4.10987	-4.69748e-10	0.000463103	-0.812395	-4.69748e-10
65501505	rs62519841	1.77322e-08	-1.22627	-4.69748e-10	2.92183e-05	4.15651	-4.69748e-10	0.000471776	-0.79384	-4.69748e-10
65504030	rs16931331	2.5705e-09	-1.70774	-1.44981	5.96742e-06	1.69997	0.868058	5.99161e-05	-1.7314	-1.126
65505636	rs62519842	1.74928e-08	-1.23986	-4.69748e-10	2.78869e-05	4.10987	-4.69748e-10	0.000463103	-0.812395	-4.69748e-10
65505791	rs13277444	4.07023e-09	-1.46207	-1.23588	7.10542e-05	5.46321	-0.418052	5.73203e-05	-1.71788	-1.18381
65506155	rs13276281	1.16945e-08	-1.69572	0.0531803	3.7591e-08	-1.14056	-1.35872	3.68056e-05	-1.70557	-1.63912
65506413	rs11783849	1.46649e-07	0.886388	-4.69748e-10	1.68116e-06	1.3012	-4.69748e-10	0.00184062	0.567511	-4.69748e-10
65507326	rs1451869	1.1059e-08	-1.71323	0.0148124	3.41676e-08	-1.22047	-1.37429	3.74999e-05	-1.68531	-1.6407
65507922	rs13278548	1.01918e-08	-1.70267	-0.0773992	3.51731e-08	-1.16998	-1.39578	3.69279e-05	-1.69897	-1.64241
65508862	rs118000312	2.23516e-08	-0.994755	-4.69748e-10	1.27084e-06	1.02139	-4.69748e-10	0.000601254	-0.551328	-4.69748e-10
65509150	rs8192907	1.3022e-08	-1.20788e-10	-1.53501	1.50792e-07	-1.20788e-10	-1.11014	0.000280863	-1.20788e-10	-1.31248
65509694	rs7822429	1.0444e-08	-1.71239	-0.043231	3.30428e-08	-1.245	-1.38324	3.75885e-05	-1.68198	-1.64167
65510610	rs8192906	1.06348e-08	-1.46504	-0.272483	0.0779053	10.8628	1.18213	6.87538e-05	-1.29194	-1.42787
65511026	rs8192904	1.21862e-08	-1.20788e-10	-1.60135	1.42112e-07	-1.20788e-10	-1.16943	0.000347718	-1.20788e-10	-1.09895
65511915	rs192946106	7.18991e-08	0.17361	-4.69748e-10	1.48581e-06	1.17767	-4.69748e-10	0.0190244	2.90314	-4.69748e-10
65512041	rs146872790	1.23125e-08	-1.20788e-10	-1.59104	1.42348e-07	-1.20788e-10	-1.16777	0.000246147	-1.20788e-10	-1.44442
65512457	rs62519843	1.7381e-08	-1.24627	-4.69748e-10	2.72761e-05	4.08772	-4.69748e-10	0.000459059	-0.821166	-4.69748e-10
65512588	rs117021518	1.30006e-08	-1.53666	-4.69748e-10	9.02278e-08	-1.62371	-4.69748e-10	0.000190675	-1.69978	-4.69748e-10
65516510	rs118166083	1.35829e-08	-1.49284	-4.69748e-10	8.4421e-08	-1.69023	-4.69748e-10	0.000292844	-1.2707	-4.69748e-10
65518357	rs3779869	1.21418e-08	-1.72134	0.116337	3.37701e-08	-1.26886	-1.3376	3.82448e-05	-1.66926	-1.63708
65518887	rs62519845	1.65973e-08	-1.29241	-4.69748e-10	2.31819e-05	3.92508	-4.69748e-10	0.00043076	-0.884795	-4.69748e-10
65519092	rs34522585	1.7151e-08	-1.2596	-4.69748e-10	2.604e-05	4.04135	-4.69748e-10	0.000450741	-0.839453	-4.69748e-10
65519166	rs3779870	1.04576e-08	-1.48063	-0.273688	0.0713116	10.7542	1.20232	6.76417e-05	-1.31204	-1.42408
65519300	rs3779871	4.59565e-09	-0.93416	-1.64238	1.71323e-08	-1.71993	-1.56515	3.75457e-05	-1.73129	-1.59349
65519366	rs3779872	1.40007e-08	-1.20788e-10	-1.46255	1.75153e-07	-1.20788e-10	-0.960382	0.000316642	-1.20788e-10	-1.19257
65523104	rs3779874	9.64378e-09	-1.72998	-0.10536	4.30153e-05	2.99917	1.5441	4.99512e-05	-1.73141	-1.30789
65524411	rs78590918	1.72598e-08	-1.25328	-4.69748e-10	2.66209e-05	4.06341	-4.69748e-10	0.000454673	-0.830768	-4.69748e-10
65524742	rs8192899	9.94821e-09	-1.53746	-0.266801	0.039308	10.1151	1.24578	6.14668e-05	-1.41727	-1.41458
65524957	rs8192898	1.60219e-08	-1.20788e-10	-1.3277	2.23713e-07	-1.20788e-10	-0.715681	0.000387627	-1.20788e-10	-0.990301
65524979	rs62519847	1.6497e-08	-1.29848	-4.69748e-10	2.26817e-05	3.90327	-4.69748e-10	0.000427146	-0.89322	-4.69748e-10
65525062	rs187498461	1.2549e-08	-1.20788e-10	-1.57202	1.14039e-07	-1.20788e-10	-1.38951	0.000213787	-1.20788e-10	-1.58537
65525303	rs4467968	9.91807e-09	-1.54049	-0.266801	0.0381192	10.0844	1.24578	6.13504e-05	-1.41917	-1.41458
65525439	rs4465006	9.98887e-09	-1.53338	-0.266801	0.0402951	10.1399	1.24578	6.19098e-05	-1.41009	-1.41458
65526012	rs62519848	1.66669e-08	-1.28823	-4.69748e-10	1.48886e-05	3.48231	-4.69748e-10	0.000391555	-0.98022	-4.69748e-10
65526598	rs62521079	1.68066e-08	-1.27988	-4.69748e-10	2.42429e-05	3.96984	-4.69748e-10	0.000438306	-0.867427	-4.69748e-10
65527669	rs59035258	1.08429e-08	-1.71814	-4.69748e-10	8.71702e-08	-1.65818	-4.69748e-10	0.000191812	-1.69383	-4.69748e-10
65529350	rs62521080	1.65934e-08	-1.29265	-4.69748e-10	2.31623e-05	3.92424	-4.69748e-10	0.000430619	-0.885122	-4.69748e-10
65529403	rs77609115	1.1548e-08	-1.65514	-4.69748e-10	1.07258e-07	-1.45081	-4.69748e-10	0.000191989	-1.69291	-4.69748e-10
65530451	rs74838729	6.00284e-08	-0.00683674	-4.69748e-10	8.28317e-05	5.19852	-4.69748e-10	0.00217342	0.733712	-4.69748e-10
65531725	rs116843046	1.36764e-08	-1.20788e-10	-1.48598	1.08557e-07	-1.20788e-10	-1.43877	0.000212779	-1.20788e-10	-1.59009
65534148	rs78534960	1.2703e-08	-1.55982	-4.69748e-10	2.97222e-06	1.87102	-4.69748e-10	0.000249173	-1.4322	-4.69748e-10
65534379	rs4737193	2.4804e-09	-1.55699	-1.63625	0.00223181	8.81263	-0.320344	6.05451e-05	-1.27847	-1.56848
65534898	rs17358602	1.14742e-08	-1.66155	-4.69748e-10	3.80702e-06	2.11856	-4.69748e-10	0.000185709	-1.72617	-4.69748e-10
65535886	rs34885537	1.15091e-08	-1.65851	-4.69748e-10	3.72301e-06	2.09624	-4.69748e-10	0.000185562	-1.72696	-4.69748e-10
65535996	rs3824188	9.52218e-09	-1.68115	-0.166883	3.59436e-08	-1.05076	-1.49334	3.68417e-05	-1.72146	-1.62226
65536679	rs13251633	3.57311e-09	-1.50026	-1.32796	6.57525e-05	5.37992	-0.412313	4.97823e-05	-1.41746	-1.62523
65537168	rs73237769	3.17529e-09	-1.3045	-1.64176	1.65639e-08	-1.72848	-1.59034	3.78715e-05	-1.70402	-1.61212
65538103	rs4452822	4.86348e-09	-1.2838	-1.2361	0.00944319	9.86054	0.0742233	4.22495e-05	-1.56407	-1.64268
65538483	rs16931350	9.11062e-09	-1.69111	-0.201107	3.43954e-08	-1.08887	-1.49925	3.70879e-05	-1.71623	-1.62082
65539376	rs60347741	3.17523e-09	-1.3045	-1.64178	1.65661e-08	-1.72848	-1.5902	3.78754e-05	-1.70402	-1.61202
65539743	rs41333745	3.29449e-09	-1.26762	-1.64178	1.66293e-08	-1.72472	-1.59016	3.75605e-05	-1.71241	-1.61199
65540675	rs75738074	1.07104e-08	-1.73044	-4.69748e-10	8.25917e-08	-1.71214	-4.69748e-10	0.000193043	-1.68743	-4.69748e-10
65541028	rs6996960	1.1844e-08	-1.20788e-10	-1.62984	9.17738e-08	-1.20788e-10	-1.60672	0.000203934	-1.20788e-10	-1.63255
65542513	rs77035075	1.84118e-08	-1.20788e-10	-1.18866	8.91996e-08	-1.20788e-10	-1.63517	0.000205248	-1.20788e-10	-1.62613
65543401	rs7008736	2.19245e-09	-1.70494	-1.6117	0.000609141	7.65829	-0.464532	4.56529e-05	-1.52729	-1.60199
65543794	rs59556318	3.12152e-09	-1.32668	-1.63666	1.62262e-08	-1.73005	-1.60937	3.75675e-05	-1.69803	-1.62617
65543987	rs76671918	9.67767e-09	-1.70644	-0.125391	3.2608e-08	-1.15558	-1.48591	3.73353e-05	-1.70387	-1.62653
65544125	rs10808738	4.50578e-09	-1.33538	-1.26091	0.00696225	9.59158	0.0383945	4.09599e-05	-1.595	-1.64276
65544383	rs76653854	5.51739e-08	-1.20788e-10	-0.0911633	1.53685e-07	-1.20788e-10	-1.09114	0.000256849	-1.20788e-10	-1.40185
65544597	rs75670054	1.01911e-08	-1.66821	-0.11193	3.80665e-08	-1.00515	-1.48156	3.64633e-05	-1.72615	-1.62789
65545366	rs188732670	2.22877e-08	-1.20788e-10	-0.997619	1.91883e-07	-1.20788e-10	-0.869158	0.000405259	-1.20788e-10	-0.945818
65545655	rs58740344	3.13435e-09	-1.32237	-1.63686	1.62382e-08	-1.72979	-1.60889	3.75342e-05	-1.69925	-1.62584
65545824	rs149461156	2.47584e-08	-0.892488	-4.69748e-10	8.08843e-07	0.56956	-4.69748e-10	0.00055537	-0.630711	-4.69748e-10
65546660	rs10105184	4.64314e-09	-1.31534	-1.25092	0.00790477	9.69765	0.0592871	4.14477e-05	-1.58313	-1.64278
65546993	rs191660149	1.07085e-08	-1.73061	-4.69748e-10	8.73949e-08	-1.65561	-4.69748e-10	0.000186281	-1.72309	-4.69748e-10
65547084	rs117637261	2.26941e-08	-1.20788e-10	-0.979549	7.00286e-07	-1.20788e-10	0.425445	0.000727317	-1.20788e-10	-0.360983
65547169	rs73237778	3.14549e-09	-1.31805	-1.63764	1.62744e-08	-1.7295	-1.60695	3.75413e-05	-1.70045	-1.62445
65547656	rs4327886	3.57789e-09	-1.59187	-1.23501	0.00917484	10.0151	-0.109198	4.63464e-05	-1.4736	-1.64061
65548196	rs4301481	2.19817e-09	-1.69459	-1.61944	0.000767744	7.83805	-0.412882	4.73875e-05	-1.50006	-1.59193
65548496	rs4581093	4.75725e-09	-1.31534	-1.22664	0.00831174	9.69765	0.109489	4.14669e-05	-1.58313	-1.64232
65548876	rs139678342	1.07225e-08	-1.72931	-4.69748e-10	8.77977e-08	-1.65101	-4.69748e-10	0.000190285	-1.70182	-4.69748e-10
65549261	rs10957319	9.73583e-09	-1.65667	-0.169167	4.00432e-08	-0.967186	-1.4689	3.63083e-05	-1.72885	-1.62945
65549340	rs148702291	1.27939e-08	-1.55269	-4.69748e-10	2.21952e-07	-0.723585	-4.69748e-10	0.000261845	-1.38259	-4.69748e-10
65549342	rs7841297	2.58269e-09	-1.52142	-1.63141	2.94173e-06	2.14026	-0.279554	4.86851e-05	-1.50989	-1.55509
65550235	rs185488962	1.25336e-08	-1.20788e-10	-1.57324	8.88137e-08	-1.20788e-10	-1.6395	0.00021775	-1.20788e-10	-1.567
65550357	rs9298087	4.75725e-09	-1.31534	-1.22664	0.00831174	9.69765	0.109489	4.14669e-05	-1.58313	-1.64232
65550777	rs118007951	1.22653e-08	-1.20788e-10	-1.59488	1.05095e-07	-1.20788e-10	-1.47118	0.000235194	-1.20788e-10	-1.48993
65551346	rs4358837	4.08642e-09	-1.06919	-1.62479	1.61313e-08	-1.70837	-1.63691	3.58312e-05	-1.73023	-1.6413
65551629	rs117323804	1.46169e-08	-1.41947	-4.69748e-10	8.38689e-08	-1.69679	-4.69748e-10	0.000232466	-1.5016	-4.69748e-10
65552470	rs7825127	1.25692e-08	-1.57041	-4.69748e-10	9.10976e-08	-1.61411	-4.69748e-10	0.000278343	-1.32149	-4.69748e-10
65553596	rs77404354	2.37131e-08	-0.935628	-4.69748e-10	1.04295e-07	-1.47882	-4.69748e-10	0.000572312	-0.60066	-4.69748e-10
65553885	rs28679790	3.47532e-09	-1.63146	-1.2245	0.00662648	9.63003	-0.0494931	4.36623e-05	-1.53162	-1.64224
65554520	rs78274172	9.78404e-09	-1.70644	-0.114459	3.38077e-08	-1.15558	-1.44978	3.70537e-05	-1.70387	-1.6341
65554906	rs62521082	1.2012e-08	-1.61575	-4.69748e-10	2.84395e-06	1.82691	-4.69748e-10	0.000184739	-1.7314	-4.69748e-10
65554969	rs7005708	3.41111e-09	-1.64091	-1.23371	0.0058715	9.52709	-0.0675105	4.30957e-05	-1.54507	-1.64185
65555290	rs79481498	1.0737e-08	-1.72796	-4.69748e-10	8.34779e-08	-1.70146	-4.69748e-10	0.000186764	-1.7205	-4.69748e-10
65556079	rs12677582	2.14719e-09	-1.7192	-1.61829	0.000451635	7.34105	-0.446465	4.38966e-05	-1.57174	-1.59677
65556081	rs117155840	2.086e-08	-1.06382	-4.69748e-10	8.22547e-08	-1.71622	-4.69748e-10	0.000185093	-1.72949	-4.69748e-10
65558114	rs4737195	3.67202e-09	-1.18103	-1.61988	1.58277e-08	-1.72503	-1.63925	3.61585e-05	-1.7201	-1.64233
65559687	rs113418660	1.27057e-08	-1.5596	-4.69748e-10	9.19439e-08	-1.60487	-4.69748e-10	0.000283153	-1.30436	-4.69748e-10
65560469	rs76004558	4.17997e-09	-1.05232	-1.61903	1.61405e-08	-1.70514	-1.63957	3.57687e-05	-1.73083	-1.64244
65560584	rs13280706	1.21611e-08	-1.60341	-4.69748e-10	2.6613e-06	1.76053	-4.69748e-10	0.000184818	-1.73097	-4.69748e-10
65560804	rs148339689	1.11502e-08	-1.69019	-4.69748e-10	8.36378e-08	-1.69955	-4.69748e-10	0.000266209	-1.36606	-4.69748e-10
65560840	rs117486754	4.9768e-08	-0.194281	-4.69748e-10	7.05969e-07	0.433527	-4.69748e-10	0.00587439	1.72801	-4.69748e-10
65560927	rs74652007	1.17768e-08	-1.67474	0.0392097	4.0673e-08	-1.02768	-1.3928	3.60383e-05	-1.72403	-1.64173
65560969	rs16931352	3.26859e-09	-1.29519	-1.6221	1.58011e-08	-1.72766	-1.6383	3.66743e-05	-1.70632	-1.64195
65561284	rs73237799	3.22291e-09	-1.30889	-1.62248	1.57854e-08	-1.72883	-1.63812	3.68029e-05	-1.7029	-1.64187
65561378	rs13282866	2.16623e-09	-1.71169	-1.61697	0.000536503	7.5223	-0.45552	4.49207e-05	-1.54691	-1.59853
65561625	rs4507804	4.48242e-09	-1.37396	-1.22753	0.00594133	9.38098	0.0904193	4.00644e-05	-1.61723	-1.64263
65561770	rs77092483	1.04679e-08	-1.70762	-0.0457184	3.44626e-08	-1.16131	-1.42486	3.69391e-05	-1.7026	-1.63847
65561930	rs7837784	3.4741e-09	-1.6263	-1.23001	0.00692184	9.68441	-0.0602651	4.39904e-05	-1.52435	-1.64202
65561939	rs11996031	4.53784e-09	-1.35709	-1.23211	0.00620494	9.41656	0.0982477	4.03847e-05	-1.60941	-1.64248
65561986	rs79531664	2.78985e-08	-0.773082	-4.69748e-10	8.83494e-08	-1.64475	-4.69748e-10	0.000490166	-0.755601	-4.69748e-10
65562019	rs7837935	2.53736e-09	-1.55116	-1.61937	2.31992e-06	2.00883	-0.385589	4.60397e-05	-1.54046	-1.58038
65563012	rs7824744	2.1617e-09	-1.71379	-1.61697	0.000512049	7.47565	-0.45552	4.4628e-05	-1.55345	-1.59853
65564036	rs62521083	1.2059e-08	-1.61184	-4.69748e-10	2.78352e-06	1.80543	-4.69748e-10	0.000184752	-1.73133	-4.69748e-10
65564090	rs4527914	1.25363e-08	-1.66494	0.0919167	4.23285e-08	-0.994157	-1.38643	3.59107e-05	-1.72704	-1.64227
65564428	rs4350019	2.51307e-09	-1.56517	-1.61498	2.17078e-06	1.944	-0.3872	4.53868e-05	-1.55489	-1.58023
65564921	rs13251754	1.2059e-08	-1.61184	-4.69748e-10	2.78352e-06	1.80543	-4.69748e-10	0.000184752	-1.73133	-4.69748e-10
65565084	rs7004685	3.45961e-09	-1.636	-1.2245	0.00631071	9.58121	-0.0494931	4.33825e-05	-1.53805	-1.64224
65565230	rs72505491	1.23776e-08	-1.67087	0.0851058	4.13788e-08	-1.01423	-1.38904	3.59762e-05	-1.72534	-1.64215
65566195	rs34970856	1.22927e-08	-1.67776	0.0851058	4.294e-08	-0.977199	-1.38904	3.60086e-05	-1.72444	-1.64215
65566694	rs13272599	1.21119e-08	-1.60746	-4.69748e-10	2.71872e-06	1.78187	-4.69748e-10	0.00018478	-1.73118	-4.69748e-10
65567129	rs56665359	3.27011e-09	-1.30008	-1.61675	1.5762e-08	-1.7281	-1.64034	3.66921e-05	-1.70513	-1.64266
65567728	rs9643570	2.16427e-09	-1.7192	-1.61037	0.000429212	7.34105	-0.497387	4.34798e-05	-1.57174	-1.60631
65567761	rs111539471	1.11566e-08	-1.66494	-0.0246831	4.10519e-08	-0.994157	-1.41705	3.60107e-05	-1.72704	-1.63949
65568019	rs112708174	1.11925e-08	-1.66899	-0.0174219	4.06063e-08	-1.00779	-1.41433	3.60395e-05	-1.72592	-1.63981
65568051	rs150161503	1.16927e-08	-1.20788e-10	-1.64269	9.62676e-08	-1.20788e-10	-1.55891	0.000202271	-1.20788e-10	-1.64074
65568214	rs76288073	2.48473e-09	-1.56987	-1.62162	2.16288e-06	1.92178	-0.368626	4.53339e-05	-1.55973	-1.57656
65568329	rs77971005	2.1612e-09	-1.7192	-1.61179	0.000432898	7.34105	-0.488836	4.35467e-05	-1.57174	-1.60477
65568648	rs117732106	6.69011e-09	-0.924824	-1.2762	2.13927e-07	-0.151511	-0.608896	5.96536e-05	-1.22074	-1.64105
65568907	rs112627505	6.40367e-08	0.0578017	-4.69748e-10	7.00485e-07	0.42573	-4.69748e-10	0.000825942	-0.23382	-4.69748e-10
65568934	rs79702814	1.22908e-08	-1.66297	0.0701668	4.22531e-08	-0.987622	-1.39474	3.59091e-05	-1.72752	-1.64183
65569387	rs4395923	4.40396e-09	-1.39251	-1.22664	0.0054547	9.27646	0.109489	3.96632e-05	-1.6276	-1.64232
65569957	rs4382514	4.42583e-09	-1.39251	-1.22169	0.00551035	9.27646	0.119639	3.96704e-05	-1.6276	-1.64213
65569997	rs4397440	1.24354e-08	-1.65874	0.0776286	4.29629e-08	-0.973808	-1.3919	3.58697e-05	-1.72846	-1.642
65570436	rs79683960	1.22018e-08	-1.6777	0.0776286	4.02822e-08	-1.03823	-1.3919	3.60692e-05	-1.72291	-1.642
65570499	rs11985376	4.40396e-09	-1.39251	-1.22664	0.0054547	9.27646	0.109489	3.96632e-05	-1.6276	-1.64232
65570732	rs35060524	4.44688e-09	-1.38281	-1.22664	0.00576282	9.3314	0.109489	3.98779e-05	-1.62221	-1.64232
65570867	rs13260351	2.47043e-09	-1.5745	-1.62276	2.13457e-06	1.89963	-0.35965	4.52109e-05	-1.56451	-1.5745
65570960	rs10454355	1.14471e-08	-1.66297	-0.000945011	4.11442e-08	-0.987622	-1.42134	3.59973e-05	-1.72752	-1.63938
65571260	rs148925249	1.11578e-08	-1.68952	-4.69748e-10	8.35885e-08	-1.70014	-4.69748e-10	0.000265676	-1.36807	-4.69748e-10
65571549	rs142581774	1.07249e-08	-1.72908	-4.69748e-10	8.91984e-08	-1.63518	-4.69748e-10	0.000186506	-1.72188	-4.69748e-10
65571564	rs13266877	1.23198e-08	-1.59045	-4.69748e-10	2.49188e-06	1.69475	-4.69748e-10	0.000185013	-1.72992	-4.69748e-10
65572224	rs11986615	4.5538e-09	-1.364	-1.22169	0.0064648	9.4362	0.119639	4.03115e-05	-1.61157	-1.64213
65572481	rs79890001	1.25546e-08	-1.65667	0.0851058	4.33722e-08	-0.967186	-1.38904	3.585e-05	-1.72885	-1.64215
65572919	rs10098006	2.46583e-09	-1.58755	-1.61158	1.89907e-06	1.83578	-0.412705	4.39955e-05	-1.57798	-1.58828
65573758	rs11777741	1.77014e-08	-1.22801	-4.69748e-10	1.07893e-07	-1.44491	-4.69748e-10	0.000298779	-1.25064	-4.69748e-10
65573842	rs74469801	1.25287e-08	-1.65874	0.0851058	4.30859e-08	-0.973808	-1.38904	3.58643e-05	-1.72846	-1.64215
65573945	rs75463725	1.25808e-08	-1.65459	0.0851058	4.36616e-08	-0.960536	-1.38904	3.58367e-05	-1.72922	-1.64215
65574440	rs76563092	1.28586e-08	-1.65459	0.106946	4.40304e-08	-0.960536	-1.38063	3.58242e-05	-1.72922	-1.6425
65575386	rs60471153	1.27623e-08	-1.65459	0.0994234	4.39026e-08	-0.960536	-1.38353	3.58279e-05	-1.72922	-1.64239
65575475	rs78100178	1.46261e-08	-1.20788e-10	-1.41885	2.18505e-07	-1.20788e-10	-0.739235	0.000341093	-1.20788e-10	-1.11819
65575601	rs4236934	3.41111e-09	-1.64091	-1.23371	0.0058715	9.52709	-0.0675105	4.30957e-05	-1.54507	-1.64185
65576331	rs78979539	1.26668e-08	-1.65459	0.0919167	4.37759e-08	-0.960536	-1.38643	3.58323e-05	-1.72922	-1.64227
65576371	rs116980516	2.23615e-08	-1.20788e-10	-0.994314	2.19149e-07	-1.20788e-10	-0.736292	0.000837605	-1.20788e-10	-0.219798
65576786	rs1007219	2.17291e-09	-1.72599	-1.5996	0.000332589	7.12053	-0.531909	4.19638e-05	-1.59982	-1.61372
65578257	rs141062047	1.27867e-08	-1.66019	0.106946	4.32454e-08	-0.978526	-1.38063	3.58626e-05	-1.72815	-1.6425
65578898	rs34618827	1.23731e-08	-1.58613	-4.69748e-10	2.43988e-06	1.67366	-4.69748e-10	0.000185101	-1.72944	-4.69748e-10
65579557	rs16931358	1.30826e-08	-1.67378	0.143405	4.28904e-08	-1.001	-1.3664	3.58513e-05	-1.72819	-1.64278
65579676	rs4297065	2.14399e-09	-1.72221	-1.61677	0.000401021	7.25342	-0.477697	4.31466e-05	-1.58318	-1.60256
65579747	rs4263804	3.94109e-09	-1.13512	-1.59508	1.59558e-08	-1.71349	-1.64273	3.60554e-05	-1.72459	-1.6407
65579808	rs4437694	4.88537e-09	-1.33538	-1.18003	0.00806825	9.59158	0.185828	4.10609e-05	-1.595	-1.64029
65579871	rs4549814	3.74913e-09	-1.44572	-1.33441	0.003116	8.96249	-0.136477	3.87505e-05	-1.65604	-1.63716
65580236	rs12677253	1.58306e-08	-1.20788e-10	-1.33971	9.28077e-08	-1.20788e-10	-1.59551	0.000201858	-1.20788e-10	-1.64278
65580582	rs12681856	4.98045e-09	-1.3046	-1.19154	0.00927284	9.75368	0.162876	4.17869e-05	-1.57669	-1.64107
65580861	rs16931360	1.27464e-08	-1.61717	0.0607692	5.02778e-08	-0.824037	-1.38444	3.5817e-05	-1.72972	-1.6422
65580990	rs9298088	5.0091e-09	-1.3046	-1.1858	0.00937969	9.75368	0.174334	4.18024e-05	-1.57669	-1.6407
65581240	rs79638816	1.22735e-08	-1.66988	0.0756673	4.29539e-08	-0.987293	-1.37862	3.5833e-05	-1.72903	-1.64244
65581550	rs16931363	1.34034e-08	-1.67737	0.171222	4.34557e-08	-1.01393	-1.34037	3.58949e-05	-1.72727	-1.64248
65581799	rs79473864	1.34034e-08	-1.67737	0.171222	4.34557e-08	-1.01393	-1.34037	3.58949e-05	-1.72727	-1.64248
65582244	rs77181205	1.2265e-08	-1.67737	0.0824595	4.19366e-08	-1.01393	-1.37596	3.58931e-05	-1.72727	-1.64253
65582279	rs79785159	1.18997e-08	-1.20788e-10	-1.62514	2.15646e-07	-1.20788e-10	-0.752405	0.00176529	-1.20788e-10	0.525726
65582494	rs143629350	1.76037e-08	-1.20788e-10	-1.23354	9.1752e-08	-1.20788e-10	-1.60695	0.00020186	-1.20788e-10	-1.64277
65582637	rs4486246	3.60825e-09	-1.66445	-1.15398	0.00586964	9.39107	0.0681913	4.19268e-05	-1.57213	-1.64229
65582920	rs76699976	1.25579e-08	-1.67559	0.10428	4.25736e-08	-1.00748	-1.36733	3.5869e-05	-1.72774	-1.64273
65583091	rs9643389	2.46279e-09	-1.56987	-1.63049	2.28896e-06	1.92178	-0.311969	4.59566e-05	-1.55973	-1.56291
65583432	rs4477068	6.55375e-09	-0.949593	-1.27202	2.18093e-07	-0.136748	-0.604374	5.92926e-05	-1.22749	-1.64037
65583650	rs73689569	4.12201e-09	-1.09442	-1.5909	1.60815e-08	-1.70588	-1.6425	3.59594e-05	-1.7282	-1.63975
65583656	rs4532631	4.88537e-09	-1.33538	-1.18003	0.00806825	9.59158	0.185828	4.10609e-05	-1.595	-1.64029
65583843	rs10092618	3.60435e-09	-1.66553	-1.15398	0.00605735	9.42255	0.0681913	4.22741e-05	-1.56388	-1.64229
65584989	rs62521087	1.07612e-08	-1.72571	-4.69748e-10	1.10588e-07	-1.42023	-4.69748e-10	0.000192154	-1.69205	-4.69748e-10
65585409	rs6999999	4.98092e-09	-1.3045	-1.19154	0.00901614	9.72561	0.162876	4.16817e-05	-1.57921	-1.64107
65586542	rs16931371	3.33043e-09	-1.27898	-1.61957	2.27935e-07	0.306395	-1.00338	3.96398e-05	-1.67594	-1.59457
65586705	rs13260704	4.80778e-09	-1.46465	-1.06677	1.29288e-05	3.08267	0.258501	4.15762e-05	-1.59522	-1.6276
65586797	rs16931374	4.36898e-09	-1.00667	-1.62045	1.63048e-08	-1.69556	-1.63902	3.57552e-05	-1.7314	-1.64225
65586937	rs139527322	1.07213e-08	-1.72943	-4.69748e-10	8.18637e-08	-1.72099	-4.69748e-10	0.000184738	-1.73141	-4.69748e-10
65587228	rs1986181	5.05855e-09	-1.4408	-1.03977	1.3291e-05	3.12531	0.243491	4.2086e-05	-1.5817	-1.62893
65587611	rs117554868	1.30152e-08	-1.53554	-4.69748e-10	8.11302e-08	-1.72999	-4.69748e-10	0.000214136	-1.58373	-4.69748e-10
65587797	rs4406437	5.38405e-09	-1.26048	-1.15774	0.0146272	10.0722	0.30017	4.35117e-05	-1.54521	-1.63211
65589568	rs143804786	1.08296e-08	-1.71937	-4.69748e-10	8.68967e-08	-1.66132	-4.69748e-10	0.000192747	-1.68897	-4.69748e-10
65589698	rs77601252	2.05862e-08	-1.07703	-4.69748e-10	6.15978e-07	0.297167	-4.69748e-10	0.000470158	-0.797277	-4.69748e-10
65589836	rs78840254	1.57374e-08	-1.20788e-10	-1.34561	9.37199e-08	-1.20788e-10	-1.58573	0.000235072	-1.20788e-10	-1.49045
65589837	rs185677327	1.83157e-08	-1.1939	-4.69748e-10	2.18491e-07	-0.739298	-4.69748e-10	0.000352681	-1.08478	-4.69748e-10
65591194	rs17293670	9.22248e-08	0.422575	-4.69748e-10	3.3567e-06	1.99267	-4.69748e-10	0.00188728	0.592545	-4.69748e-10
65591720	rs17293712	1.20304e-08	-1.61422	-4.69748e-10	2.67537e-06	1.7658	-4.69748e-10	0.000184769	-1.73124	-4.69748e-10
65592370	rs35107809	1.20304e-08	-1.61422	-4.69748e-10	2.67537e-06	1.7658	-4.69748e-10	0.000184769	-1.73124	-4.69748e-10
65592491	rs139486573	1.8847e-08	-1.1653	-4.69748e-10	5.26037e-07	0.139327	-4.69748e-10	0.000422837	-0.903358	-4.69748e-10
65593078	rs115212842	6.32307e-07	2.34772	-4.69748e-10	2.12541e-07	-0.766911	-4.69748e-10	0.00902652	2.15758	-4.69748e-10
65593214	rs113207291	1.11611e-07	0.613365	-4.69748e-10	1.28449e-06	1.03207	-4.69748e-10	0.00137745	0.277647	-4.69748e-10
65593362	rs62521091	1.57992e-08	-1.34169	-4.69748e-10	1.24568e-07	-1.3012	-4.69748e-10	0.000251337	-1.42355	-4.69748e-10
65593724	rs62521092	1.45771e-08	-1.4222	-4.69748e-10	9.40074e-08	-1.58267	-4.69748e-10	0.000231787	-1.50452	-4.69748e-10
65593996	rs11998077	5.01857e-09	-1.23839	-1.25012	0.0134998	10.1818	0.110385	4.37048e-05	-1.53123	-1.64166
65594917	rs7817744	3.49279e-09	-1.64743	-1.20352	0.0069863	9.63882	-0.00540552	4.31516e-05	-1.54316	-1.64247
65595251	rs7834854	4.98899e-09	-1.39245	-1.10197	1.48424e-05	3.35967	0.119527	4.33669e-05	-1.54228	-1.63837
65595527	rs10090584	4.70644e-09	-1.43335	-1.11937	1.17272e-05	3.15561	0.0880102	4.18542e-05	-1.57634	-1.63981
65596221	rs55852316	4.44978e-09	-0.980753	-1.62805	1.66943e-08	-1.67939	-1.63159	3.59087e-05	-1.73128	-1.63808
65596272	rs80144342	2.67154e-08	-1.20788e-10	-0.816414	2.56592e-07	-1.20788e-10	-0.578558	0.000287316	-1.20788e-10	-1.28976
65596309	rs118169648	3.24891e-08	-0.62075	-4.69748e-10	1.33086e-07	-1.23504	-4.69748e-10	0.000881558	-0.168655	-4.69748e-10
65599922	rs57071798	4.61216e-09	-0.945219	-1.62774	1.66644e-08	-1.68092	-1.63185	3.59508e-05	-1.72994	-1.63826
65599939	rs118090976	3.38339e-08	-0.58019	-4.69748e-10	9.63661e-08	-1.55789	-4.69748e-10	0.000204838	-1.62812	-4.69748e-10
65600050	rs2356993	1.19339e-08	-1.62227	-4.69748e-10	2.79832e-06	1.81073	-4.69748e-10	0.000184737	-1.73141	-4.69748e-10
65601842	rs112060721	1.3232e-07	0.783566	-4.69748e-10	1.56983e-06	1.23268	-4.69748e-10	0.00140609	0.29822	-4.69748e-10
65601850	rs60551204	4.36048e-09	-0.998833	-1.63024	1.66509e-08	-1.68407	-1.62951	3.59533e-05	-1.73141	-1.63671
65602074	rs10081461	5.36537e-09	-1.18816	-1.23352	0.0188389	10.4801	0.145267	4.53104e-05	-1.4962	-1.64061
65602503	rs111833208	1.11064e-08	-1.69413	-4.69748e-10	8.11701e-08	-1.7295	-4.69748e-10	0.000185105	-1.72942	-4.69748e-10
65603484	rs77266879	3.36928e-09	-1.60369	-1.28327	2.53482e-08	-1.25248	-1.64085	4.39904e-05	-1.68272	-1.48365
65603582	rs11995512	4.90046e-09	-1.28915	-1.22318	0.0116966	9.98193	0.166826	4.25073e-05	-1.56087	-1.6398
65604777	rs13261981	1.17164e-08	-1.64066	-4.69748e-10	2.92744e-06	1.85584	-4.69748e-10	0.000184823	-1.73094	-4.69748e-10
65605719	rs7827287	7.93913e-09	-0.98205	-1.0478	0.112787	11.791	0.624001	5.93568e-05	-1.27257	-1.59421
65605878	rs10957321	8.22907e-09	-0.968766	-1.02522	0.122204	11.8472	0.647959	6.01682e-05	-1.26217	-1.59104
65605880	rs58451406	4.2743e-09	-1.02835	-1.62069	1.65409e-08	-1.6836	-1.63661	3.58001e-05	-1.73132	-1.64108
65606546	rs72656466	1.82521e-08	-1.19737	-4.69748e-10	3.12355e-07	-0.381903	-4.69748e-10	0.000399944	-0.959022	-4.69748e-10
65606916	rs7002672	5.60553e-09	-0.735817	-1.64208	1.67269e-05	3.74899	-0.15026	9.00581e-05	-0.942297	-1.50759
65607146	rs58284770	4.16633e-09	-1.0573	-1.61732	1.63939e-08	-1.69092	-1.63821	3.57705e-05	-1.73136	-1.64186
65607171	rs148291118	1.51523e-08	-1.20788e-10	-1.3835	2.40868e-07	-1.20788e-10	-0.641794	0.000378072	-1.20788e-10	-1.01526
65607566	rs147214004	1.22052e-08	-1.20788e-10	-1.5998	9.20302e-08	-1.20788e-10	-1.60393	0.000202265	-1.20788e-10	-1.64076
65608240	rs13277887	1.35373e-08	-1.4962	-4.69748e-10	1.60182e-06	1.25285	-4.69748e-10	0.000189335	-1.70683	-4.69748e-10
65608361	rs7830315	7.89094e-09	-0.938825	-1.09711	0.122717	11.9726	0.526731	6.05938e-05	-1.23862	-1.60754
65608460	rs7815372	9.77962e-09	-0.924304	-0.897049	7.54363e-05	4.53793	0.567071	7.39787e-05	-1.0554	-1.59117
65608976	rs2356990	1.35734e-08	-1.49354	-4.69748e-10	1.48842e-06	1.17942	-4.69748e-10	0.000190565	-1.70035	-4.69748e-10
65610518	rs13268326	1.20996e-08	-1.60848	-4.69748e-10	2.1647e-06	1.55399	-4.69748e-10	0.000184817	-1.73098	-4.69748e-10
65611732	rs79551252	1.34253e-08	-1.48895	-0.0155603	2.51888e-08	-1.68423	-1.21541	4.49055e-05	-1.51682	-1.62896
65611761	rs10112206	7.61221e-09	-0.930412	-1.14149	0.0240794	10.3971	0.473709	5.50611e-05	-1.32924	-1.61266
65612697	rs6472147	7.65788e-09	-0.930412	-1.13551	0.0243767	10.3971	0.485982	5.51426e-05	-1.32924	-1.61118
65612822	rs58668371	3.32495e-09	-1.27086	-1.62934	1.58754e-08	-1.73087	-1.63041	3.71177e-05	-1.69894	-1.63731
65613123	rs61027069	1.26115e-08	-1.20788e-10	-1.56705	9.9259e-08	-1.20788e-10	-1.52831	0.000205624	-1.20788e-10	-1.6243
65613832	rs6472148	6.33381e-09	-0.631139	-1.62461	1.39882e-05	4.00824	-0.588314	8.84806e-05	-0.848029	-1.61953
65613913	rs72656469	7.73741e-07	2.54958	-4.69748e-10	2.42816e-07	-0.63374	-4.69748e-10	0.0112897	2.3813	-4.69748e-10
65614426	rs2356986	6.70034e-09	-1.72455	-0.474944	3.64951e-07	0.999897	-1.22618	3.92724e-05	-1.65129	-1.62853
65614534	rs2356985	6.72033e-09	-1.72455	-0.471967	3.69377e-07	0.999897	-1.21412	3.93689e-05	-1.65129	-1.62608
65614741	rs2884074	6.80396e-09	-1.72571	-0.458441	3.81543e-07	1.0241	-1.20592	3.92732e-05	-1.65537	-1.62443
65616867	rs34795043	3.74376e-08	-0.478977	-4.69748e-10	2.22717e-05	3.88503	-4.69748e-10	0.00110224	0.0547581	-4.69748e-10
65617464	rs2356984	1.24335e-08	-1.58126	-4.69748e-10	1.16043e-06	0.930505	-4.69748e-10	0.000188553	-1.71097	-4.69748e-10
65617660	rs16931394	2.74988e-08	-1.20788e-10	-0.787513	8.94035e-07	-1.20788e-10	0.669701	0.000896634	-1.20788e-10	-0.151697
65618273	rs2884073	2.2093e-09	-1.72723	-1.58175	2.10514e-07	0.860442	-1.63693	3.61996e-05	-1.71851	-1.64278
65618359	rs4472561	1.2222e-08	-1.55619	-0.04223	2.6489e-08	-1.65	-1.19932	4.30929e-05	-1.56014	-1.62684
65618880	rs149507895	2.22299e-08	-1.20788e-10	-1.00022	1.84943e-07	-1.20788e-10	-0.905994	0.000394691	-1.20788e-10	-0.972242
65619207	rs34562034	1.19879e-08	-1.61776	-4.69748e-10	1.31586e-06	1.0562	-4.69748e-10	0.000185575	-1.72689	-4.69748e-10
65619510	rs74591278	1.07317e-08	-1.72845	-4.69748e-10	8.53211e-08	-1.67962	-4.69748e-10	0.000187408	-1.71706	-4.69748e-10
65619966	rs716283	2.20513e-09	-1.72633	-1.58454	2.15275e-07	0.881897	-1.63603	3.61485e-05	-1.71998	-1.64273
65621875	rs35670435	1.82325e-08	-1.19845	-4.69748e-10	1.34921e-07	-1.22135	-4.69748e-10	0.000344201	-1.10912	-4.69748e-10
65623598	rs72656474	5.00635e-08	-0.188362	-4.69748e-10	2.48871e-06	1.69348	-4.69748e-10	0.00129189	0.213514	-4.69748e-10
65626897	rs73689573	3.36217e-09	-1.25679	-1.63228	1.59352e-08	-1.73028	-1.62723	3.70647e-05	-1.70254	-1.63514
65627804	rs9918785	3.38254e-09	-1.25221	-1.63082	1.59124e-08	-1.73005	-1.6289	3.69806e-05	-1.70366	-1.63629
65628180	rs9918790	2.21429e-09	-1.72425	-1.58247	2.24618e-07	0.925066	-1.63671	3.60506e-05	-1.72265	-1.64278
65628380	rs187803954	1.226e-08	-1.59531	-4.69748e-10	1.30562e-07	-1.25419	-4.69748e-10	0.0002015	-1.64456	-4.69748e-10
65629420	rs4474057	2.75559e-07	1.51715	-4.69748e-10	1.12991e-05	3.20644	-4.69748e-10	0.00576877	1.70987	-4.69748e-10
65629791	rs73689574	3.44646e-09	-1.23319	-1.63112	1.59366e-08	-1.72886	-1.62857	3.68284e-05	-1.70801	-1.63607
65629801	rs13282180	2.22199e-09	-1.72296	-1.58029	2.29896e-07	0.948957	-1.63737	3.60028e-05	-1.72396	-1.64279
65630201	rs11984562	1.18407e-08	-1.63012	-4.69748e-10	1.40185e-06	1.1195	-4.69748e-10	0.00018517	-1.72907	-4.69748e-10
65630720	rs62521095	1.11433e-08	-1.69081	-4.69748e-10	1.69645e-06	1.31025	-4.69748e-10	0.000218748	-1.56242	-4.69748e-10
65630771	rs4737677	3.41348e-09	-1.24251	-1.63141	1.59318e-08	-1.72948	-1.62825	3.69131e-05	-1.70593	-1.63584
65630877	rs78631379	2.04982e-08	-1.08132	-4.69748e-10	9.48635e-08	-1.5736	-4.69748e-10	0.00051058	-0.714797	-4.69748e-10
65632038	rs7842113	1.23727e-08	-1.52029	-0.0658701	2.53075e-08	-1.67165	-1.22329	4.44515e-05	-1.52464	-1.63131
65632184	rs34700548	2.19288e-09	-1.72184	-1.59459	2.43675e-07	1.00175	-1.63196	3.59749e-05	-1.7256	-1.64192
65633400	rs34484820	2.22195e-09	-1.72372	-1.57955	2.26715e-07	0.935236	-1.63759	3.60297e-05	-1.72322	-1.64278
65633779	rs117566536	1.26395e-08	-1.20788e-10	-1.56483	8.86369e-08	-1.20788e-10	-1.6415	0.000207066	-1.20788e-10	-1.61731
65633827	rs73689575	4.06234e-09	-1.06431	-1.63558	1.64149e-08	-1.70533	-1.62252	3.61964e-05	-1.72964	-1.63174
65633839	rs62521097	1.07428e-08	-1.72742	-4.69748e-10	1.16556e-07	-1.36767	-4.69748e-10	0.000184772	-1.73122	-4.69748e-10
65633926	rs73689576	3.24091e-09	-1.2938	-1.632	1.59486e-08	-1.72911	-1.62757	3.69221e-05	-1.70616	-1.63537
65634357	rs4385495	2.20011e-09	-1.7205	-1.59265	2.48877e-07	1.02377	-1.63286	3.59314e-05	-1.72657	-1.64216
65634365	rs148934325	1.38129e-08	-1.20788e-10	-1.47605	1.07341e-07	-1.20788e-10	-1.45003	0.000220845	-1.20788e-10	-1.55289
65634731	rs73689578	3.39829e-09	-1.26491	-1.61347	1.71589e-08	-1.64733	-1.6362	3.58883e-05	-1.72852	-1.64142
65635280	rs62521111	2.20011e-09	-1.7205	-1.59265	2.48877e-07	1.02377	-1.63286	3.59314e-05	-1.72657	-1.64216
65636139	rs9650211	1.36764e-08	-1.48598	-4.69748e-10	1.01235e-06	0.793984	-4.69748e-10	0.000194245	-1.68123	-4.69748e-10
65637309	rs36053206	1.36764e-08	-1.48598	-4.69748e-10	1.01235e-06	0.793984	-4.69748e-10	0.000194245	-1.68123	-4.69748e-10
65637525	rs79088467	1.17595e-08	-1.20788e-10	-1.63699	9.99013e-08	-1.20788e-10	-1.52186	0.000308781	-1.20788e-10	-1.21771
65637942	rs62521114	2.22112e-09	-1.72483	-1.57881	2.21856e-07	0.913783	-1.6378	3.60746e-05	-1.72199	-1.64277
65638023	rs61146973	2.57283e-09	-1.67756	-1.47909	1.96082e-07	0.223989	-1.0715	3.62853e-05	-1.72874	-1.63019
65638634	rs118111353	2.85512e-08	-0.749953	-4.69748e-10	1.25776e-07	-1.29154	-4.69748e-10	0.000738127	-0.346229	-4.69748e-10
65638660	rs77067667	1.07686e-08	-1.72502	-4.69748e-10	8.63728e-08	-1.66737	-4.69748e-10	0.000188679	-1.7103	-4.69748e-10
65638743	rs10087071	4.5346e-09	-0.976015	-1.6139	5.92389e-06	3.19841	-0.637701	6.14311e-05	-1.20579	-1.62664
65638988	rs113374270	1.07828e-08	-1.7237	-4.69748e-10	1.00402e-07	-1.51687	-4.69748e-10	0.000195462	-1.67498	-4.69748e-10
65639566	rs13258167	2.21948e-09	-1.72483	-1.57955	2.21903e-07	0.913783	-1.63759	3.60743e-05	-1.72199	-1.64278
65640260	rs10808739	2.13548e-09	-1.72917	-1.61379	1.89936e-07	0.752249	-1.63161	3.68949e-05	-1.70009	-1.64218
65640469	rs151281341	2.03088e-08	-1.20788e-10	-1.0906	9.44943e-08	-1.20788e-10	-1.5775	0.000248666	-1.20788e-10	-1.43424
65641102	rs34781030	2.13432e-09	-1.73021	-1.61329	1.82478e-07	0.712496	-1.63191	3.7064e-05	-1.69545	-1.64225
65641261	rs4269577	1.15248e-08	-1.61046	-0.0466949	2.7655e-08	-1.60457	-1.20167	4.08258e-05	-1.61374	-1.62729
65641267	rs58994922	2.13654e-09	-1.72917	-1.61329	1.89878e-07	0.752249	-1.63191	3.68923e-05	-1.70009	-1.64225
65641578	rs34237366	2.22195e-09	-1.72372	-1.57955	2.26715e-07	0.935236	-1.63759	3.60297e-05	-1.72322	-1.64278
65641907	rs4737199	2.13654e-09	-1.72917	-1.61329	1.89878e-07	0.752249	-1.63191	3.68923e-05	-1.70009	-1.64225
65643002	rs116948456	1.07766e-08	-1.72427	-4.69748e-10	8.65739e-08	-1.66505	-4.69748e-10	0.000188933	-1.70895	-4.69748e-10
65643034	rs117121965	1.07716e-08	-1.72474	-4.69748e-10	8.64502e-08	-1.66648	-4.69748e-10	0.000188776	-1.70978	-4.69748e-10
65643438	rs117425349	1.07766e-08	-1.72427	-4.69748e-10	8.65739e-08	-1.66505	-4.69748e-10	0.000188933	-1.70895	-4.69748e-10
65643968	rs143069067	2.4003e-07	-1.20788e-10	1.37911	1.10214e-06	-1.20788e-10	0.878966	0.0087749	-1.20788e-10	2.12931
65644426	rs116916010	1.07766e-08	-1.72427	-4.69748e-10	8.65739e-08	-1.66505	-4.69748e-10	0.000188933	-1.70895	-4.69748e-10
65644782	rs62521118	2.13654e-09	-1.72917	-1.61329	1.89878e-07	0.752249	-1.63191	3.68923e-05	-1.70009	-1.64225
65645038	rs28873972	2.23181e-09	-1.72372	-1.57513	2.26449e-07	0.935236	-1.63876	3.6034e-05	-1.72322	-1.64266
65645661	rs28391816	1.87804e-08	-1.16884	-4.69748e-10	8.13233e-08	-1.72761	-4.69748e-10	0.000187522	-1.71645	-4.69748e-10
65646059	rs188215512	1.42425e-08	-1.20788e-10	-1.44542	1.1608e-07	-1.20788e-10	-1.37177	0.00025316	-1.20788e-10	-1.41632
65646121	rs4737200	1.23416e-08	-1.58868	-4.69748e-10	1.34071e-07	-1.22767	-4.69748e-10	0.000198732	-1.65839	-4.69748e-10
65646643	rs4737678	2.13492e-09	-1.72916	-1.61407	1.93891e-07	0.766392	-1.62514	3.69549e-05	-1.70193	-1.63872
65647801	rs117105706	3.11097e-08	-0.664136	-4.69748e-10	9.57225e-08	-1.56459	-4.69748e-10	0.000203007	-1.6371	-4.69748e-10
65648422	rs72656477	3.05184e-08	-0.683324	-4.69748e-10	8.12591e-08	-1.7284	-4.69748e-10	0.000424348	-0.89979	-4.69748e-10
65649047	rs145944326	1.12448e-08	-1.68174	-4.69748e-10	1.04566e-07	-1.47622	-4.69748e-10	0.000184994	-1.73002	-4.69748e-10
65649365	rs4737679	1.23134e-08	-1.59096	-4.69748e-10	1.33496e-07	-1.23197	-4.69748e-10	0.000198408	-1.66002	-4.69748e-10
65650449	rs35407243	2.11206e-09	-1.72693	-1.62706	2.05326e-07	0.814486	-1.61593	3.68515e-05	-1.70665	-1.6368
65650493	rs10098783	1.30347e-08	-1.53182	-0.00221979	2.66458e-08	-1.66527	-1.17814	4.43304e-05	-1.53605	-1.62263
65651221	rs4549812	1.25327e-08	-1.58606	0.0127471	2.78992e-08	-1.62729	-1.17016	4.20872e-05	-1.58966	-1.62094
65651811	rs117075901	1.138e-08	-1.6698	-4.69748e-10	8.18246e-08	-1.72147	-4.69748e-10	0.000243434	-1.4555	-4.69748e-10
65653208	rs75599099	1.42701e-08	-1.44349	-4.69748e-10	1.26284e-07	-1.28751	-4.69748e-10	0.000308661	-1.2181	-4.69748e-10
65653299	rs13266737	2.2414e-09	-1.72252	-1.57204	2.31214e-07	0.956773	-1.63947	3.59987e-05	-1.72437	-1.64249
65653973	rs192102406	3.23193e-08	-0.625991	-4.69748e-10	3.41002e-07	-0.294155	-4.69748e-10	0.000500947	-0.733844	-4.69748e-10
65654193	rs35506467	2.24458e-09	-1.7211	-1.57204	2.36781e-07	0.980562	-1.63947	3.59568e-05	-1.72553	-1.64249
65654844	rs80083040	2.46748e-07	1.40671	-4.69748e-10	1.05085e-05	3.1339	-4.69748e-10	0.00529886	1.6249	-4.69748e-10
65654845	rs75555763	2.32085e-07	1.34545	-4.69748e-10	9.13853e-06	2.99421	-4.69748e-10	0.00483399	1.53308	-4.69748e-10
65655289	rs10808740	2.24458e-09	-1.7211	-1.57204	2.36781e-07	0.980562	-1.63947	3.59568e-05	-1.72553	-1.64249
65655434	rs11984829	2.24458e-09	-1.7211	-1.57204	2.36781e-07	0.980562	-1.63947	3.59568e-05	-1.72553	-1.64249
65655454	rs11992694	2.2414e-09	-1.72252	-1.57204	2.31214e-07	0.956773	-1.63947	3.59987e-05	-1.72437	-1.64249
65659136	rs7009078	2.24811e-09	-1.7211	-1.57047	2.36703e-07	0.980562	-1.6398	3.59608e-05	-1.72553	-1.64239
65659573	rs6995461	2.24748e-09	-1.71825	-1.57359	2.47397e-07	1.02408	-1.63913	3.58873e-05	-1.72738	-1.64259
65659822	rs35928023	2.143e-09	-1.72818	-1.61127	2.07437e-07	0.841872	-1.63309	3.65887e-05	-1.70812	-1.64249
65660197	rs117374677	1.07362e-08	-1.72803	-4.69748e-10	8.54664e-08	-1.67792	-4.69748e-10	0.000187577	-1.71615	-4.69748e-10
65660350	rs35328846	2.14395e-09	-1.72774	-1.61127	1.97805e-07	0.794327	-1.63309	3.6717e-05	-1.70462	-1.64249
65660561	rs117148879	3.12599e-08	-0.659318	-4.69748e-10	9.59054e-08	-1.56268	-4.69748e-10	0.000203299	-1.63567	-4.69748e-10
65660841	rs117341412	2.75927e-08	-0.784104	-4.69748e-10	8.29299e-08	-1.70805	-4.69748e-10	0.000184813	-1.731	-4.69748e-10
65660906	rs62521122	6.46442e-09	-0.79197	-1.44337	4.50331e-06	3.47505	-1.18853	7.02726e-05	-1.07077	-1.62719
65661407	rs72656480	5.43281e-08	-0.106613	-4.69748e-10	2.47639e-06	1.68851	-4.69748e-10	0.00137991	0.279428	-4.69748e-10
65661762	rs7836155	1.12527e-08	-1.68105	-4.69748e-10	1.24771e-07	-1.29956	-4.69748e-10	0.000193794	-1.68355	-4.69748e-10
65663281	rs13264230	1.52474e-08	-1.37724	-4.69748e-10	7.44755e-07	0.487011	-4.69748e-10	0.000205149	-1.62661	-4.69748e-10
65663476	rs73688006	3.36969e-09	-1.25221	-1.63463	1.59899e-08	-1.73005	-1.62404	3.71078e-05	-1.70366	-1.63286
65663801	rs13272719	2.16834e-09	-1.72605	-1.60165	1.37379e-07	0.429589	-1.63289	3.88378e-05	-1.64909	-1.64186
65664244	rs145134369	1.25642e-08	-1.5708	-4.69748e-10	2.13174e-07	-0.763935	-4.69748e-10	0.000254228	-1.41211	-4.69748e-10
65665250	rs78810197	1.07846e-08	-1.72353	-4.69748e-10	8.67661e-08	-1.66283	-4.69748e-10	0.000189178	-1.70766	-4.69748e-10
65665522	rs35639132	1.52042e-08	-1.38008	-4.69748e-10	7.50083e-07	0.494139	-4.69748e-10	0.000204833	-1.62815	-4.69748e-10
65665524	rs34248744	1.53075e-08	-1.37331	-4.69748e-10	7.37487e-07	0.477204	-4.69748e-10	0.000205589	-1.62446	-4.69748e-10
65665664	rs75428175	2.34172e-08	-1.20788e-10	-0.948184	2.46368e-07	-1.20788e-10	-0.61922	0.000286728	-1.20788e-10	-1.29181
65665928	rs61028788	2.16305e-09	-1.72746	-1.60268	1.35716e-07	0.416894	-1.63238	3.88511e-05	-1.64891	-1.6417
65665988	rs35196908	2.17063e-09	-1.72508	-1.60156	1.3484e-07	0.410981	-1.63293	3.89805e-05	-1.64541	-1.64188
65666979	rs3886001	2.62636e-08	-1.20788e-10	-0.83347	8.34664e-07	-1.20788e-10	0.600985	0.000864843	-1.20788e-10	-0.187797
65668267	rs11996540	2.18084e-09	-1.72403	-1.59792	1.32145e-07	0.392452	-1.6346	3.91096e-05	-1.64165	-1.64233
65668596	rs57755888	2.46816e-09	-1.72949	-1.46869	1.95531e-07	0.473019	-1.32334	4.7057e-05	-1.65948	-1.43951
65668770	rs9650212	1.5134e-08	-1.38471	-4.69748e-10	7.58913e-07	0.505843	-4.69748e-10	0.000204321	-1.63065	-4.69748e-10
65669020	rs76535591	2.33495e-08	-1.20788e-10	-0.951078	2.45503e-07	-1.20788e-10	-0.622734	0.000286139	-1.20788e-10	-1.29387
65670364	rs10957322	2.16058e-09	-1.72949	-1.60179	1.42834e-07	0.473019	-1.63738	3.84032e-05	-1.65948	-1.64273
65672505	rs140480238	3.58016e-07	-1.20788e-10	1.77892	1.58973e-06	-1.20788e-10	1.24527	0.0136964	-1.20788e-10	2.57455
65673333	rs57948164	3.37226e-09	-1.25221	-1.63387	1.59721e-08	-1.73005	-1.62515	3.7078e-05	-1.70366	-1.63366
65674039	rs12548518	5.96943e-09	-1.08243	-1.23257	0.0115578	9.78245	0.35437	4.91486e-05	-1.43463	-1.62087
65675055	rs4737680	2.17618e-09	-1.72689	-1.59719	1.40693e-07	0.455442	-1.6349	3.83765e-05	-1.6605	-1.6424
65675135	rs79505450	1.78805e-08	-1.20788e-10	-1.21794	8.94956e-08	-1.20788e-10	-1.63185	0.000204812	-1.20788e-10	-1.62825
65675365	rs140967101	2.56951e-08	-1.20788e-10	-0.855356	1.33694e-07	-1.20788e-10	-1.23049	0.000278195	-1.20788e-10	-1.32202
65676050	rs6472151	1.62731e-08	-1.6667	0.354561	3.5195e-08	-1.59095	-0.974192	4.20787e-05	-1.64963	-1.56117
65676069	rs7826214	2.1815e-09	-1.72508	-1.59657	1.3454e-07	0.410981	-1.63516	3.89579e-05	-1.64541	-1.64245
65676153	rs6472152	1.72702e-08	-1.6004	0.347726	3.36081e-08	-1.61446	-0.996813	4.37608e-05	-1.60381	-1.56779
65676291	rs7826501	2.1815e-09	-1.72508	-1.59657	1.3454e-07	0.410981	-1.63516	3.89579e-05	-1.64541	-1.64245
65676953	rs55873211	2.18076e-09	-1.72605	-1.59593	1.37032e-07	0.429589	-1.63542	3.88128e-05	-1.64909	-1.64251
65677222	rs12156417	2.17539e-09	-1.72979	-1.59465	1.51071e-07	0.527618	-1.63591	3.81234e-05	-1.66692	-1.64259
65677331	rs10112945	1.01011e-08	-1.72915	-0.0598668	5.58436e-07	1.15401	-0.954915	4.10013e-05	-1.68666	-1.55008
65677590	rs146120233	2.4871e-08	-0.887952	-4.69748e-10	2.69879e-07	-0.528071	-4.69748e-10	0.000383671	-1.00056	-4.69748e-10
65677737	rs56682216	3.43793e-09	-1.23319	-1.6336	1.59852e-08	-1.72886	-1.62553	3.69073e-05	-1.70801	-1.63393
65677749	rs185727330	4.49069e-08	-1.20788e-10	-0.297063	4.08267e-07	-1.20788e-10	-0.114122	0.000835184	-1.20788e-10	-0.222694
65677873	rs13271746	2.16349e-09	-1.73048	-1.59945	1.485e-07	0.512727	-1.63818	3.81413e-05	-1.66644	-1.64261
65678338	rs76992721	1.48398e-08	-1.20788e-10	-1.40434	8.89794e-08	-1.20788e-10	-1.63764	0.000252354	-1.20788e-10	-1.41951
65678678	rs7814652	2.1719e-09	-1.72949	-1.59657	1.43151e-07	0.473019	-1.63516	3.84138e-05	-1.65948	-1.64245
65679053	rs6472153	2.18143e-09	-1.72702	-1.59465	1.3981e-07	0.450149	-1.63591	3.86562e-05	-1.65304	-1.64259
65679145	rs145976306	2.80836e-08	-1.20788e-10	-0.766468	9.32348e-07	-1.20788e-10	0.711663	0.000945707	-1.20788e-10	-0.0984129
65679298	rs183011913	1.07444e-08	-1.72727	-4.69748e-10	8.69169e-08	-1.66109	-4.69748e-10	0.000189901	-1.70384	-4.69748e-10
65679724	rs71529145	3.62217e-08	-0.511995	-4.69748e-10	1.67907e-05	3.60254	-4.69748e-10	0.00101757	-0.0251722	-4.69748e-10
65680049	rs117922193	1.06827e-08	-0.240459	-1.49256	4.19105e-07	0.823568	-0.911491	0.000110867	-0.606597	-1.63542
65680403	rs117394423	1.09818e-08	-1.70541	-4.69748e-10	1.16136e-07	-1.37128	-4.69748e-10	0.000191734	-1.69423	-4.69748e-10
65680494	rs10957323	2.18554e-09	-1.72702	-1.59277	1.39713e-07	0.450149	-1.6366	3.86523e-05	-1.65304	-1.64269
65680595	rs10957324	2.17098e-09	-1.7269	-1.59957	1.43995e-07	0.477606	-1.63387	3.85969e-05	-1.65503	-1.64214
65680600	rs149196751	1.4999e-08	-1.39367	-4.69748e-10	8.35735e-08	-1.70032	-4.69748e-10	0.000242821	-1.45802	-4.69748e-10
65680661	rs62521129	2.17746e-09	-1.72949	-1.59401	1.43009e-07	0.473019	-1.63615	3.84069e-05	-1.65948	-1.64263
65681203	rs57148757	3.47299e-09	-1.22331	-1.63333	1.59915e-08	-1.7281	-1.62588	3.68211e-05	-1.71009	-1.63418
65681616	rs7812644	2.18167e-09	-1.72957	-1.59199	1.44071e-07	0.481132	-1.63687	3.80479e-05	-1.66878	-1.64272
65681851	rs13276608	1.1327e-08	-1.67447	-4.69748e-10	1.7748e-06	1.3554	-4.69748e-10	0.000225153	-1.53356	-4.69748e-10
65683768	rs7009717	2.19016e-09	-1.72702	-1.59066	1.39614e-07	0.450149	-1.63731	3.86497e-05	-1.65304	-1.64276
65684111	rs138019891	1.61417e-08	-1.32025	-4.69748e-10	8.33965e-08	-1.70244	-4.69748e-10	0.000257553	-1.39912	-4.69748e-10
65684304	rs4737681	2.16659e-09	-1.73141	-1.59709	1.75046e-07	0.673954	-1.63495	3.73882e-05	-1.68658	-1.64241
65685148	rs4480156	2.14029e-09	-1.72702	-1.61369	1.41245e-07	0.450149	-1.6257	3.89606e-05	-1.65304	-1.63475
65685160	rs146170994	2.29285e-08	-1.20788e-10	-0.969275	1.81431e-07	-1.20788e-10	-0.925167	0.000322732	-1.20788e-10	-1.17352
65685206	rs57696702	4.40092e-09	-0.987068	-1.63277	1.63218e-08	-1.70693	-1.62662	3.60336e-05	-1.73119	-1.6347
65685957	rs4737682	1.92867e-08	-1.60765	0.465415	3.52764e-08	-1.60741	-0.95542	4.39733e-05	-1.61097	-1.55579
65686539	rs13255280	1.49329e-08	-1.39809	-4.69748e-10	7.85505e-07	0.540283	-4.69748e-10	0.000202865	-1.6378	-4.69748e-10
65688235	rs75084833	1.31318e-08	-1.20788e-10	-1.52662	1.03685e-07	-1.20788e-10	-1.48469	0.000208163	-1.20788e-10	-1.61202
65688677	rs55650602	2.18134e-09	-1.72782	-1.5939	1.42419e-07	0.468922	-1.63619	3.8519e-05	-1.65655	-1.64264
65689094	rs4236936	2.91612e-08	-1.56586	0.837045	4.15728e-08	-1.64317	-0.755426	4.99473e-05	-1.5697	-1.46967
65689125	rs72656485	1.46342e-08	-1.41829	-4.69748e-10	8.28996e-07	0.594171	-4.69748e-10	0.000200734	-1.64836	-4.69748e-10
65690870	rs10283033	2.85179e-08	-1.57807	0.826949	4.08979e-08	-1.63385	-0.781114	4.88215e-05	-1.58177	-1.48041
65691108	rs149466208	2.15067e-08	-1.03329	-4.69748e-10	6.05981e-07	0.280804	-4.69748e-10	0.00037441	-1.02499	-4.69748e-10
65691347	rs55839813	4.23545e-09	-1.02407	-1.6341	1.64192e-08	-1.70277	-1.62483	3.60959e-05	-1.73074	-1.63342
65691428	rs77736875	1.1985e-08	-1.20788e-10	-1.618	1.10289e-07	-1.20788e-10	-1.42294	0.00020204	-1.20788e-10	-1.64188
65691501	rs34204608	1.49329e-08	-1.39809	-4.69748e-10	7.85505e-07	0.540283	-4.69748e-10	0.000202865	-1.6378	-4.69748e-10
65691565	rs55666601	2.17438e-09	-1.72782	-1.59709	1.42596e-07	0.468922	-1.63495	3.85279e-05	-1.65655	-1.64241
65691703	rs13252547	6.71518e-09	-1.0182	-1.17908	0.0168808	10.0481	0.467507	5.20575e-05	-1.3907	-1.60729
65692999	rs55863909	2.15843e-09	-1.73134	-1.60094	1.65823e-07	0.623157	-1.63828	3.73981e-05	-1.68594	-1.64279
65693017	rs58195923	2.15731e-09	-1.73141	-1.60138	1.69978e-07	0.642644	-1.63302	3.73316e-05	-1.6886	-1.6419
65694991	rs56136042	4.20717e-09	-1.03026	-1.6346	1.64111e-08	-1.704	-1.62408	3.61228e-05	-1.73053	-1.63289
65695385	rs12674544	4.11929e-09	-1.04987	-1.63611	1.65477e-08	-1.70777	-1.61203	3.66135e-05	-1.7297	-1.62023
65695990	rs76378404	3.82119e-09	-1.14629	-1.61481	1.57648e-08	-1.72555	-1.64271	3.62037e-05	-1.71987	-1.64132
65696040	rs11992601	2.16769e-09	-1.72782	-1.60018	1.38546e-07	0.438754	-1.63359	3.84533e-05	-1.65883	-1.64207
65696352	rs13259721	1.47385e-08	-1.41119	-4.69748e-10	8.13238e-07	0.574979	-4.69748e-10	0.000201473	-1.64469	-4.69748e-10
65696962	rs62521147	1.50326e-08	-1.39143	-4.69748e-10	7.7207e-07	0.523031	-4.69748e-10	0.000203585	-1.63426	-4.69748e-10
65697396	rs56345307	3.67872e-09	-1.16515	-1.63394	1.63347e-08	-1.71655	-1.6162	3.6637e-05	-1.7255	-1.62379
65698209	rs58303167	3.49223e-09	-1.21381	-1.63731	1.61099e-08	-1.72729	-1.61931	3.69298e-05	-1.71198	-1.62934
65698571	rs62521148	2.15885e-09	-1.72782	-1.60426	1.43082e-07	0.468922	-1.63155	3.85659e-05	-1.65655	-1.64142
65698589	rs13271194	2.90606e-08	-1.57807	0.845801	4.21826e-08	-1.63385	-0.750185	4.94628e-05	-1.58177	-1.46735
65698685	rs112159589	3.87886e-08	-0.443529	-4.69748e-10	1.4784e-06	1.17267	-4.69748e-10	0.00105067	0.00683754	-4.69748e-10
65699149	rs58950093	2.15761e-09	-1.72782	-1.60483	1.43127e-07	0.468922	-1.63123	3.85702e-05	-1.65655	-1.64131
65699440	rs66985061	1.50326e-08	-1.39143	-4.69748e-10	7.7207e-07	0.523031	-4.69748e-10	0.000203585	-1.63426	-4.69748e-10
65699659	rs79358939	3.18813e-09	-1.65746	-1.28476	1.18583e-07	-0.0247697	-1.32566	3.93159e-05	-1.7276	-1.55112
65699679	rs80278260	1.89584e-08	-1.20788e-10	-1.15941	8.94647e-08	-1.20788e-10	-1.6322	0.000219144	-1.20788e-10	-1.56062
65700067	rs4461935	7.19352e-09	-0.974262	-1.15421	0.0143058	9.85357	0.496564	5.16717e-05	-1.40322	-1.60221
65700077	rs4134341	1.50326e-08	-1.39143	-4.69748e-10	7.7207e-07	0.523031	-4.69748e-10	0.000203585	-1.63426	-4.69748e-10
65700156	rs4134342	2.15157e-09	-1.72782	-1.60764	1.43361e-07	0.468922	-1.6296	3.8594e-05	-1.65655	-1.64069
65701101	rs4258041	1.26541e-08	-1.73103	0.167362	6.93951e-07	1.25046	-0.834101	4.28476e-05	-1.69778	-1.49491
65701123	rs141158360	2.35899e-08	-0.940838	-4.69748e-10	8.8542e-07	0.660018	-4.69748e-10	0.000493298	-0.749232	-4.69748e-10
65701146	rs62521150	1.50326e-08	-1.39143	-4.69748e-10	7.7207e-07	0.523031	-4.69748e-10	0.000203585	-1.63426	-4.69748e-10
65701502	rs13263496	1.50326e-08	-1.39143	-4.69748e-10	7.7207e-07	0.523031	-4.69748e-10	0.000203585	-1.63426	-4.69748e-10
65701645	rs4737683	2.12573e-09	-1.72845	-1.61909	1.51522e-07	0.515462	-1.62077	3.85505e-05	-1.66188	-1.6365
65702000	rs73688014	3.48702e-09	-1.21381	-1.6388	1.61657e-08	-1.72729	-1.61586	3.70276e-05	-1.71198	-1.6267
65702121	rs13265280	2.14609e-09	-1.72868	-1.60933	1.42444e-07	0.46144	-1.62853	3.83804e-05	-1.66254	-1.64025
65702140	rs13265049	1.50326e-08	-1.39143	-4.69748e-10	7.7207e-07	0.523031	-4.69748e-10	0.000203585	-1.63426	-4.69748e-10
65702689	rs4392942	2.84141e-08	-1.61032	0.855548	4.36842e-08	-1.60472	-0.744343	4.80377e-05	-1.6136	-1.46476
65702870	rs149368961	1.13006e-08	-1.6768	-4.69748e-10	8.31361e-08	-1.70557	-4.69748e-10	0.000219892	-1.55721	-4.69748e-10
65704366	rs73688018	3.48473e-09	-1.21381	-1.63946	1.61951e-08	-1.72729	-1.61404	3.70798e-05	-1.71198	-1.62529
65704448	rs146271223	1.12592e-08	-1.68047	-4.69748e-10	8.33554e-08	-1.70293	-4.69748e-10	0.000218443	-1.56382	-4.69748e-10
65704658	rs13258738	1.50427e-08	-1.39076	-4.69748e-10	7.81623e-07	0.535329	-4.69748e-10	0.000203218	-1.63607	-4.69748e-10
65704945	rs7821085	1.49006e-08	-1.71919	0.318937	5.52552e-07	0.941614	-0.753111	4.72691e-05	-1.63739	-1.4571
65705284	rs117413653	1.08161e-08	-1.72062	-4.69748e-10	8.74756e-08	-1.65468	-4.69748e-10	0.000190105	-1.70277	-4.69748e-10
65705303	rs142702413	6.39461e-07	-1.20788e-10	2.35897	2.71369e-06	-1.20788e-10	1.78002	0.026013	-1.20788e-10	3.21601
65705308	rs117809533	1.08161e-08	-1.72062	-4.69748e-10	8.74756e-08	-1.65468	-4.69748e-10	0.000190105	-1.70277	-4.69748e-10
65706044	rs34782690	2.13598e-09	-1.72782	-1.61491	1.44098e-07	0.468922	-1.62447	3.86828e-05	-1.65655	-1.6384
65706078	rs117451785	1.10404e-08	-1.70009	-4.69748e-10	9.15789e-08	-1.60884	-4.69748e-10	0.000195911	-1.67268	-4.69748e-10
65706131	rs76284551	3.06612e-08	-0.678657	-4.69748e-10	9.4131e-08	-1.58136	-4.69748e-10	0.000198757	-1.65826	-4.69748e-10
65706230	rs116876114	2.94543e-08	-1.20788e-10	-0.718815	1.71818e-07	-1.20788e-10	-0.979611	0.000891982	-1.20788e-10	-0.156899
65707681	rs142854335	1.77839e-08	-1.22336	-4.69748e-10	2.19894e-07	-0.7329	-4.69748e-10	0.000330743	-1.149	-4.69748e-10
65707779	rs117845054	1.11267e-08	-1.6923	-4.69748e-10	8.50728e-08	-1.68254	-4.69748e-10	0.000191271	-1.69665	-4.69748e-10
65708227	rs34520115	2.12417e-09	-1.72782	-1.62045	1.44828e-07	0.468922	-1.61942	3.87847e-05	-1.65655	-1.63577
65708485	rs7814191	2.80934e-08	-1.60316	0.837045	4.28967e-08	-1.61182	-0.755426	4.81407e-05	-1.60654	-1.46967
65708983	rs116912422	1.09701e-08	-1.70648	-4.69748e-10	8.37196e-08	-1.69857	-4.69748e-10	0.000188749	-1.70993	-4.69748e-10
65709467	rs6987861	1.46032e-08	-1.73009	0.309673	7.23285e-07	1.21711	-0.759346	4.49443e-05	-1.68497	-1.45995
65710305	rs74645043	1.10778e-08	-1.69671	-4.69748e-10	8.73014e-08	-1.65668	-4.69748e-10	0.000194323	-1.68082	-4.69748e-10
65710695	rs147797548	3.30437e-08	-1.20788e-10	-0.603824	2.94027e-07	-1.20788e-10	-0.442374	0.000609103	-1.20788e-10	-0.538358
65711004	rs7842714	5.55381e-09	-1.30619	-1.08098	0.00358407	8.30387	0.662091	4.4674e-05	-1.5747	-1.57626
65711452	rs117576566	3.87778e-09	-1.13321	-1.61318	1.6338e-08	-1.72418	-1.60837	3.72279e-05	-1.72162	-1.61167
65711945	rs7829301	2.5328e-08	-1.61726	0.747521	4.12643e-08	-1.5974	-0.808648	4.63941e-05	-1.62045	-1.49272
65713207	rs57198819	4.10521e-09	-1.04703	-1.64237	1.69802e-08	-1.70723	-1.58676	3.74292e-05	-1.72984	-1.59806
65713295	rs73688019	4.18606e-09	-1.0275	-1.64239	1.68241e-08	-1.70345	-1.59978	3.68137e-05	-1.73063	-1.61385
65713990	rs36016124	1.46143e-08	-1.41965	-4.69748e-10	7.63079e-07	0.511317	-4.69748e-10	0.000198003	-1.66206	-4.69748e-10
65715079	rs4737202	3.5009e-09	-1.20591	-1.64272	1.66432e-08	-1.72656	-1.58748	3.78355e-05	-1.71348	-1.60362
65716603	rs144963766	1.33164e-08	-1.20788e-10	-1.51266	9.16248e-08	-1.20788e-10	-1.60834	0.000247025	-1.20788e-10	-1.44086
65716640	rs6472154	2.70173e-08	-1.58017	0.774987	3.97782e-08	-1.63217	-0.810557	4.80676e-05	-1.58384	-1.4939
65717852	rs117123626	1.07471e-08	-1.72702	-4.69748e-10	8.13233e-08	-1.72761	-4.69748e-10	0.000184987	-1.73006	-4.69748e-10
65717968	rs145904776	1.12796e-08	-1.67866	-4.69748e-10	1.5787e-07	-1.06427	-4.69748e-10	0.000217062	-1.57016	-4.69748e-10
65719134	rs117457701	3.42102e-08	-0.569131	-4.69748e-10	9.85511e-08	-1.53547	-4.69748e-10	0.000204266	-1.63092	-4.69748e-10
65719869	rs73688022	3.29149e-09	-1.26808	-1.64224	1.61974e-08	-1.73077	-1.61043	3.77738e-05	-1.69967	-1.61905
65720380	rs73688023	3.75906e-09	-1.13568	-1.64181	1.66302e-08	-1.7214	-1.59342	3.7668e-05	-1.72236	-1.59917
65720582	rs72656489	1.47395e-08	-1.41113	-4.69748e-10	7.08233e-07	0.436729	-4.69748e-10	0.000200318	-1.65044	-4.69748e-10
65720734	rs6980478	1.51274e-08	-1.38515	-4.69748e-10	7.2301e-07	0.457379	-4.69748e-10	0.000200092	-1.65157	-4.69748e-10
65721070	rs4737684	3.37359e-09	-1.24441	-1.64127	1.63108e-08	-1.7296	-1.60462	3.77432e-05	-1.7055	-1.61404
65721197	rs13278868	1.43291e-08	-1.43936	-4.69748e-10	8.05454e-07	0.565363	-4.69748e-10	0.000196205	-1.67119	-4.69748e-10
65721481	rs79174603	1.30874e-08	-1.20788e-10	-1.53001	8.85353e-08	-1.20788e-10	-1.64264	0.000207908	-1.20788e-10	-1.61325
65721655	rs116919214	1.08088e-08	-1.7213	-4.69748e-10	8.10755e-08	-1.73066	-4.69748e-10	0.000185672	-1.72636	-4.69748e-10
65722685	rs143851032	1.10387e-08	-1.70024	-4.69748e-10	1.00315e-07	-1.51772	-4.69748e-10	0.00018637	-1.72261	-4.69748e-10
65723455	rs12682028	3.35818e-09	-1.25028	-1.63998	1.64889e-08	-1.72443	-1.59893	3.78639e-05	-1.70727	-1.60908
65723806	rs6997149	2.08849e-09	-1.72529	-1.63992	1.36369e-07	0.395757	-1.60644	3.89506e-05	-1.66215	-1.6259
65726308	rs57241952	3.72844e-09	-1.14906	-1.6366	1.69941e-08	-1.72307	-1.57011	3.85746e-05	-1.72062	-1.57713
65726539	rs73688285	3.43485e-09	-1.23002	-1.63766	1.6554e-08	-1.72862	-1.59079	3.80824e-05	-1.70869	-1.60191
65726911	rs73688286	3.43607e-09	-1.23002	-1.6373	1.65726e-08	-1.72862	-1.58967	3.81203e-05	-1.70869	-1.60091
65728465	rs118032902	1.07163e-08	-1.72988	-4.69748e-10	8.1657e-08	-1.72352	-4.69748e-10	0.000184754	-1.73132	-4.69748e-10
65728512	rs74403509	2.30063e-07	1.3367	-4.69748e-10	9.03995e-06	2.98337	-4.69748e-10	0.00479061	1.52407	-4.69748e-10
65729290	rs73688288	3.52586e-09	-1.20748	-1.63405	1.70379e-08	-1.7287	-1.5619	3.92562e-05	-1.71092	-1.56932
65729391	rs73688289	3.12092e-09	-1.329	-1.63453	1.69672e-08	-1.7314	-1.56336	3.98956e-05	-1.69337	-1.57071
65729881	rs56822105	3.12453e-09	-1.329	-1.63337	1.70267e-08	-1.7314	-1.55986	4.0029e-05	-1.69337	-1.56737
65730207	rs6472155	3.10538e-09	-1.52804	-1.44048	5.43763e-06	4.07611	-1.60105	3.99678e-05	-1.71319	-1.54908
65730221	rs13280968	1.39192e-08	-1.46838	-4.69748e-10	8.76285e-07	0.649647	-4.69748e-10	0.000193716	-1.68395	-4.69748e-10
65730344	rs116869743	1.51409e-08	-1.38425	-4.69748e-10	8.20641e-08	-1.71854	-4.69748e-10	0.000192923	-1.68805	-4.69748e-10
65730439	rs7831851	3.33411e-09	-1.27442	-1.62302	1.7573e-08	-1.72679	-1.53289	4.03224e-05	-1.71188	-1.54156
65730913	rs148936592	1.09094e-08	-1.71203	-4.69748e-10	8.10249e-08	-1.73129	-4.69748e-10	0.000186973	-1.71938	-4.69748e-10
65731049	rs75655239	2.39657e-08	-0.92503	-4.69748e-10	1.03999e-07	-1.48166	-4.69748e-10	0.000569447	-0.605679	-4.69748e-10
65731107	rs4437695	3.64246e-09	-1.18209	-1.6269	1.74115e-08	-1.7266	-1.54231	3.9812e-05	-1.71558	-1.5506
65731325	rs35942841	1.35229e-08	-1.49727	-4.69748e-10	9.59081e-07	0.739931	-4.69748e-10	0.000191446	-1.69574	-4.69748e-10
65731811	rs34338127	2.0795e-09	-1.72961	-1.63992	1.64618e-07	0.531704	-1.55412	3.97298e-05	-1.68164	-1.5866
65731998	rs62521156	1.3429e-08	-1.50424	-4.69748e-10	9.54766e-07	0.735422	-4.69748e-10	0.000191051	-1.6978	-4.69748e-10
65732117	rs62521157	1.35229e-08	-1.49727	-4.69748e-10	9.59081e-07	0.739931	-4.69748e-10	0.000191446	-1.69574	-4.69748e-10
65732569	rs34183793	1.34492e-08	-1.50274	-4.69748e-10	9.76397e-07	0.757825	-4.69748e-10	0.000191041	-1.69785	-4.69748e-10
65732769	rs72656497	3.85505e-09	-1.72099	-1.03128	7.49579e-08	-0.30479	-1.50433	4.54764e-05	-1.71435	-1.4188
65733653	rs59928224	3.60348e-09	-1.19945	-1.6203	1.7661e-08	-1.7281	-1.52659	4.05431e-05	-1.71247	-1.53551
65733827	rs56378428	3.6261e-09	-1.19945	-1.61405	1.79441e-08	-1.7281	-1.51068	4.16474e-05	-1.71247	-1.50864
65734188	rs11781142	3.89767e-08	-1.51076	1.07207	4.71199e-08	-1.67656	-0.596787	5.67684e-05	-1.5152	-1.39616
65734469	rs148573625	1.32145e-08	-1.52034	-4.69748e-10	8.12566e-08	-1.72843	-4.69748e-10	0.000216989	-1.5705	-4.69748e-10
65734957	rs73688293	3.50948e-09	-1.22887	-1.61731	1.73672e-08	-1.72854	-1.54292	3.97587e-05	-1.70893	-1.55858
65735039	rs73688294	3.55073e-09	-1.23395	-1.60055	1.72326e-08	-1.72891	-1.55033	4.00231e-05	-1.70784	-1.55305
65735376	rs34341913	1.35229e-08	-1.49727	-4.69748e-10	9.59081e-07	0.739931	-4.69748e-10	0.000191446	-1.69574	-4.69748e-10
65735471	rs12155861	1.37462e-08	-1.48089	-4.69748e-10	9.39368e-07	0.719163	-4.69748e-10	0.00019333	-1.68594	-4.69748e-10
65735479	rs34225190	1.36547e-08	-1.48757	-4.69748e-10	9.29707e-07	0.708825	-4.69748e-10	0.000192184	-1.69189	-4.69748e-10
65735713	rs55816857	3.58643e-09	-1.19412	-1.63038	1.72359e-08	-1.72767	-1.55139	3.95515e-05	-1.71346	-1.55928
65736497	rs145197561	1.24877e-08	-1.57691	-4.69748e-10	1.15275e-07	-1.37872	-4.69748e-10	0.000235968	-1.48665	-4.69748e-10
65738480	rs7814041	2.08038e-09	-1.72831	-1.64079	1.57413e-07	0.492179	-1.55935	3.98059e-05	-1.67558	-1.59075
65738572	rs117348995	2.12096e-07	1.25538	-4.69748e-10	8.17208e-06	2.88244	-4.69748e-10	0.00440563	1.44029	-4.69748e-10
65738605	rs7813958	2.07865e-09	-1.7295	-1.64043	1.5954e-07	0.503333	-1.55708	3.9567e-05	-1.6834	-1.58895
65739050	rs6982809	6.27368e-08	-1.48836	1.52565	5.82879e-08	-1.68692	-0.373729	6.50633e-05	-1.49302	-1.28196
65740418	rs4282609	5.93688e-08	-0.0178855	-4.69748e-10	6.874e-07	0.406872	-4.69748e-10	0.000842011	-0.214553	-4.69748e-10
65743997	rs34056791	1.35053e-08	-1.49857	-4.69748e-10	9.63141e-07	0.744155	-4.69748e-10	0.000191349	-1.69625	-4.69748e-10
65744068	rs4737685	9.66266e-09	-1.3181	-0.515285	5.46183e-08	-0.761695	-1.36398	4.71782e-05	-1.46701	-1.6294
65744573	rs60715322	2.09577e-09	-1.72734	-1.63439	1.58238e-07	0.468061	-1.53	4.09173e-05	-1.67169	-1.56711
65744581	rs73688297	3.57148e-09	-1.23595	-1.59272	1.82035e-08	-1.72616	-1.49827	4.13204e-05	-1.71175	-1.51724
65744694	rs117419517	1.08828e-08	-1.71447	-4.69748e-10	8.1015e-08	-1.73141	-4.69748e-10	0.000186617	-1.72129	-4.69748e-10
65744739	rs116979294	1.90802e-08	-1.153	-4.69748e-10	8.43236e-08	-1.69138	-4.69748e-10	0.000283331	-1.30373	-4.69748e-10
65745707	rs35491729	1.41599e-08	-1.45124	-4.69748e-10	8.64261e-07	0.63583	-4.69748e-10	0.000194194	-1.68149	-4.69748e-10
65745896	rs12550805	5.33467e-09	-1.72051	-0.706919	6.58489e-08	-0.328072	-1.61061	5.72975e-05	-1.70814	-1.19395
65746104	rs79871504	2.44484e-08	-0.905091	-4.69748e-10	8.30801e-08	-1.70624	-4.69748e-10	0.000184793	-1.73111	-4.69748e-10
65747298	rs147975012	3.68546e-09	-1.21859	-1.57867	1.86679e-08	-1.72424	-1.475	4.20903e-05	-1.71503	-1.4955
65747388	rs193020630	2.42325e-08	-1.20788e-10	-0.913957	1.42534e-07	-1.20788e-10	-1.16646	0.000270666	-1.20788e-10	-1.34946
65747432	rs187504578	1.08581e-08	-1.71674	-4.69748e-10	8.10184e-08	-1.73137	-4.69748e-10	0.000186293	-1.72302	-4.69748e-10
65747901	rs117969395	1.08764e-08	-1.71506	-4.69748e-10	8.10146e-08	-1.73141	-4.69748e-10	0.000186533	-1.72174	-4.69748e-10
65749051	rs4471086	1.38172e-08	-1.47574	-4.69748e-10	8.96088e-07	0.671994	-4.69748e-10	0.000193117	-1.68705	-4.69748e-10
65749608	rs7012812	3.71036e-09	-1.22831	-1.56221	1.91393e-08	-1.72535	-1.44895	4.32102e-05	-1.71324	-1.47103
65750560	rs117521803	1.08582e-08	-1.71673	-4.69748e-10	8.10184e-08	-1.73137	-4.69748e-10	0.000186295	-1.72302	-4.69748e-10
65750640	rs4521800	3.61721e-09	-1.26515	-1.5508	1.93739e-08	-1.73065	-1.43146	4.44945e-05	-1.70043	-1.45454
65750826	rs4629907	2.14593e-09	-1.7281	-1.60999	1.72555e-07	0.486564	-1.4619	4.31978e-05	-1.67469	-1.50987
65751467	rs4363236	1.32992e-08	-1.51395	-4.69748e-10	1.06341e-06	0.84319	-4.69748e-10	0.00018918	-1.70764	-4.69748e-10
65752239	rs13255521	1.36357e-08	-1.48896	-4.69748e-10	9.33823e-07	0.713243	-4.69748e-10	0.000192076	-1.69245	-4.69748e-10
65752397	rs58420338	2.53236e-09	-1.63274	-1.53977	2.21116e-08	-1.61504	-1.4149	5.89536e-05	-1.4347	-1.43889
65752463	rs73688300	3.76863e-09	-1.27124	-1.50371	2.07507e-08	-1.73088	-1.36258	4.75719e-05	-1.69884	-1.38926
65752689	rs141957747	6.38937e-08	0.0555673	-4.69748e-10	1.32193e-06	1.0608	-4.69748e-10	0.00116664	0.111542	-4.69748e-10
65753547	rs7462059	5.68918e-08	-1.71143	1.65092	1.13037e-06	0.790989	0.113271	7.52534e-05	-1.64275	-0.98673
65754150	rs73688301	3.96332e-09	-1.24374	-1.48083	2.14561e-08	-1.72956	-1.33048	4.87163e-05	-1.70565	-1.35868
65754390	rs75360863	1.17249e-08	-1.20788e-10	-1.63994	8.89208e-08	-1.20788e-10	-1.6383	0.00020964	-1.20788e-10	-1.60495
65754743	rs141966043	1.82396e-08	-1.20788e-10	-1.19806	1.63606e-07	-1.20788e-10	-1.02858	0.000316128	-1.20788e-10	-1.1942
65757138	rs7013387	5.11802e-08	-1.50879	1.34249	7.65508e-08	-1.67754	-0.110552	7.63738e-05	-1.51325	-1.10145
65757255	rs58603842	4.61977e-09	-1.17443	-1.39688	2.43016e-08	-1.71821	-1.21729	5.34194e-05	-1.72185	-1.25032
65757566	rs61078378	4.6368e-09	-1.17443	-1.3932	2.44194e-08	-1.71821	-1.21246	5.36681e-05	-1.72185	-1.24568
65758429	rs34122018	1.34947e-08	-1.49936	-4.69748e-10	9.15092e-07	0.692981	-4.69748e-10	0.000191226	-1.69689	-4.69748e-10
65759260	rs60034994	4.69812e-09	-1.18921	-1.36528	2.52698e-08	-1.7204	-1.17603	5.56947e-05	-1.7198	-1.21066
65760234	rs145431794	2.33375e-08	-0.951593	-4.69748e-10	2.57297e-07	-0.575814	-4.69748e-10	0.000385823	-0.994966	-4.69748e-10
65760497	rs73244630	3.94696e-09	-1.23155	-1.49716	2.11057e-08	-1.72319	-1.35332	4.7859e-05	-1.70164	-1.38044
65760568	rs62522278	1.35559e-08	-1.49483	-4.69748e-10	8.95007e-07	0.670787	-4.69748e-10	0.000190478	-1.70081	-4.69748e-10
65760655	rs113168400	1.07903e-08	-1.72301	-4.69748e-10	1.12845e-07	-1.40003	-4.69748e-10	0.000186116	-1.72398	-4.69748e-10
65761294	rs190486452	2.09464e-08	-1.05969	-4.69748e-10	1.13108e-07	-1.3977	-4.69748e-10	0.000401269	-0.955713	-4.69748e-10
65761334	rs112268500	1.48928e-08	-1.40078	-4.69748e-10	1.05561e-07	-1.46676	-4.69748e-10	0.000260416	-1.38806	-4.69748e-10
65762188	rs111457077	1.0811e-08	-1.72109	-4.69748e-10	1.04225e-07	-1.47949	-4.69748e-10	0.000185447	-1.72758	-4.69748e-10
65762549	rs7820880	2.39692e-09	-1.62391	-1.60356	1.64e-08	-1.68764	-1.64112	6.2756e-05	-1.18935	-1.62174
65762789	rs4367589	2.51644e-09	-1.57641	-1.6024	1.68291e-08	-1.66026	-1.64267	7.19205e-05	-1.04427	-1.63051
65763640	rs28460132	3.48192e-08	-1.46801	0.916526	2.27134e-07	-1.62013	0.919629	0.000925876	-1.68528	1.56567
65765311	rs116917241	1.97172e-08	-1.20788e-10	-1.12016	9.21454e-08	-1.20788e-10	-1.60268	0.000210098	-1.20788e-10	-1.60277
65765358	rs77740951	2.35255e-08	-1.20788e-10	-0.943571	1.14729e-07	-1.20788e-10	-1.38347	0.000249134	-1.20788e-10	-1.43236
65765940	rs4574883	2.5914e-09	-1.56976	-1.5797	1.68911e-08	-1.65931	-1.63995	7.31197e-05	-1.04438	-1.61387
65766218	rs4358835	2.96609e-08	-1.48209	0.770266	2.22544e-07	-1.61156	0.890637	0.000866672	-1.69588	1.51019
65766678	rs7824195	2.61261e-09	-1.55724	-1.58407	1.70947e-08	-1.6471	-1.64018	7.60663e-05	-1.00453	-1.61421
65767298	rs117752166	1.20178e-08	-1.20788e-10	-1.61527	9.1078e-08	-1.20788e-10	-1.61433	0.0002042	-1.20788e-10	-1.63125
65767341	rs4543581	3.23135e-08	-1.42016	0.79399	2.30996e-07	-1.64868	0.965038	0.000970645	-1.67036	1.59798
65768237	rs9298089	3.19424e-08	-1.45198	0.814256	2.40102e-07	-1.63098	0.986002	0.000980157	-1.68398	1.62134
65768401	rs56986679	2.93948e-09	-1.49576	-1.52766	2.42151e-08	-1.31575	-1.62332	4.0898e-05	-1.66389	-1.57538
65768820	rs6994123	2.41518e-09	-1.62679	-1.59308	1.64944e-08	-1.68124	-1.64178	6.47242e-05	-1.15983	-1.62038
65769238	rs9918801	3.27086e-08	-1.42827	0.814256	2.36897e-07	-1.64442	0.986002	0.000990057	-1.67393	1.62134
65769409	rs73690405	3.30267e-08	-1.42827	0.823935	2.39281e-07	-1.64442	0.996013	0.00100116	-1.67393	1.6325
65769412	rs12549868	2.42362e-09	-1.62156	-1.59483	1.65508e-08	-1.67759	-1.64202	6.54389e-05	-1.14768	-1.62155
65769571	rs4520200	2.42786e-09	-1.62156	-1.59308	1.65546e-08	-1.67759	-1.64178	6.55154e-05	-1.14768	-1.62038
65769870	rs4297066	2.44526e-09	-1.6162	-1.59131	1.66217e-08	-1.67382	-1.64152	6.64045e-05	-1.1354	-1.61918
65769930	rs4076430	5.59266e-08	-0.767868	0.690255	1.04597e-07	-1.73137	0.255439	0.00198971	-0.387153	1.03255
65770076	rs4316184	3.26265e-08	-1.42016	0.80363	2.33311e-07	-1.64868	0.975011	0.000981496	-1.67036	1.60909
65770467	rs4077789	5.92555e-08	-0.710051	0.690255	1.04728e-07	-1.73012	0.255439	0.00213002	-0.319014	1.03255
65770668	rs4077788	5.68407e-08	-0.739173	0.677771	1.03469e-07	-1.73095	0.24418	0.0020309	-0.353297	1.01918
65771777	rs6472156	2.42934e-09	-1.6319	-1.58213	1.64698e-08	-1.68476	-1.63976	6.44342e-05	-1.17185	-1.61285
65771824	rs72621459	3.03994e-09	-1.49653	-1.49329	2.45671e-08	-1.31677	-1.60786	4.19929e-05	-1.6643	-1.54854
65772349	rs151285654	1.22293e-08	-1.59782	-4.69748e-10	1.6164e-07	-1.04067	-4.69748e-10	0.000217152	-1.56975	-4.69748e-10
65772858	rs147670765	1.46428e-08	-1.4177	-4.69748e-10	8.54886e-08	-1.67766	-4.69748e-10	0.000287826	-1.28799	-4.69748e-10
65773191	rs12675901	6.01374e-08	-0.753574	0.748552	1.05447e-07	-1.73121	0.26338	0.00204096	-0.370278	1.04111
65773598	rs28637535	3.13553e-08	-1.41194	0.755669	2.07324e-07	-1.65284	0.861079	0.000860398	-1.66669	1.47374
65773683	rs28534831	3.0557e-08	-1.42827	0.746212	2.07066e-07	-1.64442	0.851416	0.000845036	-1.67393	1.46296
65773790	rs10957327	2.53276e-09	-1.6107	-1.56164	1.68121e-08	-1.66992	-1.63402	6.86723e-05	-1.12299	-1.59801
65773886	rs76610061	1.36752e-08	-1.20788e-10	-1.48607	9.72262e-08	-1.20788e-10	-1.549	0.000238133	-1.20788e-10	-1.47752
65774344	rs4737203	2.48133e-09	-1.62679	-1.56606	1.65994e-08	-1.68124	-1.63544	6.59723e-05	-1.15983	-1.60128
65774604	rs12544073	6.02811e-08	-0.763797	0.761162	1.06657e-07	-1.73107	0.27464	0.00202496	-0.391508	1.05447
65775638	rs4645595	6.25702e-08	-0.739173	0.773807	1.07881e-07	-1.73095	0.285935	0.0021322	-0.353297	1.06786
65775641	rs28437912	2.88399e-08	-1.43628	0.696385	1.97649e-07	-1.64005	0.800498	0.000795583	-1.67738	1.40611
65775895	rs28420457	2.88013e-08	-1.42827	0.68704	1.94917e-07	-1.64442	0.790947	0.000789864	-1.67393	1.39544
65776138	rs28494823	2.66395e-08	-1.46725	0.647985	1.91634e-07	-1.62148	0.751027	0.000743243	-1.69014	1.35082
65776833	rs10957328	5.93484e-08	-0.753574	0.735346	1.04212e-07	-1.73121	0.251591	0.00201261	-0.370278	1.02712
65776849	rs10957329	5.93484e-08	-0.753574	0.735346	1.04212e-07	-1.73121	0.251591	0.00201261	-0.370278	1.02712
65777111	rs6999289	1.33466e-08	-1.5104	-4.69748e-10	9.85682e-08	-1.5353	-4.69748e-10	0.000354714	-1.07903	-4.69748e-10
65777120	rs6999435	2.47125e-08	-1.48209	0.587742	1.81985e-07	-1.61156	0.689435	0.000689772	-1.69588	1.28189
65777154	rs6999566	2.58934e-09	-1.60508	-1.54517	1.69803e-08	-1.66589	-1.6281	7.04086e-05	-1.11045	-1.58558
65777222	rs35609062	5.93484e-08	-0.753574	0.735346	1.04212e-07	-1.73121	0.251591	0.00201261	-0.370278	1.02712
65777436	rs117861530	1.22434e-08	-1.20788e-10	-1.59667	9.4544e-08	-1.20788e-10	-1.57698	0.000219858	-1.20788e-10	-1.55737
65777437	rs4737686	2.58934e-09	-1.60508	-1.54517	1.69803e-08	-1.66589	-1.6281	7.04086e-05	-1.11045	-1.58558
65777600	rs13270036	5.37633e-08	-0.828741	0.711678	1.02271e-07	-1.72889	0.230473	0.00173788	-0.491962	1.00204
65777660	rs117991247	1.08661e-08	-1.71601	-4.69748e-10	9.95847e-08	-1.52504	-4.69748e-10	0.000186108	-1.72402	-4.69748e-10
65778239	rs12545184	5.93484e-08	-0.753574	0.735346	1.04212e-07	-1.73121	0.251591	0.00201261	-0.370278	1.02712
65778370	rs6996925	2.61322e-09	-1.59346	-1.54761	1.71082e-08	-1.65745	-1.62904	7.20895e-05	-1.08499	-1.58745
65779270	rs10098693	1.25455e-08	-1.73124	0.158951	5.85119e-08	-1.43339	-0.623422	0.000120361	-1.6541	-0.505755
65779887	rs10102126	3.60356e-09	-1.32	-1.49973	2.78931e-08	-1.20551	-1.59216	5.03231e-05	-1.51002	-1.52186
65780114	rs57515669	3.57984e-09	-1.3266	-1.49973	2.76855e-08	-1.21298	-1.59216	5.00802e-05	-1.51486	-1.52186
65780165	rs141582888	1.6857e-08	-1.27689	-4.69748e-10	1.16627e-07	-1.36706	-4.69748e-10	0.000426362	-0.895057	-4.69748e-10
65780215	rs4401898	4.88402e-08	-0.168794	-0.0443062	9.8383e-08	-1.56245	0.0252737	0.00147557	-0.0872187	0.433671
65780455	rs59668569	3.74268e-09	-1.30054	-1.48131	2.88334e-08	-1.18353	-1.58097	5.19239e-05	-1.49568	-1.50488
65780516	rs12544578	5.05024e-08	-0.110503	-0.0691294	9.78107e-08	-1.54292	-8.61544e-05	0.00152275	-0.0274395	0.405365
65780919	rs28539427	2.1131e-08	-1.702	0.651085	1.85952e-07	-1.59891	0.698354	0.000599148	-1.71503	1.1602
65780968	rs4621840	5.14555e-08	-0.702222	0.541287	9.6094e-08	-1.73102	0.170303	0.00173925	-0.339363	0.850227
65780991	rs11785683	2.0241e-08	-1.70617	0.61223	1.80477e-07	-1.58954	0.659099	0.000575902	-1.71164	1.11723
65781154	rs4617196	5.3805e-08	-0.657574	0.541287	9.62226e-08	-1.72968	0.170303	0.00183181	-0.287514	0.850227
65781297	rs149102850	1.89255e-08	-1.20788e-10	-1.16114	1.01268e-07	-1.20788e-10	-1.50827	0.000261082	-1.20788e-10	-1.38551
65781538	rs10109548	5.54805e-08	-0.0490608	-0.0365614	1.033e-07	-1.52159	0.033185	0.00168309	0.0355432	0.442496
65781543	rs146719718	1.29353e-08	-1.20788e-10	-1.54169	9.64848e-08	-1.20788e-10	-1.55666	0.000204525	-1.20788e-10	-1.62966
65781554	rs28570088	3.82784e-09	-1.30054	-1.45882	2.92458e-08	-1.18353	-1.56678	5.30177e-05	-1.49568	-1.48403
65781775	rs35640210	5.25368e-08	-0.657574	0.517434	9.41545e-08	-1.72968	0.148576	0.00178571	-0.287514	0.824739
65782015	rs73250520	1.81988e-08	-1.70636	0.506061	1.4874e-07	-1.6192	0.49536	0.0004886	-1.72277	0.963973
65782089	rs73250523	2.01426e-08	-1.72096	0.62214	1.85307e-07	-1.57314	0.669111	0.000584141	-1.70839	1.12819
65782120	rs73250525	1.64516e-08	-1.71962	0.418394	1.50073e-07	-1.57814	0.463214	0.000465164	-1.71027	0.90232
65782242	rs4618739	4.67685e-08	-0.591819	0.335376	8.03339e-08	-1.72378	-0.0160694	0.00172733	-0.183595	0.687581
65782449	rs6998192	5.82037e-08	0.124866	-0.162571	9.31367e-08	-1.48666	-0.105318	0.00169982	0.220975	0.266959
65782603	rs147299771	1.23607e-08	-1.20788e-10	-1.58713	9.22424e-08	-1.20788e-10	-1.60162	0.000203094	-1.20788e-10	-1.63668
65782604	rs185932465	1.31548e-08	-1.20788e-10	-1.52486	9.7474e-08	-1.20788e-10	-1.54646	0.000208935	-1.20788e-10	-1.60832
65782628	rs191179695	1.20454e-08	-1.61297	-4.69748e-10	9.28347e-08	-1.59522	-4.69748e-10	0.000231631	-1.5052	-4.69748e-10
65782704	rs10085975	2.27169e-09	-1.69342	-1.58771	2.58018e-08	-1.25209	-1.62352	3.89838e-05	-1.69798	-1.58922
65782707	rs10085976	2.28183e-09	-1.69735	-1.57932	2.38669e-08	-1.32348	-1.63007	3.8065e-05	-1.71474	-1.5963
65783019	rs6985116	3.43916e-08	-0.632003	0.0681601	1.04963e-07	-1.41836	-0.0540727	0.00107973	-0.423984	0.458104
65783614	rs74851871	1.07008e-08	-1.73134	-4.69748e-10	9.96213e-08	-1.52467	-4.69748e-10	0.000184794	-1.7311	-4.69748e-10
65783695	rs10957330	6.50134e-08	-0.736124	0.809062	1.13552e-07	-1.73004	0.336251	0.0022317	-0.366201	1.12637
65783995	rs73690412	2.85567e-09	-1.63415	-1.41819	3.26723e-08	-1.14218	-1.49733	4.671e-05	-1.68744	-1.41895
65784185	rs58246510	2.79042e-09	-1.65364	-1.42182	3.08513e-08	-1.19662	-1.50025	4.64581e-05	-1.68923	-1.42256
65784322	rs6472158	1.19646e-08	-1.6197	-4.69748e-10	9.04185e-08	-1.6216	-4.69748e-10	0.000224261	-1.53754	-4.69748e-10
65784343	rs72658908	5.80777e-08	-0.0398717	-4.69748e-10	7.22111e-07	0.456134	-4.69748e-10	0.00326022	1.1392	-4.69748e-10
65786348	rs148505940	1.38173e-08	-1.47574	-4.69748e-10	1.01666e-07	-1.50435	-4.69748e-10	0.000252108	-1.42049	-4.69748e-10
65786716	rs4273884	4.4238e-09	-1.25249	-1.36216	1.68138e-08	-1.72811	-1.57573	6.95131e-05	-1.13769	-1.57114
65787213	rs10102289	2.80474e-09	-1.42756	-1.64278	1.61838e-08	-1.70272	-1.63931	5.53439e-05	-1.29412	-1.64266
65787249	rs7836477	5.1333e-09	-1.15619	-1.30971	2.29746e-08	-1.56349	-1.42817	9.07637e-05	-1.07868	-1.3634
65787338	rs184836281	5.22402e-08	-1.20788e-10	-0.145802	1.72247e-07	-1.20788e-10	-0.977112	0.000552961	-1.20788e-10	-0.635057
65788069	rs13281387	4.32633e-08	-0.651983	0.317633	6.8651e-08	-1.7279	-0.169107	0.00130163	-0.288015	0.509044
65788148	rs80059922	4.18457e-08	-0.367665	-4.69748e-10	6.29169e-06	2.62094	-4.69748e-10	0.00117482	0.118527	-4.69748e-10
65788154	rs13280939	3.95481e-08	-0.74177	0.317633	6.84259e-08	-1.73119	-0.169107	0.00117291	-0.392146	0.509044
65788461	rs7819350	2.50401e-09	-1.65203	-1.53173	2.71154e-08	-1.22851	-1.59743	4.05937e-05	-1.69443	-1.5523
65790653	rs117429087	1.19082e-08	-1.62442	-4.69748e-10	1.14447e-07	-1.38593	-4.69748e-10	0.000187347	-1.71738	-4.69748e-10
65790766	rs13274546	4.88536e-08	-0.618366	0.405539	7.43483e-08	-1.72452	-0.0927632	0.00149937	-0.238638	0.601095
65792074	rs6985039	4.74039e-08	-0.648489	0.405539	7.41864e-08	-1.7267	-0.0927632	0.00144792	-0.273556	0.601095
65792665	rs76065752	1.23559e-07	-1.4711	2.18616	3.92392e-07	-1.7314	1.57761	0.00440985	-1.41258	2.85383
65792711	rs72621460	2.66689e-09	-1.69161	-1.42913	2.52612e-08	-1.37672	-1.52005	4.36833e-05	-1.72236	-1.45102
65792974	rs9298090	1.49867e-08	-1.10414	-0.290348	5.92686e-08	-1.5786	-0.465362	0.000432278	-0.925243	0.0439673
65793541	rs4268162	1.32742e-07	-1.70587	2.49262	5.4547e-07	-1.70593	1.88153	0.00343055	-1.73081	2.92094
65793857	rs72621461	7.25117e-09	-0.582512	-1.53798	6.05005e-08	-0.416671	-1.60672	8.03945e-05	-0.967678	-1.59572
65794372	rs4425790	3.12594e-09	-1.43335	-1.52857	1.82192e-08	-1.63795	-1.58561	5.61226e-05	-1.37565	-1.54716
65794791	rs7814515	1.81609e-08	-1.6137	0.411312	7.70385e-08	-1.71719	-0.064544	0.000360281	-1.38639	0.322934
65795702	rs6472159	1.09154e-08	-1.71148	-4.69748e-10	8.11659e-08	-1.72955	-4.69748e-10	0.000187018	-1.71914	-4.69748e-10
65796450	rs7820286	1.43411e-08	-1.71259	0.274072	6.69866e-08	-1.71616	-0.20539	0.00024443	-1.58286	0.131447
65796589	rs62520064	1.09154e-08	-1.71148	-4.69748e-10	8.11659e-08	-1.72955	-4.69748e-10	0.000187018	-1.71914	-4.69748e-10
65796677	rs7840142	1.6677e-08	-1.56733	0.279707	6.63317e-08	-1.7302	-0.201181	0.000334786	-1.29112	0.154263
65797508	rs77581113	5.68781e-08	-1.68601	1.62527	2.31971e-07	-1.69038	1.01095	0.00123271	-1.72676	1.89339
65797511	rs118059791	1.17148e-08	-1.20788e-10	-1.6408	9.59391e-08	-1.20788e-10	-1.56233	0.000208222	-1.20788e-10	-1.61174
65798438	rs77038500	1.51783e-07	-1.20788e-10	0.920796	5.46627e-07	-1.20788e-10	0.177723	0.00281114	-1.20788e-10	0.990998
65799012	rs151140124	1.10142e-08	-1.70247	-4.69748e-10	9.1831e-08	-1.60609	-4.69748e-10	0.000238205	-1.47721	-4.69748e-10
65799015	rs7014226	4.7868e-09	-1.30271	-1.23308	3.15961e-08	-1.32196	-1.35105	0.000118261	-0.772145	-1.4053
65799171	rs80189777	5.57217e-08	-1.68885	1.60757	2.13296e-07	-1.683	0.919633	0.00117677	-1.72747	1.84765
65799179	rs7824981	1.72453e-08	-1.56571	0.311594	6.82366e-08	-1.72951	-0.17355	0.000347593	-1.28441	0.185096
65799727	rs4573321	3.10623e-09	-1.43472	-1.53352	1.82798e-08	-1.63115	-1.5891	5.60147e-05	-1.37305	-1.55168
65800246	rs7829838	1.69763e-08	-1.57115	0.301315	6.76741e-08	-1.72888	-0.182461	0.000341083	-1.29337	0.175156
65800249	rs7829840	3.15307e-09	-1.4247	-1.52857	1.83081e-08	-1.63308	-1.58561	5.66548e-05	-1.36621	-1.54716
65800457	rs7833587	1.69763e-08	-1.57115	0.301315	6.76741e-08	-1.72888	-0.182461	0.000341083	-1.29337	0.175156
65801223	rs12334842	1.08972e-08	-1.71315	-4.69748e-10	8.11264e-08	-1.73004	-4.69748e-10	0.000186774	-1.72045	-4.69748e-10
65801533	rs12675209	1.41123e-08	-1.6958	0.241197	6.45364e-08	-1.72498	-0.233838	0.000247527	-1.53865	0.0998247
65802054	rs56734916	5.24362e-09	-0.971787	-1.47286	4.24186e-08	-0.81314	-1.56532	6.2126e-05	-1.26799	-1.55319
65802060	rs117964087	3.20604e-08	-1.20788e-10	-0.634034	1.522e-07	-1.20788e-10	-1.10085	0.000526512	-1.20788e-10	-0.684072
65803685	rs4548219	1.4099e-08	-1.6958	0.240252	6.44837e-08	-1.72498	-0.234656	0.000247302	-1.53865	0.0989158
65806857	rs6998890	3.42918e-09	-1.40263	-1.46671	2.00889e-08	-1.5962	-1.52968	6.40347e-05	-1.314	-1.47692
65807063	rs6999082	3.20573e-08	-1.55476	0.920629	1.27001e-07	-1.48793	0.20608	0.000389813	-1.69006	0.705384
65807564	rs12675638	5.74484e-09	-0.943572	-1.40978	5.00833e-08	-0.695799	-1.51656	6.74765e-05	-1.23755	-1.50102
65808283	rs138802725	1.18115e-08	-1.20788e-10	-1.63258	8.92835e-08	-1.20788e-10	-1.63423	0.000202591	-1.20788e-10	-1.63915
65810061	rs10102238	1.5391e-08	-1.71576	0.347884	6.60867e-08	-1.7292	-0.20588	0.000288843	-1.71449	0.430029
65810214	rs10089214	2.01038e-08	-1.71389	0.613149	1.14623e-07	-1.31266	-0.0717369	0.000343938	-1.64061	0.530725
65811835	rs4477069	1.09972e-08	-1.70401	-4.69748e-10	8.95408e-08	-1.63135	-4.69748e-10	0.000194309	-1.6809	-4.69748e-10
65812429	rs58981215	2.79294e-09	-1.43187	-1.64269	4.5978e-08	-0.661402	-1.63648	0.000150421	-0.294205	-1.6427
65812448	rs60208692	2.7929e-09	-1.43187	-1.6427	4.61337e-08	-0.661402	-1.6331	0.000150423	-0.294205	-1.64269
65812899	rs4481642	2.30033e-08	-1.34463	0.378613	9.57027e-08	-1.44807	-0.116727	0.000515075	-1.20767	0.501638
65813103	rs4481643	2.31622e-08	-1.34463	0.385493	9.62766e-08	-1.44807	-0.110748	0.000518738	-1.20767	0.508724
65813179	rs118097590	1.08622e-08	-1.71637	-4.69748e-10	9.72516e-08	-1.54874	-4.69748e-10	0.000192566	-1.68991	-4.69748e-10
65814277	rs4737687	1.80258e-08	-1.73133	0.521484	1.11527e-07	-1.54758	0.135801	0.000300052	-1.69329	0.446895
65814960	rs117639958	1.94374e-08	-1.20788e-10	-1.13446	1.14101e-07	-1.20788e-10	-1.38896	0.000311298	-1.20788e-10	-1.2096
65815033	rs71529150	1.22252e-08	-1.59815	-4.69748e-10	8.11094e-08	-1.73025	-4.69748e-10	0.000268382	-1.35793	-4.69748e-10
65815052	rs78524442	2.44001e-08	-1.33685	0.429788	1.00727e-07	-1.44141	-0.0722195	0.000547878	-1.19863	0.554338
65815618	rs7846563	2.74776e-09	-1.44808	-1.64278	4.4639e-08	-0.692248	-1.63519	0.000145121	-0.329989	-1.64278
65816041	rs72621462	6.25639e-09	-1.00346	-1.26459	4.49795e-08	-0.95942	-1.36042	8.37296e-05	-1.18487	-1.33788
65816161	rs141506253	1.11427e-08	-1.69087	-4.69748e-10	9.19053e-08	-1.60529	-4.69748e-10	0.00019813	-1.66142	-4.69748e-10
65816216	rs7813076	2.74775e-09	-1.44808	-1.64279	4.46613e-08	-0.692248	-1.63469	0.000145122	-0.329989	-1.64278
65817004	rs144640141	1.14223e-06	2.93908	-4.69748e-10	5.36658e-07	0.159318	-4.69748e-10	0.016758	2.77629	-4.69748e-10
65817611	rs72658913	1.44195e-08	-1.43307	-4.69748e-10	8.10878e-08	-1.73051	-4.69748e-10	0.000249499	-1.43089	-4.69748e-10
65818378	rs4295699	2.68935e-09	-1.46957	-1.64279	4.28444e-08	-0.733779	-1.63469	0.000138279	-0.378288	-1.64278
65818421	rs62520087	1.12258e-08	-1.68344	-4.69748e-10	9.30955e-08	-1.59242	-4.69748e-10	0.000200054	-1.65176	-4.69748e-10
65818520	rs4260923	1.67327e-08	-1.73141	0.447127	1.10052e-07	-1.55432	0.129227	0.000291232	-1.69632	0.420097
65818719	rs72621463	5.98178e-09	-1.02724	-1.2857	4.42419e-08	-0.983915	-1.35246	8.20243e-05	-1.20545	-1.33788
65818743	rs4263805	2.6707e-09	-1.47654	-1.64277	4.22856e-08	-0.747429	-1.63417	0.000136099	-0.394193	-1.64277
65819352	rs6989338	1.56536e-08	-1.73	0.379052	9.51777e-08	-1.62084	0.050546	0.000267787	-1.70639	0.346238
65819485	rs7840415	2.74289e-09	-1.47654	-1.6161	4.39915e-08	-0.747429	-1.59462	0.000140549	-0.394193	-1.6106
65819509	rs28519604	1.65093e-08	-1.43848	0.140755	8.49017e-08	-1.45552	-0.22903	0.000396346	-1.22224	0.254183
65819601	rs73688173	5.87112e-09	-1.04626	-1.28535	4.30997e-08	-1.00352	-1.35901	8.06532e-05	-1.22187	-1.33832
65819608	rs73688174	6.46842e-09	-0.936365	-1.29836	5.33322e-08	-0.778913	-1.37059	9.2599e-05	-1.07175	-1.35031
65819720	rs7011839	1.12552e-08	-1.68082	-4.69748e-10	9.35088e-08	-1.58799	-4.69748e-10	0.000200727	-1.6484	-4.69748e-10
65820833	rs72621464	6.62578e-09	-0.920868	-1.28982	5.46579e-08	-0.761958	-1.36299	9.46583e-05	-1.05763	-1.34244
65822915	rs28699391	1.61152e-08	-1.43735	0.115466	9.06356e-08	-1.36766	-0.251535	0.000391711	-1.20792	0.228099
65823186	rs7010533	1.11696e-08	-1.68846	-4.69748e-10	9.22939e-08	-1.60107	-4.69748e-10	0.000198755	-1.65827	-4.69748e-10
65823206	rs72621465	5.41561e-09	-1.1105	-1.30187	3.97478e-08	-1.06978	-1.37371	7.51693e-05	-1.27705	-1.35355
65823751	rs149645728	1.11589e-08	-1.68942	-4.69748e-10	9.21396e-08	-1.60274	-4.69748e-10	0.000198506	-1.65952	-4.69748e-10
65824079	rs113613019	1.60408e-08	-1.38514	0.0586191	9.13018e-08	-1.30982	-0.302051	0.000395769	-1.13896	0.169445
65824105	rs12681957	1.65329e-08	-1.73095	0.434647	1.01467e-07	-1.63126	0.124946	0.000289255	-1.71121	0.428173
65825213	rs147508665	1.43536e-08	-1.43765	-4.69748e-10	2.3726e-07	-0.656887	-4.69748e-10	0.000298011	-1.25321	-4.69748e-10
65825792	rs145428913	1.72278e-08	-1.25513	-4.69748e-10	3.61284e-07	-0.236381	-4.69748e-10	0.0014094	0.300577	-4.69748e-10
65826149	rs28496551	1.6951e-08	-1.41208	0.140755	9.53317e-08	-1.33965	-0.22903	0.000418015	-1.16901	0.254183
65826700	rs28645980	1.57924e-08	-1.4642	0.122072	8.84817e-08	-1.39759	-0.245658	0.000380432	-1.24395	0.234914
65826793	rs149959964	1.27438e-08	-1.55661	-4.69748e-10	8.12245e-08	-1.72883	-4.69748e-10	0.000206955	-1.61784	-4.69748e-10
65827319	rs3935037	1.10921e-08	-1.69542	-4.69748e-10	9.0313e-08	-1.62276	-4.69748e-10	0.000195171	-1.67647	-4.69748e-10
65827376	rs3935035	2.05048e-08	-1.72979	0.648799	1.42276e-07	-1.62281	0.454536	0.000391031	-1.70679	0.725236
65827623	rs75719363	1.34501e-08	-1.50266	-4.69748e-10	8.74389e-08	-1.6551	-4.69748e-10	0.000332305	-1.14429	-4.69748e-10
65828108	rs10090451	1.14389e-08	-1.66463	-4.69748e-10	9.60189e-08	-1.5615	-4.69748e-10	0.000204869	-1.62798	-4.69748e-10
65828731	rs7823966	2.06131e-08	-1.73083	0.655103	1.42394e-07	-1.63313	0.465682	0.000393405	-1.71157	0.736064
65828812	rs72621466	5.91644e-09	-1.07879	-1.24513	4.59617e-08	-1.03706	-1.26118	8.45173e-05	-1.24987	-1.26352
65829146	rs6994298	1.88657e-08	-1.73083	0.566521	1.36701e-07	-1.63313	0.42488	0.00037888	-1.71157	0.698444
65829244	rs4131481	2.56781e-09	-1.56032	-1.59828	3.66938e-08	-0.951982	-1.57145	0.000112996	-0.631748	-1.59125
65830247	rs67046349	1.02145e-08	-1.45122	-0.32663	6.58568e-08	-1.52508	-0.413486	0.000110689	-1.42438	-0.819244
65831580	rs7822326	2.5613e-09	-1.56032	-1.60082	3.65758e-08	-0.951982	-1.57468	0.000112688	-0.631748	-1.59398
65831784	rs118161458	1.49146e-08	-1.20788e-10	-1.39931	1.07966e-07	-1.20788e-10	-1.44423	0.000263083	-1.20788e-10	-1.37788
65832215	rs10091505	1.95429e-08	-1.73115	0.60211	1.34678e-07	-1.63809	0.414933	0.000371935	-1.71377	0.682141
65832230	rs10106552	1.49143e-08	-1.67793	0.278599	8.87516e-08	-1.65396	0.0137529	0.000309763	-1.52327	0.308727
65832704	rs11986768	1.95492e-08	-1.73083	0.60211	1.35348e-07	-1.63313	0.414933	0.000372753	-1.71157	0.682141
65833013	rs60721646	1.47016e-08	-1.7302	0.3165	1.02252e-07	-1.64069	0.142088	0.000284285	-1.71222	0.411852
65833170	rs62520092	1.14042e-08	-1.66767	-4.69748e-10	9.55527e-08	-1.56637	-4.69748e-10	0.000204094	-1.63177	-4.69748e-10
65833513	rs61257891	2.55869e-09	-1.56032	-1.60184	3.65283e-08	-0.951982	-1.57598	0.000112564	-0.631748	-1.59508
65834660	rs150244537	4.11862e-08	-0.383551	-4.69748e-10	2.63337e-07	-0.552609	-4.69748e-10	0.00125714	0.186251	-4.69748e-10
65835041	rs72658916	3.25305e-08	-0.619477	-4.69748e-10	2.90144e-07	-0.455665	-4.69748e-10	0.00106462	0.0200275	-4.69748e-10
65835086	rs10103608	1.18449e-08	-1.68401	0.0542535	7.12162e-08	-1.66647	-0.193857	0.00024967	-1.53211	0.101906
65835194	rs75359574	1.18437e-08	-1.20788e-10	-1.62986	9.0926e-08	-1.20788e-10	-1.616	0.000201866	-1.20788e-10	-1.64274
65835327	rs6988513	1.20718e-08	-1.43593	-0.174856	6.94758e-08	-1.37851	-0.506556	0.000301464	-1.20049	-0.0412015
65835331	rs55685333	1.13704e-08	-1.67064	-4.69748e-10	9.50956e-08	-1.57116	-4.69748e-10	0.000203336	-1.63548	-4.69748e-10
65835589	rs57609973	2.54182e-09	-1.56593	-1.60284	3.60452e-08	-0.964006	-1.57726	0.000110846	-0.646039	-1.59617
65835821	rs145493204	1.41791e-08	-1.44989	-4.69748e-10	9.76352e-08	-1.54481	-4.69748e-10	0.000209724	-1.60455	-4.69748e-10
65836661	rs72621467	6.12964e-09	-1.00465	-1.28387	4.77649e-08	-0.960647	-1.29911	8.67573e-05	-1.1859	-1.30133
65836673	rs77562608	1.22193e-08	-1.59864	-4.69748e-10	1.8539e-07	-0.903583	-4.69748e-10	0.000212787	-1.59005	-4.69748e-10
65838021	rs183537358	4.27293e-08	-1.20788e-10	-0.346769	2.56295e-07	-1.20788e-10	-0.579717	0.000430667	-1.20788e-10	-0.885009
65839495	rs12680851	6.53327e-09	-0.928669	-1.29608	5.10362e-08	-0.882457	-1.31105	9.15869e-05	-1.11982	-1.31323
65839512	rs10957331	1.16322e-08	-1.69239	0.0445192	7.0218e-08	-1.67159	-0.20285	0.000242132	-1.5529	0.0920356
65840494	rs10092231	1.13166e-08	-1.67538	-4.69748e-10	9.43606e-08	-1.57892	-4.69748e-10	0.000202124	-1.64147	-4.69748e-10
65841541	rs10046764	1.14496e-08	-1.69754	0.0338427	6.90841e-08	-1.67801	-0.212712	0.000236852	-1.56412	0.0812096
65842283	rs111442509	1.78566e-08	-1.21928	-4.69748e-10	1.61108e-07	-1.04397	-4.69748e-10	0.00036117	-1.061	-4.69748e-10
65842741	rs117323407	3.0539e-08	-0.682651	-4.69748e-10	2.78016e-06	1.80422	-4.69748e-10	0.000748969	-0.331647	-4.69748e-10
65843352	rs12546049	1.14786e-08	-1.69501	0.0338427	6.9303e-08	-1.67484	-0.212712	0.000238174	-1.55855	0.0812096
65843446	rs149844184	1.24867e-08	-1.57699	-4.69748e-10	2.09922e-07	-0.779309	-4.69748e-10	0.000647438	-0.477323	-4.69748e-10
65843523	rs28605372	1.16638e-08	-1.68968	0.0445192	7.04533e-08	-1.66824	-0.20285	0.000243527	-1.54715	0.0920356
65843682	rs28698718	1.13393e-08	-1.69754	0.0241653	6.84695e-08	-1.67801	-0.221648	0.000234539	-1.56412	0.0713961
65843859	rs78112773	1.174e-08	-1.63866	-4.69748e-10	8.60349e-08	-1.67129	-4.69748e-10	0.000228431	-1.51911	-4.69748e-10
65844316	rs28395281	1.55642e-08	-1.72979	0.373113	1.09878e-07	-1.62281	0.196141	0.00030289	-1.70679	0.469817
65844674	rs7825628	1.52493e-08	-1.72728	0.350156	1.09278e-07	-1.60637	0.174218	0.000298271	-1.69866	0.446315
65844853	rs7841923	1.52493e-08	-1.72728	0.350156	1.09278e-07	-1.60637	0.174218	0.000298271	-1.69866	0.446315
65846246	rs4737689	2.49787e-09	-1.58295	-1.60326	3.47108e-08	-1.00119	-1.5778	0.000105993	-0.690352	-1.59662
65846749	rs72658917	3.27356e-09	-1.29726	-1.61852	1.62308e-08	-1.72458	-1.61455	5.63599e-05	-1.29463	-1.62396
65846946	rs28749262	1.13166e-08	-1.67538	-4.69748e-10	9.43606e-08	-1.57892	-4.69748e-10	0.000202124	-1.64147	-4.69748e-10
65847232	rs28870769	1.13166e-08	-1.67538	-4.69748e-10	9.43606e-08	-1.57892	-4.69748e-10	0.000202124	-1.64147	-4.69748e-10
65847581	rs28772686	1.12258e-08	-1.68344	-4.69748e-10	9.30955e-08	-1.59242	-4.69748e-10	0.000200054	-1.65176	-4.69748e-10
65847615	rs147145564	1.48223e-08	-1.20788e-10	-1.40552	1.01594e-07	-1.20788e-10	-1.50506	0.000226959	-1.20788e-10	-1.52558
65847803	rs10112478	1.25385e-08	-1.47071	-0.102142	7.30238e-08	-1.40487	-0.430385	0.000318362	-1.25276	0.0656048
65848007	rs4737690	1.58975e-08	-1.72819	0.392696	1.11752e-07	-1.6246	0.214847	0.000310276	-1.70275	0.489863
65848520	rs4493943	1.12258e-08	-1.68344	-4.69748e-10	9.30955e-08	-1.59242	-4.69748e-10	0.000200054	-1.65176	-4.69748e-10
65848541	rs77224640	1.2506e-08	-1.57544	-4.69748e-10	2.10726e-07	-0.775487	-4.69748e-10	0.000650283	-0.472938	-4.69748e-10
65848899	rs7835805	2.50595e-09	-1.57767	-1.60532	3.50253e-08	-0.989527	-1.58044	0.00010724	-0.676432	-1.59884
65848958	rs4341202	1.13166e-08	-1.67538	-4.69748e-10	9.43606e-08	-1.57892	-4.69748e-10	0.000202124	-1.64147	-4.69748e-10
65849473	rs144442256	1.07472e-08	-1.72701	-4.69748e-10	1.11005e-07	-1.41647	-4.69748e-10	0.000190836	-1.69893	-4.69748e-10
65849854	rs117721421	1.11979e-08	-1.68592	-4.69748e-10	1.03855e-07	-1.48305	-4.69748e-10	0.00018738	-1.7172	-4.69748e-10
65850022	rs4546701	1.12258e-08	-1.68344	-4.69748e-10	9.30955e-08	-1.59242	-4.69748e-10	0.000200054	-1.65176	-4.69748e-10
65850084	rs10092823	1.12855e-08	-1.67814	-4.69748e-10	9.39304e-08	-1.58349	-4.69748e-10	0.000201417	-1.64497	-4.69748e-10
65851338	rs182833325	4.09341e-08	-1.20788e-10	-0.38969	2.54384e-07	-1.20788e-10	-0.587201	0.000417734	-1.20788e-10	-0.9155
65851909	rs28735597	1.11204e-08	-1.69287	-4.69748e-10	9.22971e-08	-1.60103	-4.69748e-10	0.000197148	-1.66639	-4.69748e-10
65852064	rs72658918	3.16475e-08	-0.646995	-4.69748e-10	2.81714e-07	-0.485153	-4.69748e-10	0.00102843	-0.0145531	-4.69748e-10
65852335	rs192536583	1.39417e-08	-1.46677	-4.69748e-10	1.22202e-07	-1.32037	-4.69748e-10	0.000262296	-1.38087	-4.69748e-10
65852914	rs7820796	1.14383e-08	-1.72583	0.0611408	6.72412e-08	-1.73047	-0.187285	0.000219551	-1.68587	0.127108
65853137	rs4576457	1.19111e-08	-1.71574	0.0915532	6.91177e-08	-1.73107	-0.159166	0.000231656	-1.66319	0.158101
65853146	rs147000695	1.69286e-08	-1.27265	-4.69748e-10	1.00696e-07	-1.51394	-4.69748e-10	0.000331826	-1.14573	-4.69748e-10
65853222	rs117464095	3.28096e-08	-1.20788e-10	-0.610933	1.70843e-07	-1.20788e-10	-0.985298	0.000516059	-1.20788e-10	-0.704124
65853589	rs62520094	1.11167e-08	-1.69321	-4.69748e-10	9.15247e-08	-1.60944	-4.69748e-10	0.00019752	-1.66451	-4.69748e-10
65853615	rs58458557	1.17463e-08	-1.20788e-10	-1.63811	9.85408e-08	-1.20788e-10	-1.53557	0.000209445	-1.20788e-10	-1.60588
65854402	rs4466436	1.04029e-08	-1.69503	-0.0645372	6.29974e-08	-1.67949	-0.303457	0.00021622	-1.55548	-0.0185712
65854926	rs12550608	1.19082e-08	-1.4835	-0.140935	7.34149e-08	-1.4192	-0.410715	0.000311482	-1.27014	0.0611392
65855147	rs12545730	1.04751e-08	-1.69754	-0.0551119	6.36414e-08	-1.67801	-0.294773	0.000216419	-1.56412	-0.00900984
65855673	rs147671151	1.42473e-08	-1.20788e-10	-1.44509	1.03909e-07	-1.20788e-10	-1.48253	0.000296239	-1.20788e-10	-1.25918
65856143	rs4078079	1.11211e-08	-1.7238	0.0309883	6.5381e-08	-1.73067	-0.215142	0.000214432	-1.67873	0.0963745
65856738	rs10091951	1.13166e-08	-1.67538	-4.69748e-10	9.43606e-08	-1.57892	-4.69748e-10	0.000202124	-1.64147	-4.69748e-10
65857731	rs75477098	1.45477e-08	-1.42422	-4.69748e-10	2.52797e-07	-0.593459	-4.69748e-10	0.000927601	-0.117744	-4.69748e-10
65857956	rs72621468	5.51706e-09	-1.04645	-1.34736	4.21516e-08	-1.00371	-1.38106	7.73267e-05	-1.22203	-1.38027
65858013	rs72621469	1.0441e-08	-1.69241	-0.0635014	6.32546e-08	-1.67637	-0.302503	0.000217686	-1.54977	-0.0175204
65858401	rs150884136	2.98904e-08	-1.20788e-10	-0.704116	4.06094e-07	-1.20788e-10	-0.11946	0.00116603	-1.20788e-10	0.111018
65859302	rs73240850	2.5095e-09	-1.56681	-1.61476	3.54213e-08	-0.965911	-1.59282	0.000109171	-0.648305	-1.60912
65859623	rs4529498	1.14857e-08	-1.66055	-4.69748e-10	9.66424e-08	-1.55503	-4.69748e-10	0.000205909	-1.62291	-4.69748e-10
65860547	rs5024289	1.07498e-08	-1.69241	-0.0343545	6.49767e-08	-1.67637	-0.275641	0.000224218	-1.54977	0.0120458
65861014	rs74970179	1.07498e-08	-1.69241	-0.0343545	6.49767e-08	-1.67637	-0.275641	0.000224218	-1.54977	0.0120458
65862078	rs188385500	1.99942e-08	-1.20788e-10	-1.10621	1.51779e-07	-1.20788e-10	-1.10362	0.000389787	-1.20788e-10	-0.984744
65862339	rs10808741	1.09851e-08	-1.6897	-0.0154133	6.63343e-08	-1.67316	-0.258174	0.000229896	-1.54397	0.0312575
65863349	rs12544244	3.84451e-08	-1.32029	0.867871	9.90749e-08	-1.6777	0.147535	0.000947703	-0.896219	0.799915
65863678	rs10808742	1.12912e-08	-1.70234	0.024712	6.78018e-08	-1.68831	-0.221144	0.000232815	-1.57205	0.0719506
65863701	rs12675654	2.87651e-09	-1.57177	-1.47331	1.93158e-08	-1.55608	-1.60904	4.29698e-05	-1.58097	-1.60887
65865617	rs7833783	1.48151e-08	-1.73108	0.325072	1.25686e-07	-1.63173	0.339474	0.000308464	-1.71412	0.495383
65865699	rs4737691	1.59102e-08	-1.33469	-4.69748e-10	1.15384e-07	-1.37778	-4.69748e-10	0.000440572	-0.862272	-4.69748e-10
65866290	rs13253321	1.32656e-08	-1.27564	-0.240841	8.33468e-08	-1.41119	-0.291844	0.000144475	-1.25035	-0.726887
65866548	rs7009388	1.13816e-08	-1.66966	-4.69748e-10	9.52467e-08	-1.56957	-4.69748e-10	0.000203586	-1.63425	-4.69748e-10
65866554	rs72658919	3.49544e-08	-0.54761	-4.69748e-10	3.13337e-07	-0.378766	-4.69748e-10	0.00116477	0.109937	-4.69748e-10
65867104	rs73240863	2.4912e-09	-1.56681	-1.62208	3.50705e-08	-0.965911	-1.60277	0.000108294	-0.648305	-1.61719
65867446	rs118128871	1.16975e-08	-1.64228	-4.69748e-10	8.31884e-08	-1.70494	-4.69748e-10	0.00020092	-1.64744	-4.69748e-10
65867540	rs10101964	1.30828e-08	-1.73141	0.201053	9.15177e-08	-1.64149	0.031979	0.000251109	-1.71804	0.293587
65867575	rs4260925	1.36813e-08	-1.73024	0.244619	9.7329e-08	-1.62146	0.0735112	0.000264772	-1.7097	0.338227
65868038	rs12156257	1.0749e-08	-1.69241	-0.0344312	6.49721e-08	-1.67637	-0.275712	0.000224201	-1.54977	0.011968
65868130	rs6472163	1.13816e-08	-1.66966	-4.69748e-10	9.52467e-08	-1.56957	-4.69748e-10	0.000203586	-1.63425	-4.69748e-10
65868234	rs139896572	2.50198e-09	-1.55843	-1.62614	3.55018e-08	-0.947949	-1.60851	0.000110128	-0.626959	-1.62174
65868947	rs6992623	1.13166e-08	-1.67538	-4.69748e-10	9.43606e-08	-1.57892	-4.69748e-10	0.000202124	-1.64147	-4.69748e-10
65868963	rs28852998	1.06446e-08	-1.69279	-0.0438075	6.43836e-08	-1.67683	-0.284355	0.000221895	-1.5506	0.0024572
65870796	rs28864803	1.44376e-08	-1.49138	0.0595639	8.82973e-08	-1.41681	-0.228524	0.000391372	-1.25498	0.274292
65870959	rs75453333	1.04765e-08	-1.69012	-0.0624006	6.34906e-08	-1.67366	-0.301489	0.000218999	-1.54487	-0.0164037
65872871	rs62520116	1.14857e-08	-1.66055	-4.69748e-10	9.66424e-08	-1.55503	-4.69748e-10	0.000205909	-1.62291	-4.69748e-10
65873423	rs78228810	2.4872e-09	-1.56125	-1.62925	3.51295e-08	-0.95396	-1.61304	0.000108961	-0.634098	-1.62525
65873936	rs117038064	1.25544e-08	-1.57158	-4.69748e-10	1.90513e-07	-0.876324	-4.69748e-10	0.00021734	-1.56888	-4.69748e-10
65874493	rs28796739	1.04765e-08	-1.69012	-0.0624006	6.34906e-08	-1.67366	-0.301489	0.000218999	-1.54487	-0.0164037
65874848	rs192709644	2.06609e-08	-1.20788e-10	-1.07341	1.47021e-07	-1.20788e-10	-1.13547	0.000274433	-1.20788e-10	-1.33564
65875435	rs117562081	3.71378e-08	-1.20788e-10	-0.48702	6.06311e-07	-1.20788e-10	0.281348	0.00167639	-1.20788e-10	0.474051
65875468	rs117821458	1.63592e-08	-1.20788e-10	-1.30686	1.19516e-07	-1.20788e-10	-1.3426	0.000292814	-1.20788e-10	-1.27081
65876574	rs146829104	1.18303e-08	-1.20788e-10	-1.63099	8.85274e-08	-1.20788e-10	-1.64273	0.000202121	-1.20788e-10	-1.64148
65877370	rs138035663	1.93852e-08	-1.13715	-4.69748e-10	8.31258e-08	-1.70569	-4.69748e-10	0.000316348	-1.1935	-4.69748e-10
65877700	rs62520118	1.14264e-08	-1.66572	-4.69748e-10	9.58518e-08	-1.56324	-4.69748e-10	0.000204591	-1.62933	-4.69748e-10
65878244	rs7013068	2.17425e-08	-1.02239	-4.69748e-10	1.62327e-07	-1.03643	-4.69748e-10	0.000440099	-0.863345	-4.69748e-10
65878545	rs4737692	1.20976e-08	-1.72999	0.121343	8.82469e-08	-1.62449	-0.0214196	0.000237496	-1.70759	0.227392
65878970	rs4737693	1.172e-08	-1.73072	0.0903612	8.54791e-08	-1.62666	-0.0511157	0.000229031	-1.71198	0.195488
65879043	rs10097059	1.17632e-08	-1.67197	0.0352922	7.03172e-08	-1.66166	-0.211373	0.000246544	-1.52549	0.0826793
65879167	rs7830368	1.15295e-08	-1.65674	-4.69748e-10	9.72225e-08	-1.54904	-4.69748e-10	0.00020688	-1.61821	-4.69748e-10
65879822	rs10957332	1.02476e-08	-1.69283	-0.0817831	6.24631e-08	-1.67213	-0.31934	0.00021282	-1.55383	-0.0360672
65880521	rs11989154	1.16051e-08	-1.65021	-4.69748e-10	9.82124e-08	-1.53891	-4.69748e-10	0.000208544	-1.6102	-4.69748e-10
65881225	rs4737694	2.49426e-09	-1.55559	-1.63207	3.55848e-08	-0.941915	-1.61221	0.000110437	-0.619797	-1.6261
65881382	rs116842931	1.38341e-08	-1.47452	-4.69748e-10	8.13028e-08	-1.72786	-4.69748e-10	0.000195499	-1.67479	-4.69748e-10
65881645	rs147366795	1.10912e-08	-1.6955	-4.69748e-10	8.2449e-08	-1.71386	-4.69748e-10	0.000195851	-1.67299	-4.69748e-10
65881646	rs35592909	1.39994e-08	-1.46264	-4.69748e-10	9.71884e-08	-1.54939	-4.69748e-10	0.000249589	-1.43053	-4.69748e-10
65881791	rs117526574	2.12435e-07	1.25698	-4.69748e-10	2.33043e-07	-0.674822	-4.69748e-10	0.00227305	0.778533	-4.69748e-10
65881798	rs4610790	1.19943e-08	-1.72855	0.11132	8.83369e-08	-1.61386	-0.031028	0.000236271	-1.70244	0.217072
65882354	rs113451833	1.15668e-08	-1.65351	-4.69748e-10	9.77129e-08	-1.54401	-4.69748e-10	0.000207703	-1.61424	-4.69748e-10
65882395	rs73240880	1.15668e-08	-1.65351	-4.69748e-10	9.77129e-08	-1.54401	-4.69748e-10	0.000207703	-1.61424	-4.69748e-10
65882929	rs118129880	1.09044e-08	-1.71249	-4.69748e-10	9.16659e-08	-1.60789	-4.69748e-10	0.000193518	-1.68497	-4.69748e-10
65882975	rs72621470	1.03038e-08	-1.68736	-0.0817831	6.25707e-08	-1.67041	-0.31934	0.000215988	-1.53906	-0.0360672
65883172	rs35300531	1.45394e-08	-1.32847	-0.0963236	8.93768e-08	-1.45521	-0.177977	0.000151912	-1.30467	-0.622381
65883177	rs7815307	1.16051e-08	-1.65021	-4.69748e-10	9.82124e-08	-1.53891	-4.69748e-10	0.000208544	-1.6102	-4.69748e-10
65883741	rs75548492	1.18437e-08	-1.62986	-4.69748e-10	1.03758e-07	-1.48398	-4.69748e-10	0.000218406	-1.56399	-4.69748e-10
65884383	rs117420284	3.24294e-08	-0.622589	-4.69748e-10	9.8546e-08	-1.53552	-4.69748e-10	0.000521891	-0.692886	-4.69748e-10
65885397	rs10093210	1.45713e-08	-1.72524	0.302641	9.47386e-08	-1.69108	0.116154	0.000286098	-1.73042	0.436403
65885468	rs111736382	2.01041e-08	-1.10073	-4.69748e-10	1.35676e-07	-1.21577	-4.69748e-10	0.00026205	-1.38181	-4.69748e-10
65885774	rs34235973	1.23154e-08	-1.5908	-4.69748e-10	1.01573e-07	-1.50527	-4.69748e-10	0.000225591	-1.53162	-4.69748e-10
65886433	rs142253994	1.65248e-08	-1.29679	-4.69748e-10	1.37368e-07	-1.20338	-4.69748e-10	0.00023818	-1.47732	-4.69748e-10
65887061	rs66537370	1.35282e-08	-1.68031	0.183433	9.54221e-08	-1.58745	0.0197199	0.000313531	-1.51835	0.315902
65887107	rs72621471	2.75678e-09	-1.59094	-1.49664	1.76297e-08	-1.73028	-1.52618	4.14894e-05	-1.6951	-1.5298
65888104	rs117499772	1.08614e-08	-1.71644	-4.69748e-10	8.40735e-08	-1.69435	-4.69748e-10	0.000185003	-1.72997	-4.69748e-10
65888161	rs72658921	3.82147e-09	-1.20011	-1.56091	1.78647e-08	-1.66724	-1.57597	7.53134e-05	-1.05412	-1.57457
65888402	rs67282733	1.35751e-08	-1.67706	0.183644	9.59605e-08	-1.58203	0.0199217	0.000315673	-1.51176	0.316121
65888962	rs62520119	1.07765e-08	-1.72428	-4.69748e-10	8.502e-08	-1.68316	-4.69748e-10	0.00019345	-1.68532	-4.69748e-10
65889035	rs78706544	1.19307e-08	-1.62254	-4.69748e-10	8.63317e-08	-1.66785	-4.69748e-10	0.00022337	-1.54152	-4.69748e-10
65889072	rs148749662	1.43833e-08	-1.20788e-10	-1.43558	9.93177e-08	-1.20788e-10	-1.52772	0.000222281	-1.20788e-10	-1.5464
65891130	rs4348539	1.37835e-08	-1.72052	0.242332	8.9155e-08	-1.65811	0.0224423	0.000274784	-1.66886	0.334501
65891156	rs17294371	1.56664e-08	-1.35014	-4.69748e-10	1.48431e-07	-1.12592	-4.69748e-10	0.000304222	-1.23259	-4.69748e-10
65891904	rs80073718	1.07379e-08	-1.72787	-4.69748e-10	8.41453e-08	-1.6935	-4.69748e-10	0.000191508	-1.69542	-4.69748e-10
65892171	rs28502162	1.25109e-08	-1.57505	-4.69748e-10	9.29746e-08	-1.59372	-4.69748e-10	0.000253486	-1.41504	-4.69748e-10
65892220	rs62520120	1.0821e-08	-1.72016	-4.69748e-10	8.58716e-08	-1.67319	-4.69748e-10	0.000195346	-1.67557	-4.69748e-10
65894064	rs139840330	2.92055e-08	-0.727299	-4.69748e-10	5.794e-07	0.235949	-4.69748e-10	0.000437493	-0.869284	-4.69748e-10
65894383	rs16931562	2.4814e-09	-1.55174	-1.6411	3.20147e-08	-1.02805	-1.6318	8.28489e-05	-0.89686	-1.63647
65894857	rs68123968	1.3219e-08	-1.68346	0.163467	9.31245e-08	-1.59278	0.000671932	0.000305128	-1.52484	0.295222
65895600	rs73240893	4.04792e-09	-1.07476	-1.62869	8.68429e-08	-0.0526717	-1.60927	0.000316077	0.419627	-1.61399
65897418	rs7840002	2.78615e-09	-1.52401	-1.55298	2.27755e-08	-1.52409	-1.47627	7.48349e-05	-1.11995	-1.51511
65898575	rs72658923	1.39437e-08	-1.46663	-4.69748e-10	2.31934e-07	-0.679592	-4.69748e-10	0.000293439	-1.26868	-4.69748e-10
65898764	rs2002700	6.86701e-09	-1.72469	-0.450234	4.71371e-08	-1.66974	-0.603245	0.00014051	-1.67956	-0.325499
65898871	rs2002699	1.07212e-08	-1.72943	-4.69748e-10	8.3675e-08	-1.6991	-4.69748e-10	0.000190466	-1.70087	-4.69748e-10
65899502	rs6996939	6.62218e-09	-1.72613	-0.485101	4.5422e-08	-1.67427	-0.635781	0.000134893	-1.68371	-0.362157
65899664	rs16931576	8.09035e-09	-1.70737	-0.30361	5.70608e-08	-1.68696	-0.394963	0.00017894	-1.64621	-0.117083
65899687	rs6997106	1.05704e-08	-1.72791	-0.0156854	7.12429e-08	-1.68297	-0.176978	0.000227989	-1.69101	0.169962
65900043	rs117125753	2.41716e-08	-0.916474	-4.69748e-10	1.79747e-07	-0.934494	-4.69748e-10	0.000486094	-0.763944	-4.69748e-10
65902888	rs7826321	1.19996e-08	-1.72818	0.1114	8.11066e-08	-1.68159	-0.0486918	0.000259134	-1.69038	0.297377
65903326	rs4335163	1.20112e-08	-1.72722	0.1114	8.1399e-08	-1.67799	-0.0486918	0.000259983	-1.6871	0.297377
65904164	rs4465007	8.22741e-09	-1.69247	-0.301718	5.80352e-08	-1.6791	-0.385894	0.0001813	-1.6289	-0.121294
65904200	rs113487241	2.30387e-08	-0.964478	-4.69748e-10	2.6697e-07	-0.538907	-4.69748e-10	0.000326665	-1.16141	-4.69748e-10
65904316	rs4397441	6.51892e-09	-1.73032	-0.496628	4.44271e-08	-1.69163	-0.640566	0.000130471	-1.69944	-0.379756
65904763	rs16931584	1.17634e-08	-1.20788e-10	-1.63666	9.1045e-08	-1.20788e-10	-1.61469	0.00020537	-1.20788e-10	-1.62553
65905030	rs4406438	1.14057e-08	-1.58787	-0.0796701	6.15762e-08	-1.67128	-0.334488	0.000201139	-1.6597	0.013351
65906657	rs7827116	1.13233e-08	-1.67479	-4.69748e-10	9.06605e-08	-1.61892	-4.69748e-10	0.000210116	-1.60268	-4.69748e-10
65906767	rs7827265	1.13233e-08	-1.67479	-4.69748e-10	9.06605e-08	-1.61892	-4.69748e-10	0.000210116	-1.60268	-4.69748e-10
65907215	rs28694294	1.12965e-08	-1.67716	-4.69748e-10	9.03568e-08	-1.62228	-4.69748e-10	0.000209363	-1.60627	-4.69748e-10
65907265	rs62520122	1.11954e-08	-1.68615	-4.69748e-10	8.91975e-08	-1.63519	-4.69748e-10	0.000206482	-1.62013	-4.69748e-10
65907540	rs76507187	1.17627e-08	-1.20788e-10	-1.63672	8.85229e-08	-1.20788e-10	-1.64278	0.000204476	-1.20788e-10	-1.6299
65907543	rs16931603	1.11262e-08	-1.69235	-4.69748e-10	8.83853e-08	-1.64434	-4.69748e-10	0.000204457	-1.62999	-4.69748e-10
65907742	rs7011697	3.35954e-09	-1.50368	-1.38617	4.60996e-08	-0.763212	-1.53203	0.000161299	-0.372514	-1.49457
65908814	rs16931606	1.12965e-08	-1.67716	-4.69748e-10	9.03568e-08	-1.62228	-4.69748e-10	0.000209363	-1.60627	-4.69748e-10
65909980	rs4366114	1.10625e-08	-1.69809	-4.69748e-10	8.76207e-08	-1.65303	-4.69748e-10	0.000202545	-1.63938	-4.69748e-10
65910154	rs1962030	4.06665e-08	-1.72863	1.33238	2.14885e-07	-1.72648	0.970542	0.000824888	-1.72618	1.49108
65910498	rs75707825	3.41334e-08	-1.20788e-10	-0.571378	2.06063e-07	-1.20788e-10	-0.79786	0.000375615	-1.20788e-10	-1.02178
65910534	rs16931613	1.10625e-08	-1.69809	-4.69748e-10	8.76207e-08	-1.65303	-4.69748e-10	0.000202545	-1.63938	-4.69748e-10
65910699	rs16931615	1.10831e-08	-1.69623	-4.69748e-10	8.78703e-08	-1.65018	-4.69748e-10	0.00020317	-1.6363	-4.69748e-10
65910709	rs36012140	8.83171e-09	-1.3762	-0.547108	3.92789e-08	-1.4368	-1.01856	8.78543e-05	-1.33316	-1.14151
65911031	rs10105012	1.14251e-08	-1.66584	-4.69748e-10	9.09524e-08	-1.61571	-4.69748e-10	0.000213825	-1.58519	-4.69748e-10
65911364	rs10105344	4.86147e-08	-1.52738	1.30965	2.85535e-07	-1.551	1.07933	0.00186826	-1.3412	1.92362
65912029	rs16931619	2.77551e-09	-1.60908	-1.47174	1.91623e-08	-1.73046	-1.44264	4.50406e-05	-1.69658	-1.44621
65912262	rs16931621	2.68741e-09	-1.62652	-1.48656	1.88732e-08	-1.7296	-1.4587	4.35896e-05	-1.71341	-1.46212
65912334	rs10109156	4.75254e-08	-1.53307	1.29268	2.79422e-07	-1.55636	1.06304	0.00181933	-1.3491	1.90497
65912880	rs28446354	1.13959e-08	-1.6684	-4.69748e-10	9.06434e-08	-1.61911	-4.69748e-10	0.000213008	-1.58902	-4.69748e-10
65913163	rs4412403	1.60796e-08	-1.7298	0.405695	9.63252e-08	-1.72668	0.168363	0.000342704	-1.7258	0.612319
65914524	rs60166560	2.40084e-09	-1.60727	-1.61857	1.61221e-08	-1.73029	-1.61556	3.79299e-05	-1.69561	-1.619
65914790	rs4288415	1.14251e-08	-1.66584	-4.69748e-10	9.09524e-08	-1.61571	-4.69748e-10	0.000213825	-1.58519	-4.69748e-10
65914806	rs140504029	2.59796e-08	-0.844344	-4.69748e-10	5.2142e-07	0.130513	-4.69748e-10	0.000387051	-0.991788	-4.69748e-10
65916045	rs7829622	3.02165e-09	-1.51229	-1.48356	4.17349e-08	-0.810587	-1.58412	0.000143644	-0.425999	-1.557
65916304	rs62520124	1.13395e-08	-1.67336	-4.69748e-10	9.00422e-08	-1.62577	-4.69748e-10	0.000211415	-1.59652	-4.69748e-10
65916674	rs117481723	1.07056e-08	-1.73089	-4.69748e-10	8.13801e-08	-1.72691	-4.69748e-10	0.000187098	-1.71871	-4.69748e-10
65917035	rs148653303	1.63107e-08	-1.20788e-10	-1.30983	1.25981e-07	-1.20788e-10	-1.28992	0.000248727	-1.20788e-10	-1.43399
65917049	rs62520125	1.14251e-08	-1.66584	-4.69748e-10	9.09524e-08	-1.61571	-4.69748e-10	0.000213825	-1.58519	-4.69748e-10
65917305	rs72621472	2.32002e-09	-1.63439	-1.62569	1.61093e-08	-1.72839	-1.61826	3.70288e-05	-1.71658	-1.62207
65917391	rs62520126	1.14549e-08	-1.66323	-4.69748e-10	9.12672e-08	-1.61225	-4.69748e-10	0.000214656	-1.58131	-4.69748e-10
65917411	rs62520127	1.14549e-08	-1.66323	-4.69748e-10	9.12672e-08	-1.61225	-4.69748e-10	0.000214656	-1.58131	-4.69748e-10
65918329	rs7000105	2.29602e-09	-1.64313	-1.62735	1.61057e-08	-1.72661	-1.62026	3.68395e-05	-1.71987	-1.62391
65918529	rs7817586	1.14251e-08	-1.66584	-4.69748e-10	9.09524e-08	-1.61571	-4.69748e-10	0.000213825	-1.58519	-4.69748e-10
65918675	rs12548776	4.48198e-08	-1.55507	1.25606	2.64263e-07	-1.57698	1.02788	0.00169454	-1.37988	1.8647
65918785	rs7004914	2.51649e-09	-1.66034	-1.51845	1.84699e-08	-1.72145	-1.48846	4.18807e-05	-1.7255	-1.49002
65919528	rs7009737	2.33182e-09	-1.62952	-1.62549	1.60644e-08	-1.73141	-1.61802	3.73916e-05	-1.70705	-1.62185
65919541	rs112753101	2.92873e-09	-1.52162	-1.50547	4.0132e-08	-0.829811	-1.60406	0.000137091	-0.448908	-1.5808
65919647	rs7464276	1.14251e-08	-1.66584	-4.69748e-10	9.09524e-08	-1.61571	-4.69748e-10	0.000213825	-1.58519	-4.69748e-10
65920100	rs10091866	4.45669e-08	-1.56558	1.26092	2.62901e-07	-1.58681	1.03254	0.0016784	-1.39479	1.87004
65920358	rs16919022	2.51073e-09	-1.54015	-1.64093	1.57971e-08	-1.72639	-1.63983	3.8038e-05	-1.67008	-1.64167
65920368	rs144539579	1.13693e-08	-1.67074	-4.69748e-10	8.29104e-08	-1.70828	-4.69748e-10	0.000189248	-1.70729	-4.69748e-10
65920479	rs2980011	2.0046e-08	-1.10363	-4.69748e-10	2.32344e-07	-0.677825	-4.69748e-10	0.000263676	-1.37563	-4.69748e-10
65921045	rs7015605	1.14711e-08	-1.66182	-4.69748e-10	9.4411e-08	-1.57839	-4.69748e-10	0.00022081	-1.55304	-4.69748e-10
65921697	rs7814233	3.46621e-08	-1.58075	1.02474	2.06673e-07	-1.60095	0.806046	0.00126592	-1.41656	1.60977
65922259	rs16931641	1.14711e-08	-1.66182	-4.69748e-10	9.4411e-08	-1.57839	-4.69748e-10	0.00022081	-1.55304	-4.69748e-10
65922300	rs150043903	1.81967e-08	-1.20041	-4.69748e-10	1.28301e-07	-1.27167	-4.69748e-10	0.000262569	-1.37983	-4.69748e-10
65922325	rs6983551	4.34482e-08	-1.56558	1.2355	2.56564e-07	-1.58681	1.00814	0.00163211	-1.39479	1.84208
65922414	rs6983979	4.38174e-08	-1.56558	1.24396	2.58656e-07	-1.58681	1.01627	0.00164738	-1.39479	1.85139
65922850	rs75519444	1.14409e-08	-1.66446	-4.69748e-10	9.40416e-08	-1.58231	-4.69748e-10	0.000219877	-1.55728	-4.69748e-10
65923192	rs74569255	1.34924e-08	-1.20788e-10	-1.49953	1.0252e-07	-1.20788e-10	-1.49599	0.000239833	-1.20788e-10	-1.4704
65923539	rs116588213	1.14409e-08	-1.66446	-4.69748e-10	9.40416e-08	-1.58231	-4.69748e-10	0.000219877	-1.55728	-4.69748e-10
65923676	rs28439246	2.02878e-08	-1.72581	0.634174	1.1884e-07	-1.68623	0.33796	0.000436081	-1.68664	0.814122
65923688	rs62520128	1.17014e-08	-1.64194	-4.69748e-10	9.71773e-08	-1.54951	-4.69748e-10	0.000227781	-1.52196	-4.69748e-10
65924185	rs4498594	1.14409e-08	-1.66446	-4.69748e-10	9.40416e-08	-1.58231	-4.69748e-10	0.000219877	-1.55728	-4.69748e-10
65924807	rs62520129	1.12009e-08	-1.68566	-4.69748e-10	9.10222e-08	-1.61494	-4.69748e-10	0.000212223	-1.59271	-4.69748e-10
65924849	rs62520130	1.14711e-08	-1.66182	-4.69748e-10	9.4411e-08	-1.57839	-4.69748e-10	0.00022081	-1.55304	-4.69748e-10
65924855	rs6998985	4.26784e-08	-1.57577	1.22781	2.52269e-07	-1.59632	1.00077	0.00159493	-1.40938	1.83362
65924868	rs16931646	1.14143e-08	-1.66679	-4.69748e-10	9.37145e-08	-1.58579	-4.69748e-10	0.000219051	-1.56104	-4.69748e-10
65924948	rs6999034	4.31466e-08	-1.57255	1.2355	2.54395e-07	-1.5953	1.00814	0.00162404	-1.39975	1.84208
65925033	rs62520154	1.14711e-08	-1.66182	-4.69748e-10	9.4411e-08	-1.57839	-4.69748e-10	0.00022081	-1.55304	-4.69748e-10
65925072	rs6999366	3.60578e-08	-1.68569	1.16916	2.109e-07	-1.72087	0.946213	0.00120843	-1.66146	1.8082
65925148	rs16931656	1.1502e-08	-1.65914	-4.69748e-10	9.47867e-08	-1.57441	-4.69748e-10	0.000221759	-1.54875	-4.69748e-10
65925733	rs4363237	1.14409e-08	-1.66446	-4.69748e-10	9.40416e-08	-1.58231	-4.69748e-10	0.000219877	-1.55728	-4.69748e-10
65925893	rs7004696	1.14143e-08	-1.66679	-4.69748e-10	9.37145e-08	-1.58579	-4.69748e-10	0.000219051	-1.56104	-4.69748e-10
65926334	rs72621473	2.36802e-09	-1.59688	-1.64272	1.56717e-08	-1.73141	-1.64278	3.68857e-05	-1.70005	-1.64247
65926606	rs4551403	1.14143e-08	-1.66679	-4.69748e-10	9.37145e-08	-1.58579	-4.69748e-10	0.000219051	-1.56104	-4.69748e-10
65926728	rs4541968	1.13029e-08	-1.67659	-4.69748e-10	9.43899e-08	-1.57861	-4.69748e-10	0.0002165	-1.57275	-4.69748e-10
65926768	rs12544575	4.26784e-08	-1.57577	1.22781	2.52269e-07	-1.59632	1.00077	0.00159493	-1.40938	1.83362
65926862	rs78987040	1.72843e-08	-1.20788e-10	-1.25185	1.28831e-07	-1.20788e-10	-1.26754	0.000295129	-1.20788e-10	-1.26293
65927151	rs10091699	2.3561e-09	-1.60266	-1.64199	1.57211e-08	-1.72982	-1.64122	3.71436e-05	-1.69311	-1.64244
65927398	rs7839848	5.75854e-08	-1.59046	1.54208	3.06686e-07	-1.60998	1.20976	0.00214382	-1.43067	2.15067
65927708	rs62520155	1.14409e-08	-1.66446	-4.69748e-10	9.40416e-08	-1.58231	-4.69748e-10	0.000219877	-1.55728	-4.69748e-10
65927737	rs6986199	3.44006e-09	-1.37487	-1.4913	5.36949e-08	-0.546356	-1.59637	0.000193373	-0.114565	-1.57116
65928158	rs4554503	1.14711e-08	-1.66182	-4.69748e-10	9.4411e-08	-1.57839	-4.69748e-10	0.00022081	-1.55304	-4.69748e-10
65928526	rs4425791	1.1502e-08	-1.65914	-4.69748e-10	9.47867e-08	-1.57441	-4.69748e-10	0.000221759	-1.54875	-4.69748e-10
65929166	rs7012693	4.42363e-08	-1.58075	1.26864	2.61138e-07	-1.60095	1.03996	0.00165627	-1.41656	1.87854
65929184	rs117358170	2.47297e-08	-1.20788e-10	-0.89365	1.22625e-07	-1.20788e-10	-1.31692	0.00032608	-1.20788e-10	-1.1632
65929196	rs2002462	1.12253e-08	-1.68348	-4.69748e-10	9.13381e-08	-1.61148	-4.69748e-10	0.000213027	-1.58893	-4.69748e-10
65929223	rs2002463	1.14711e-08	-1.66182	-4.69748e-10	9.4411e-08	-1.57839	-4.69748e-10	0.00022081	-1.55304	-4.69748e-10
65929350	rs16931680	1.12504e-08	-1.68125	-4.69748e-10	9.16598e-08	-1.60796	-4.69748e-10	0.000213844	-1.5851	-4.69748e-10
65929395	rs2002464	1.13025e-08	-1.67663	-4.69748e-10	9.23207e-08	-1.60078	-4.69748e-10	0.000215522	-1.57728	-4.69748e-10
65929638	rs6997215	4.40544e-08	-1.58075	1.26452	2.60107e-07	-1.60095	1.036	0.00164878	-1.41656	1.874
65929990	rs4538926	3.60858e-09	-1.36105	-1.45729	3.79984e-08	-0.95877	-1.52973	0.000110839	-0.651965	-1.5903
65930316	rs2002465	6.99154e-09	-1.47568	-0.681273	3.59965e-08	-1.41855	-1.12407	8.04148e-05	-1.31859	-1.24456
65930603	rs116938607	1.09251e-08	-1.71059	-4.69748e-10	8.23897e-08	-1.71458	-4.69748e-10	0.000206692	-1.61911	-4.69748e-10
65931304	rs16931683	2.34548e-09	-1.61035	-1.63881	1.57236e-08	-1.73107	-1.63981	3.68761e-05	-1.70637	-1.63641
65931773	rs72621474	2.38974e-09	-1.59213	-1.63834	1.57254e-08	-1.73137	-1.6394	3.7218e-05	-1.69773	-1.63582
65931897	rs72658936	4.70847e-08	-1.58075	1.33104	2.77262e-07	-1.60095	1.09987	0.00177387	-1.41656	1.94713
65932063	rs4478612	6.70801e-09	-1.48821	-0.710146	3.47577e-08	-1.43242	-1.14522	7.76909e-05	-1.33455	-1.26306
65932089	rs4637884	6.73429e-09	-1.48821	-0.706236	3.48572e-08	-1.43242	-1.14236	7.78851e-05	-1.33455	-1.26056
65932943	rs78615293	6.07199e-08	0.00461741	-4.69748e-10	1.79644e-05	3.6701	-4.69748e-10	0.00198439	0.642722	-4.69748e-10
65932999	rs7464903	6.62661e-09	-1.50041	-0.710146	3.42898e-08	-1.44598	-1.14522	7.64853e-05	-1.35019	-1.26306
65934736	rs4311688	6.42722e-09	-1.5064	-0.734711	3.3458e-08	-1.45263	-1.16312	7.47226e-05	-1.35789	-1.27867
65935240	rs58751145	2.8992e-08	-1.34605	0.611421	1.51486e-07	-1.5169	0.411356	0.000970694	-1.06218	0.989846
65935485	rs144307100	2.27354e-08	-0.977729	-4.69748e-10	1.15111e-07	-1.38015	-4.69748e-10	0.000383555	-1.00086	-4.69748e-10
65935828	rs35550144	6.16108e-09	-1.51231	-0.771095	3.31651e-08	-1.45921	-1.16533	7.39641e-05	-1.36551	-1.28125
65936636	rs117630078	1.30968e-08	-1.52929	-4.69748e-10	1.11201e-07	-1.41471	-4.69748e-10	0.000213166	-1.58828	-4.69748e-10
65937161	rs12550158	7.12078e-08	-1.58445	1.7484	4.04813e-07	-1.62384	1.50123	0.00274035	-1.43884	2.40434
65937706	rs35630273	6.32119e-09	-1.5064	-0.751346	3.38765e-08	-1.45263	-1.15069	7.54869e-05	-1.35789	-1.2685
65937716	rs7011943	7.12244e-08	-1.5952	1.75938	4.13008e-07	-1.61437	1.51179	0.00277683	-1.43761	2.41633
65938185	rs13266402	6.1656e-09	-1.52331	-0.759358	3.30465e-08	-1.47149	-1.15664	7.3471e-05	-1.37977	-1.27368
65938234	rs6994526	7.2188e-08	-1.59985	1.77747	4.18459e-07	-1.61868	1.52922	0.0028129	-1.44446	2.43609
65938264	rs11775661	5.52533e-08	-1.62192	1.53219	3.23819e-07	-1.63903	1.29317	0.00208104	-1.47753	2.16781
65939085	rs4272420	5.58449e-09	-1.58213	-0.799531	2.98053e-08	-1.55423	-1.17712	6.63737e-05	-1.47407	-1.28097
65939998	rs35134294	4.95337e-09	-1.62928	-0.872308	2.72396e-08	-1.59059	-1.23078	5.90495e-05	-1.54389	-1.32808
65940001	rs10100778	4.35222e-09	-1.70019	-0.930777	3.6149e-08	-1.6492	-0.889189	0.000123087	-1.6339	-0.503554
65940048	rs10100890	4.37024e-09	-1.70296	-0.923874	3.50568e-08	-1.65374	-0.915335	0.000120203	-1.63885	-0.522315
65940293	rs10087973	4.33481e-09	-1.7105	-0.924478	3.3851e-08	-1.66657	-0.937505	0.000117823	-1.65291	-0.528254
65940453	rs10104122	4.10037e-09	-1.71275	-0.977825	3.19796e-08	-1.67059	-0.990357	0.000109733	-1.65733	-0.594958
65940714	rs62521296	4.67453e-09	-1.66501	-0.89452	2.56837e-08	-1.63321	-1.24698	5.53939e-05	-1.59366	-1.34221
65941449	rs10957333	1.45359e-07	-1.58017	2.45772	8.22576e-07	-1.61322	2.19961	0.00644879	-1.42981	3.25111
65942051	rs73242733	3.72846e-09	-1.43307	-1.35259	5.7033e-08	-0.58267	-1.49974	0.000212418	-0.173431	-1.41836
65942124	rs150976235	1.07013e-08	-1.73129	-4.69748e-10	8.11027e-08	-1.73033	-4.69748e-10	0.000185881	-1.72524	-4.69748e-10
65942479	rs62521297	5.44127e-09	-1.67726	-0.730381	2.85716e-08	-1.64824	-1.12539	6.05551e-05	-1.61159	-1.2352
65942775	rs4556118	3.1222e-09	-1.51728	-1.44583	2.5094e-08	-1.47028	-1.43314	7.05009e-05	-1.20078	-1.49394
65942982	rs17361612	4.94275e-09	-1.65971	-0.84402	2.69361e-08	-1.62255	-1.21003	5.78112e-05	-1.58326	-1.3099
65943465	rs17295863	4.47838e-09	-1.69428	-0.908113	2.39379e-08	-1.67287	-1.27771	5.13769e-05	-1.64105	-1.37011
65943578	rs34489694	4.40645e-09	-1.68213	-0.93645	2.38343e-08	-1.63679	-1.31813	5.12955e-05	-1.60843	-1.40432
65943599	rs72658938	5.02059e-09	-1.64267	-0.845434	2.82819e-08	-1.55067	-1.23315	5.73056e-05	-1.57052	-1.33142
65943600	rs72658939	4.50049e-09	-1.66965	-0.927823	2.44251e-08	-1.63887	-1.29157	5.28732e-05	-1.60038	-1.38207
65944057	rs149211085	1.25972e-08	-1.56818	-4.69748e-10	8.20741e-08	-1.71842	-4.69748e-10	0.000202459	-1.63981	-4.69748e-10
65944412	rs72621475	3.47767e-09	-1.64313	-1.21217	2.36151e-08	-1.72661	-1.23755	5.92414e-05	-1.71987	-1.14886
65945387	rs13265777	4.17637e-09	-1.65994	-1.01228	2.33547e-08	-1.62528	-1.34997	5.11673e-05	-1.58323	-1.43202
65945802	rs139210687	7.22488e-07	2.48105	-4.69748e-10	6.21506e-07	0.306102	-4.69748e-10	0.00850485	2.09805	-4.69748e-10
65946409	rs74372254	7.88968e-09	-1.30661	-0.729489	8.80765e-08	-0.42437	-1.22347	0.00038438	0.0274201	-1.02613
65946412	rs193235350	1.48804e-08	-1.20788e-10	-1.40161	1.36655e-07	-1.20788e-10	-1.20858	0.000344208	-1.20788e-10	-1.1091
65947182	rs10100817	1.41029e-08	-1.54533	0.0900619	1.03157e-07	-1.43604	-0.0537451	0.000254065	-1.39604	-0.0167188
65948304	rs4737696	5.03399e-08	-1.24233	1.05948	6.04633e-07	-0.888713	1.16729	0.00299909	-0.488149	1.54387
65948793	rs4515590	3.8818e-09	-1.72825	-1.0171	2.92943e-08	-1.73139	-1.01726	8.01948e-05	-1.72171	-0.844179
65949188	rs138416192	1.24325e-08	-1.58134	-4.69748e-10	1.27521e-07	-1.27777	-4.69748e-10	0.000197646	-1.66387	-4.69748e-10
65950119	rs78256832	2.36122e-08	-1.20788e-10	-0.939891	1.39178e-07	-1.20788e-10	-1.19029	0.000359913	-1.20788e-10	-1.06448
65952052	rs35182379	1.0502e-08	-1.1716	-0.578488	7.21143e-08	-1.18238	-0.665412	0.000283453	-0.681636	-0.621661
65952277	rs75967418	1.16966e-08	-1.20788e-10	-1.64236	8.98888e-08	-1.20788e-10	-1.62747	0.000210963	-1.20788e-10	-1.59866
65953778	rs34817759	1.23431e-08	-1.53217	-0.0563807	8.52894e-08	-1.4115	-0.268491	0.000210673	-1.37209	-0.227953
65953783	rs12542373	5.36169e-08	-1.2145	1.09471	6.73168e-07	-0.869048	1.255	0.00339651	-0.437307	1.61747
65954203	rs6993911	9.52863e-09	-1.14924	-0.69811	6.71829e-08	-1.16024	-0.758384	0.000262579	-0.651107	-0.728688
65954350	rs116851585	4.33572e-08	-0.332182	-4.69748e-10	1.46077e-07	-1.14191	-4.69748e-10	0.000294832	-1.26394	-4.69748e-10
65954377	rs117259111	4.31073e-08	-0.337962	-4.69748e-10	1.4553e-07	-1.14566	-4.69748e-10	0.000293849	-1.26728	-4.69748e-10
65954513	rs141815097	2.62347e-08	-1.20788e-10	-0.834573	1.59977e-07	-1.20788e-10	-1.05101	0.000304402	-1.20788e-10	-1.232
65955009	rs2980010	2.97183e-08	-0.709892	-4.69748e-10	3.87738e-07	-0.165715	-4.69748e-10	0.000357948	-1.06996	-4.69748e-10
65955713	rs147719996	1.72717e-08	-1.25259	-4.69748e-10	3.34088e-07	-0.314639	-4.69748e-10	0.000382157	-1.00451	-4.69748e-10
65958041	rs141856303	5.03807e-08	-0.182046	-4.69748e-10	5.98984e-06	2.57178	-4.69748e-10	0.00116054	0.106291	-4.69748e-10
65958293	rs4355810	3.14751e-09	-1.33503	-1.62001	2.02633e-08	-1.50852	-1.60871	7.43904e-05	-1.03374	-1.60727
65958489	rs11780722	1.07136e-08	-1.73014	-4.69748e-10	8.62275e-08	-1.66905	-4.69748e-10	0.000189681	-1.705	-4.69748e-10
65958603	rs12674475	8.59649e-09	-1.14924	-0.801057	6.14428e-08	-1.16024	-0.847697	0.000239458	-0.651107	-0.820862
65960363	rs117247452	1.19707e-08	-1.61919	-4.69748e-10	8.14628e-08	-1.7259	-4.69748e-10	0.000251009	-1.42485	-4.69748e-10
65960510	rs10957334	1.02695e-08	-0.90555	-0.866928	8.28204e-08	-0.814845	-0.894524	0.000307535	-0.350846	-0.87091
65961186	rs77850440	5.36983e-09	-1.71794	-0.702923	4.03192e-08	-1.70001	-0.729201	0.000118035	-1.65806	-0.521307
65962086	rs4333639	3.17677e-09	-1.30831	-1.63748	2.01748e-08	-1.48838	-1.63323	7.52262e-05	-0.998443	-1.6314
65963602	rs4527915	5.65343e-08	-0.97262	0.905814	8.02485e-07	-0.500724	1.06239	0.00374523	-0.0879567	1.36585
65963672	rs16931695	2.63776e-08	-1.20788e-10	-0.829138	1.47035e-07	-1.20788e-10	-1.13538	0.000432235	-1.20788e-10	-0.881375
65963987	rs4576458	1.112e-08	-1.30606	-0.386843	9.44183e-08	-1.0452	-0.533111	0.00020687	-1.10697	-0.511288
65964042	rs4262355	5.22961e-08	-1.01058	0.865846	7.5951e-07	-0.484121	0.990751	0.00342704	-0.102698	1.2918
65964044	rs4527916	5.16018e-08	-1.02394	0.865846	7.46259e-07	-0.501723	0.990751	0.00335876	-0.122821	1.2918
65964517	rs16931697	2.47457e-08	-1.20788e-10	-0.893004	1.24372e-07	-1.20788e-10	-1.30277	0.00032933	-1.20788e-10	-1.15328
65964876	rs74699091	4.03267e-08	-0.40464	-4.69748e-10	1.39413e-07	-1.1886	-4.69748e-10	0.000282854	-1.30541	-4.69748e-10
65965318	rs181281586	1.34933e-08	-1.20788e-10	-1.49946	9.84917e-08	-1.20788e-10	-1.53607	0.00021862	-1.20788e-10	-1.56301
65965728	rs142436250	1.08047e-08	-1.72167	-4.69748e-10	9.0153e-08	-1.62454	-4.69748e-10	0.000192608	-1.68969	-4.69748e-10
65966136	rs117713504	1.17618e-08	-1.6368	-4.69748e-10	1.1328e-07	-1.39618	-4.69748e-10	0.000241485	-1.46354	-4.69748e-10
65966519	rs181580163	2.29171e-08	-1.20788e-10	-0.969772	1.40908e-07	-1.20788e-10	-1.17794	0.000345341	-1.20788e-10	-1.10581
65967097	rs34354543	1.53361e-08	-1.26626	-0.105181	1.28322e-07	-0.994884	-0.276616	0.000285363	-1.05893	-0.237656
65968662	rs141377147	1.07609e-08	-1.72573	-4.69748e-10	9.26391e-08	-1.59733	-4.69748e-10	0.00018623	-1.72336	-4.69748e-10
65968955	rs118100286	1.07292e-08	-1.72869	-4.69748e-10	8.55065e-08	-1.67745	-4.69748e-10	0.000184875	-1.73067	-4.69748e-10
65969117	rs7821841	4.67485e-08	-1.0339	0.77703	6.37601e-07	-0.623042	0.954711	0.00314743	-0.215104	1.3191
65969311	rs62521304	3.26061e-09	-1.2953	-1.62444	2.0369e-08	-1.47544	-1.63659	7.71186e-05	-0.972108	-1.63289
65969390	rs7840526	1.59686e-08	-1.24137	-0.0896623	1.30745e-07	-1.00381	-0.248988	0.000332295	-1.03628	-0.108041
65969665	rs13272279	1.51205e-08	-1.24137	-0.144235	1.22022e-07	-1.00381	-0.318031	0.000308187	-1.03628	-0.183357
65969960	rs150511902	1.11201e-08	-1.6929	-4.69748e-10	1.0613e-07	-1.46138	-4.69748e-10	0.000221823	-1.54847	-4.69748e-10
65970644	rs117680720	2.21853e-08	-1.20788e-10	-1.00222	1.98949e-07	-1.20788e-10	-0.832996	0.000437849	-1.20788e-10	-0.868471
65971592	rs55921564	1.52494e-08	-1.23288	-0.144235	1.2329e-07	-0.993471	-0.318031	0.000311317	-1.02618	-0.183357
65972700	rs62521306	1.50124e-08	-1.24137	-0.151412	1.21202e-07	-1.00381	-0.324778	0.000306012	-1.03628	-0.190439
65972726	rs62521307	1.50124e-08	-1.24137	-0.151412	1.21202e-07	-1.00381	-0.324778	0.000306012	-1.03628	-0.190439
65973740	rs147604029	1.65134e-07	1.00511	-4.69748e-10	1.97885e-07	-0.838359	-4.69748e-10	0.00186043	0.578219	-4.69748e-10
65974039	rs28478986	4.98508e-08	-0.846835	0.654215	7.13647e-07	-0.347588	0.791932	0.00391504	0.16791	1.15433
65974097	rs118025347	1.3168e-08	-1.52386	-4.69748e-10	1.13794e-07	-1.39165	-4.69748e-10	0.000221433	-1.55022	-4.69748e-10
65974146	rs28804470	2.56217e-09	-1.72945	-1.43135	2.26685e-08	-1.60182	-1.40324	5.57474e-05	-1.60499	-1.32453
65974192	rs76666215	1.20649e-08	-1.61135	-4.69748e-10	8.65033e-08	-1.66586	-4.69748e-10	0.000204224	-1.63113	-4.69748e-10
65974632	rs7463457	4.99889e-08	-0.825835	0.635982	6.78499e-07	-0.37932	0.773159	0.00382204	0.163991	1.1342
65974834	rs4543582	3.38886e-09	-1.25949	-1.62167	2.10125e-08	-1.44784	-1.63309	8.11504e-05	-0.925092	-1.62895
65974934	rs12155754	1.69335e-08	-1.19906	-0.0733058	1.45795e-07	-0.952445	-0.191395	0.000357372	-0.986056	-0.0855107
65975179	rs62521309	1.74523e-08	-1.15497	-0.0872092	1.51711e-07	-0.899302	-0.204764	0.000371271	-0.934053	-0.0993599
65975581	rs12156056	1.76967e-08	-1.15497	-0.0733058	1.53753e-07	-0.899302	-0.191395	0.000376449	-0.934053	-0.0855107
65975753	rs10104965	3.0321e-09	-1.38686	-1.60554	1.73993e-08	-1.67753	-1.59208	4.57532e-05	-1.56701	-1.56008
65976153	rs10091949	5.5995e-09	-1.73021	-0.648769	4.08583e-08	-1.70916	-0.706773	0.000113087	-1.71058	-0.511611
65976275	rs4236937	3.29662e-09	-1.27399	-1.63477	2.06291e-08	-1.45905	-1.64029	7.88181e-05	-0.944071	-1.63913
65977077	rs182056748	2.07539e-08	-1.20788e-10	-1.06892	1.47753e-07	-1.20788e-10	-1.1305	0.000353489	-1.20788e-10	-1.08249
65977365	rs113171614	6.02965e-08	-0.737726	0.735345	2.24544e-07	-1.04268	0.330703	0.00114852	-0.462811	0.558697
65977700	rs34743985	1.55207e-08	-1.1902	-0.169274	1.34381e-07	-0.941744	-0.283624	0.000328211	-0.975588	-0.181099
65978660	rs10095425	1.45761e-08	-1.47704	0.054772	1.7235e-07	-1.13558	0.159059	0.000611834	-0.991363	0.457479
65979041	rs145271640	1.07925e-08	-1.7228	-4.69748e-10	9.02424e-08	-1.62355	-4.69748e-10	0.000185967	-1.72477	-4.69748e-10
65980331	rs7815763	1.40986e-08	-1.26008	-0.195495	1.20372e-07	-1.02666	-0.308803	0.000294277	-1.05861	-0.207215
65980642	rs7837660	1.38084e-08	-1.26827	-0.208108	1.17738e-07	-1.03667	-0.32091	0.000287774	-1.06839	-0.219776
65980651	rs7819783	1.39219e-08	-1.26008	-0.208108	1.18923e-07	-1.02666	-0.32091	0.000290604	-1.05861	-0.219776
65981073	rs10090676	5.11013e-09	-1.72231	-0.748118	3.8521e-08	-1.68738	-0.787461	0.00010546	-1.68938	-0.602638
65981092	rs57982745	1.43637e-08	-1.2351	-0.201849	1.23343e-07	-0.996175	-0.314903	0.000301263	-1.02882	-0.213543
65981122	rs59355632	1.43637e-08	-1.2351	-0.201849	1.23343e-07	-0.996175	-0.314903	0.000301263	-1.02882	-0.213543
65981559	rs60172196	1.48029e-08	-1.21894	-0.187892	1.27486e-07	-0.976532	-0.301502	0.000311404	-1.00961	-0.199642
65982059	rs34768708	1.42436e-08	-1.2435	-0.201849	1.22087e-07	-1.00641	-0.314903	0.000298264	-1.03882	-0.213543
65982068	rs74510742	1.00498e-07	-1.20788e-10	0.508482	4.60895e-07	-1.20788e-10	0.00712571	0.00103263	-1.20788e-10	-0.0104844
65982291	rs35547851	1.5909e-08	-1.2435	-0.091271	1.24311e-07	-1.00641	-0.296849	0.000319221	-1.03882	-0.145639
65982893	rs7829628	1.4486e-08	-1.22662	-0.201849	1.2462e-07	-0.985869	-0.314903	0.000304314	-1.01874	-0.213543
65983180	rs7813755	1.38084e-08	-1.26827	-0.208108	1.17738e-07	-1.03667	-0.32091	0.000287774	-1.06839	-0.219776
65983392	rs12678249	3.60169e-09	-1.24261	-1.57764	1.96778e-08	-1.59004	-1.55651	5.40806e-05	-1.44472	-1.51515
65983393	rs75088509	2.44194e-08	-0.906276	-4.69748e-10	1.4577e-07	-1.14401	-4.69748e-10	0.000526702	-0.68371	-4.69748e-10
65983572	rs35110567	1.37495e-08	-1.26008	-0.220565	1.1751e-07	-1.02666	-0.332867	0.000287021	-1.05861	-0.232182
65983646	rs13250750	1.38351e-08	-1.26008	-0.214359	1.18212e-07	-1.02666	-0.32691	0.0002888	-1.05861	-0.226001
65983684	rs12678743	3.52151e-09	-1.25741	-1.58535	1.92805e-08	-1.59795	-1.569	5.2645e-05	-1.45602	-1.53075
65983754	rs13251259	1.42289e-08	-1.21894	-0.227444	1.22737e-07	-0.976532	-0.339469	0.000299375	-1.00961	-0.239033
65983850	rs13251343	1.44051e-08	-1.22662	-0.207447	1.23953e-07	-0.985869	-0.320276	0.000302622	-1.01874	-0.219117
65983913	rs13251630	1.44163e-08	-1.21894	-0.214359	1.24288e-07	-0.976532	-0.32691	0.000303302	-1.00961	-0.226001
65984014	rs13252709	1.50031e-08	-1.19288	-0.200517	1.29988e-07	-0.944981	-0.313624	0.00031715	-0.978755	-0.212216
65984052	rs28798395	5.49495e-09	-1.72547	-0.672355	4.11806e-08	-1.69473	-0.713348	0.000113605	-1.69655	-0.521066
65984252	rs76951040	3.81264e-08	-1.20788e-10	-0.460747	1.94835e-07	-1.20788e-10	-0.853893	0.000532094	-1.20788e-10	-0.673525
65984567	rs9643390	3.27543e-09	-1.29771	-1.6175	2.13353e-08	-1.43881	-1.62687	8.03329e-05	-0.940371	-1.62379
65984813	rs36107187	1.46811e-08	-1.20417	-0.210918	1.30889e-07	-0.958636	-0.293059	0.000315871	-0.992113	-0.202898
65984830	rs4400418	1.20582e-08	-1.58476	-0.0271458	1.33275e-07	-1.30826	0.0746318	0.000459938	-1.1855	0.366247
65986330	rs77328868	1.1698e-08	-1.20788e-10	-1.64224	8.88557e-08	-1.20788e-10	-1.63903	0.000201924	-1.20788e-10	-1.64245
65986351	rs117431919	1.07008e-08	-1.73134	-4.69748e-10	8.77206e-08	-1.65189	-4.69748e-10	0.000184884	-1.73062	-4.69748e-10
65986595	rs34682173	1.68985e-08	-1.21631	-0.0581191	1.49053e-07	-0.98438	-0.137362	0.00035913	-1.01513	-0.0515334
65986639	rs4737697	3.1754e-09	-1.31833	-1.62789	2.02352e-08	-1.48933	-1.62929	7.45288e-05	-1.01122	-1.62794
65986889	rs57859199	1.56354e-08	-1.16104	-0.19108	1.48851e-07	-0.906595	-0.216502	0.000360678	-0.941192	-0.121168
65987256	rs62521319	3.25264e-09	-1.2923	-1.62988	2.04866e-08	-1.47314	-1.63313	7.75292e-05	-0.968162	-1.63153
65987859	rs28406713	4.33669e-09	-1.00894	-1.6256	2.09158e-08	-1.47047	-1.61507	6.10954e-05	-1.24558	-1.59233
65988139	rs78827547	4.38362e-08	-0.321195	-4.69748e-10	4.07452e-06	2.18646	-4.69748e-10	0.000979938	-0.0628562	-4.69748e-10
65988291	rs73242773	2.35197e-08	-1.0099	0.0660861	7.02381e-08	-1.59329	-0.280864	0.000258693	-1.41534	0.0206329
65988942	rs28733835	2.33472e-09	-1.61506	-1.63871	2.04517e-08	-1.4691	-1.63888	4.78834e-05	-1.43945	-1.64213
65989176	rs2956320	7.14108e-09	-1.71233	-0.423459	7.55813e-08	-1.56846	-0.232371	0.000154262	-1.58544	-0.326254
65989422	rs59692671	1.29523e-08	-1.60187	0.0614902	8.68804e-08	-1.71775	0.0562372	0.000192051	-1.63363	-0.0589568
65989486	rs2956319	1.04855e-08	-0.994101	-0.757563	7.42843e-08	-0.800984	-1.01716	0.000167084	-0.929324	-0.902527
65989511	rs2956318	2.59604e-07	-0.689307	2.14681	2.10984e-06	-0.176217	1.70454	0.002481	-0.752315	1.61839
65989824	rs77805402	1.15694e-08	-1.65329	-4.69748e-10	8.51758e-08	-1.68133	-4.69748e-10	0.000217844	-1.56657	-4.69748e-10
65989977	rs2956317	9.65859e-08	-0.961676	1.43046	7.6393e-07	-0.585904	1.09834	0.00132632	-0.834539	1.07436
65990305	rs2956316	1.11098e-07	-1.1531	1.76186	7.85811e-07	-0.836542	1.37721	0.00133252	-1.09705	1.34153
65990746	rs2956315	6.62012e-08	-1.5401	1.63115	7.59526e-07	-1.00573	1.51238	0.000855559	-1.28664	1.08805
65990758	rs2980008	4.32932e-08	-1.57721	1.24355	2.54647e-07	-1.47647	0.890304	0.000523197	-1.54802	0.857635
65990837	rs76198069	3.11679e-09	-1.38594	-1.57891	1.80158e-08	-1.71593	-1.51886	4.10189e-05	-1.73141	-1.5049
65990918	rs2956314	5.22568e-08	-1.55314	1.40766	5.94519e-07	-1.03134	1.29305	0.000684017	-1.30665	0.884284
65991324	rs56306400	3.10766e-09	-1.49595	-1.47184	3.02525e-08	-1.15832	-1.55815	5.23951e-05	-1.47288	-1.51865
65991812	rs80304503	3.38267e-09	-1.30109	-1.5819	1.86716e-08	-1.676	-1.52304	4.14285e-05	-1.71707	-1.50931
65991911	rs2956313	4.93415e-08	-1.53287	1.32998	2.64398e-07	-1.4496	0.901013	0.000562524	-1.5144	0.896485
65992384	rs188791034	4.82178e-08	-0.225927	-4.69748e-10	4.46526e-07	-0.024547	-4.69748e-10	0.000772027	-0.301325	-4.69748e-10
65992696	rs7817683	1.34878e-07	-1.11444	1.91716	9.06075e-07	-0.8405	1.52358	0.00156452	-1.08205	1.48704
65992804	rs7817859	1.3764e-07	-1.09417	1.91716	9.28379e-07	-0.816181	1.52358	0.00159738	-1.06126	1.48704
65993216	rs117322624	1.07541e-08	-1.72637	-4.69748e-10	8.38159e-08	-1.69742	-4.69748e-10	0.000189027	-1.70846	-4.69748e-10
65993721	rs10504383	2.66389e-09	-1.50909	-1.61278	1.68809e-08	-1.73135	-1.56852	3.9422e-05	-1.71839	-1.55763
65994071	rs2956312	1.53495e-07	-1.08337	2.01539	1.00837e-06	-0.803249	1.59329	0.00172893	-1.05019	1.55511
65994440	rs62521321	3.21122e-09	-1.47929	-1.45572	3.16719e-08	-1.1207	-1.54992	5.42083e-05	-1.45267	-1.50484
65995595	rs10504382	3.24557e-09	-1.47349	-1.45088	3.21734e-08	-1.11169	-1.54322	5.47665e-05	-1.44657	-1.50069
65995705	rs2956311	4.35912e-08	-1.53902	1.21222	2.52162e-07	-1.45694	0.860962	0.000522175	-1.52082	0.828483
65995749	rs148413557	2.50777e-08	-0.879676	-4.69748e-10	3.07712e-07	-0.39688	-4.69748e-10	0.000431868	-0.882224	-4.69748e-10
65995775	rs117685324	1.35277e-08	-1.49691	-4.69748e-10	9.17877e-08	-1.60657	-4.69748e-10	0.000235709	-1.48775	-4.69748e-10
65995898	rs4737205	3.18911e-09	-1.32319	-1.61872	1.72376e-08	-1.70059	-1.57836	3.89112e-05	-1.72857	-1.56049
65996012	rs12674536	1.16161e-07	-1.03926	1.69258	8.0226e-07	-0.750597	1.31199	0.00136931	-1.00498	1.27669
65996537	rs17549048	3.2883e-09	-1.46168	-1.4496	3.27952e-08	-1.09346	-1.5423	5.55106e-05	-1.43418	-1.49959
65996598	rs2980004	1.16398e-07	-1.05043	1.70579	8.01564e-07	-0.763898	1.32442	0.00137056	-1.01642	1.28905
65996678	rs16931729	3.31738e-09	-1.45629	-1.44619	3.31495e-08	-1.08518	-1.53984	5.599e-05	-1.42851	-1.49666
65997304	rs2956310	6.38216e-08	-1.10379	1.15823	8.22539e-07	-0.652749	1.2391	0.000886533	-1.08324	0.920209
65997329	rs141646499	1.28499e-08	-1.20788e-10	-1.54832	8.92625e-08	-1.20788e-10	-1.63446	0.000202777	-1.20788e-10	-1.63824
65997485	rs2956309	5.87507e-08	-1.13123	1.10288	7.86343e-07	-0.641608	1.18296	0.000847687	-1.07511	0.867279
65997557	rs2956308	1.28092e-07	-1.08337	1.83447	8.69935e-07	-0.803249	1.44562	0.00149472	-1.05019	1.40954
65998894	rs7821402	2.99668e-08	-0.585552	-0.116012	3.73051e-07	-0.256199	0.051871	0.000564679	-0.571233	-0.0428552
65998924	rs77606420	3.1906e-08	-0.638859	-4.69748e-10	3.33377e-07	-0.316769	-4.69748e-10	0.00055862	-0.624876	-4.69748e-10
65999787	rs73244404	2.58643e-08	-0.848789	-4.69748e-10	2.62134e-07	-0.55719	-4.69748e-10	0.000452202	-0.836216	-4.69748e-10
65999963	rs2980003	4.45348e-08	-1.73139	1.42601	2.24454e-07	-1.66178	0.949407	0.000474858	-1.72998	0.942653
66000843	rs4387012	3.32341e-09	-1.46999	-1.43068	3.42082e-08	-1.07483	-1.51875	5.85356e-05	-1.4234	-1.45731
66000872	rs76519082	1.43466e-08	-1.43814	-4.69748e-10	1.00629e-07	-1.5146	-4.69748e-10	0.00028068	-1.31313	-4.69748e-10
66001433	rs28421227	2.69061e-08	-0.8093	-4.69748e-10	2.74331e-07	-0.511709	-4.69748e-10	0.000470547	-0.79645	-4.69748e-10
66001624	rs28794252	2.69061e-08	-0.8093	-4.69748e-10	2.74331e-07	-0.511709	-4.69748e-10	0.000470547	-0.79645	-4.69748e-10
66001887	rs183809698	3.08015e-08	-0.67409	-4.69748e-10	3.02832e-07	-0.412865	-4.69748e-10	0.000496584	-0.742592	-4.69748e-10
66001981	rs73244421	2.63172e-08	-0.831433	-4.69748e-10	2.67431e-07	-0.537184	-4.69748e-10	0.000460175	-0.818738	-4.69748e-10
66002775	rs2980001	4.45803e-08	-1.73102	1.42666	2.95684e-07	-1.71838	1.28163	0.000437545	-1.70527	0.836102
66003429	rs10216537	2.71897e-08	-0.798817	-4.69748e-10	2.77657e-07	-0.499656	-4.69748e-10	0.00047554	-0.785894	-4.69748e-10
66003709	rs2979999	9.89312e-08	-1.60579	2.09856	3.95565e-07	-1.71595	1.57022	0.000971322	-1.63439	1.5627
66003840	rs2956307	1.21433e-07	-1.5908	2.28851	4.74399e-07	-1.71042	1.74643	0.00117366	-1.62117	1.7387
66003954	rs112985776	2.68493e-08	-0.811415	-4.69748e-10	2.73664e-07	-0.514142	-4.69748e-10	0.000469545	-0.79858	-4.69748e-10
66004019	rs78940828	7.58788e-08	0.227483	-4.69748e-10	9.30069e-06	3.0118	-4.69748e-10	0.00219556	0.743847	-4.69748e-10
66004798	rs77388617	2.78688e-08	-0.774145	-4.69748e-10	2.70739e-07	-0.524889	-4.69748e-10	0.000450823	-0.83927	-4.69748e-10
66004866	rs146814799	6.07472e-09	-0.702303	-1.59522	2.24484e-08	-1.42545	-1.58937	4.84906e-05	-1.49092	-1.57806
66004994	rs2956306	9.3124e-08	-1.61545	2.04772	4.88843e-07	-1.70983	1.77583	0.00108432	-1.64343	1.68179
66006620	rs2980009	2.0989e-08	-1.62124	0.563587	1.44179e-07	-1.67325	0.51826	0.00025019	-1.70014	0.272011
66007477	rs80023457	1.46979e-08	-1.41395	-4.69748e-10	1.02286e-07	-1.49827	-4.69748e-10	0.000285755	-1.29521	-4.69748e-10
66007857	rs143625975	1.44881e-08	-1.42832	-4.69748e-10	8.33647e-08	-1.70282	-4.69748e-10	0.000229323	-1.51521	-4.69748e-10
66007918	rs7010619	7.37798e-09	-0.464725	-1.63843	2.55349e-08	-1.26648	-1.61952	5.21209e-05	-1.37033	-1.62645
66008068	rs16931735	4.15121e-09	-1.34407	-1.33418	3.61554e-08	-1.06979	-1.46843	7.81704e-05	-1.17667	-1.41479
66008098	rs72658961	4.17145e-09	-1.33091	-1.34248	3.65532e-08	-1.05263	-1.47465	7.88458e-05	-1.16094	-1.42191
66008289	rs2956305	1.92374e-08	-1.63223	0.487432	1.31629e-07	-1.68896	0.442897	0.000231511	-1.70683	0.201111
66008502	rs7843978	6.51522e-09	-0.584746	-1.64277	2.23702e-08	-1.38379	-1.63453	4.74274e-05	-1.45273	-1.63841
66008682	rs6472166	4.23065e-09	-1.31682	-1.34248	3.72286e-08	-1.03432	-1.47465	8.01812e-05	-1.14415	-1.42191
66009295	rs10504381	4.10278e-09	-1.35165	-1.33834	3.56872e-08	-1.0797	-1.47155	7.71881e-05	-1.18574	-1.41836
66010459	rs2956304	1.4323e-08	-1.72532	0.285531	9.26529e-08	-1.73116	0.133976	0.000178502	-1.72947	-0.0362756
66010720	rs2980006	1.36071e-08	-1.73139	0.240328	8.89264e-08	-1.72883	0.0905973	0.000171078	-1.73072	-0.0775105
66011258	rs28513309	4.08017e-09	-1.33182	-1.36369	3.56461e-08	-1.05381	-1.49859	7.68952e-05	-1.16203	-1.44587
66011274	rs145122850	1.74108e-08	-1.24457	-4.69748e-10	8.82943e-08	-1.64537	-4.69748e-10	0.000188032	-1.71373	-4.69748e-10
66012276	rs2980005	2.51176e-08	-1.57942	0.701332	1.34625e-07	-1.36835	0.144799	0.00029898	-1.46122	0.21125
66012961	rs6999457	4.1123e-09	-1.33182	-1.35585	3.56304e-08	-1.05381	-1.49903	7.75088e-05	-1.16203	-1.43793
66013163	rs2980000	2.59891e-08	-1.58505	0.741069	1.57512e-07	-1.37707	0.310531	0.00034953	-1.46874	0.374985
66013545	rs16931744	4.80509e-09	-0.893742	-1.63824	1.9597e-08	-1.50818	-1.64248	4.19328e-05	-1.57201	-1.64226
66013677	rs72658965	2.26089e-08	-0.983313	-4.69748e-10	1.67854e-07	-1.00295	-4.69748e-10	0.000426898	-0.893799	-4.69748e-10
66013857	rs2001648	1.43965e-08	-1.73008	0.29541	9.8045e-08	-1.73076	0.190143	0.000183576	-1.73141	-0.00630922
66014727	rs76644861	2.65282e-08	-0.823445	-4.69748e-10	1.46765e-07	-1.13721	-4.69748e-10	0.000345911	-1.10416	-4.69748e-10
66015276	rs7010585	2.6546e-08	-1.6098	0.787019	1.42886e-07	-1.41622	0.252219	0.000311828	-1.50229	0.294392
66016808	rs7814538	1.82874e-08	-1.58419	0.388749	1.23398e-07	-1.65589	0.345264	0.000216847	-1.68054	0.109381
66018227	rs72658967	4.06099e-09	-1.31186	-1.38837	3.57785e-08	-1.02789	-1.52081	7.63573e-05	-1.13824	-1.47668
66019046	rs9886369	1.72623e-08	-1.55713	0.303997	1.14873e-07	-1.64365	0.261434	0.00020523	-1.65695	0.0307364
66020127	rs12549317	2.7969e-08	-1.55739	0.786831	1.47491e-07	-1.35648	0.2242	0.000317601	-1.44661	0.257062
66020256	rs4075627	1.05616e-08	-1.73054	-0.0138844	6.57326e-08	-1.7257	-0.214746	0.000124844	-1.7288	-0.394487
66020490	rs181139182	1.36854e-08	-1.20788e-10	-1.48532	9.69375e-08	-1.20788e-10	-1.55198	0.000231186	-1.20788e-10	-1.50712
66020491	rs186460962	1.36968e-08	-1.20788e-10	-1.48449	9.69985e-08	-1.20788e-10	-1.55135	0.000231363	-1.20788e-10	-1.50636
66020732	rs7842129	4.40372e-09	-0.97806	-1.64115	1.88168e-08	-1.55063	-1.64067	4.04666e-05	-1.60753	-1.64233
66020904	rs186224881	2.72896e-08	-0.79515	-4.69748e-10	1.54018e-07	-1.08898	-4.69748e-10	0.00037645	-1.01956	-4.69748e-10
66020960	rs75572218	1.23858e-08	-1.20788e-10	-1.5851	9.55392e-08	-1.20788e-10	-1.56651	0.000220024	-1.20788e-10	-1.55661
66021589	rs4480157	1.20011e-08	-1.50432	-0.112332	7.82106e-08	-1.53187	-0.234772	0.000146626	-1.48269	-0.479776
66022284	rs4481644	2.70903e-08	-1.51946	0.716977	1.77605e-07	-1.30168	0.355192	0.000382404	-1.39861	0.394741
66022583	rs75890843	3.65388e-08	-0.503279	-4.69748e-10	2.04812e-07	-0.803954	-4.69748e-10	0.000459599	-0.81999	-4.69748e-10
66023030	rs149945126	1.62625e-08	-1.20788e-10	-1.31279	1.33491e-07	-1.20788e-10	-1.23201	0.000361281	-1.20788e-10	-1.06069
66023840	rs12335217	1.69709e-08	-1.27015	-4.69748e-10	2.50576e-07	-0.602281	-4.69748e-10	0.000350714	-1.09037	-4.69748e-10
66023848	rs118147213	1.36082e-08	-1.49098	-4.69748e-10	8.95957e-08	-1.63074	-4.69748e-10	0.000264145	-1.37385	-4.69748e-10
66024923	rs12550184	6.40222e-09	-1.71173	-0.533282	3.55179e-08	-1.71294	-0.843071	0.000100134	-1.704	-0.63984
66024947	rs59125442	5.87135e-09	-0.997061	-1.33451	1.12658e-07	0.0646358	-1.46632	0.000104094	-0.904243	-1.40081
66025487	rs7831791	5.31672e-09	-0.789203	-1.6416	2.19682e-08	-1.40878	-1.62767	4.37832e-05	-1.54216	-1.62894
66025862	rs4332170	1.3977e-08	-1.32416	-0.140076	9.89284e-08	-1.38081	-0.150833	0.00018535	-1.38663	-0.34147
66026090	rs78659402	2.07133e-08	-1.07088	-4.69748e-10	9.62155e-08	-1.55945	-4.69748e-10	0.000199187	-1.6561	-4.69748e-10
66026395	rs4737698	2.86691e-09	-1.69817	-1.35025	2.33307e-08	-1.63462	-1.34166	4.6976e-05	-1.72627	-1.37444
66026429	rs79608535	3.63276e-09	-1.16888	-1.64279	3.3578e-08	-0.969471	-1.6427	7.42632e-05	-1.00491	-1.63782
66026627	rs73249316	2.45457e-08	-1.20788e-10	-0.901117	1.84904e-07	-1.20788e-10	-0.906206	0.000422914	-1.20788e-10	-0.903176
66027467	rs13249592	1.07035e-08	-1.73108	-4.69748e-10	8.13863e-08	-1.72684	-4.69748e-10	0.000187237	-1.71797	-4.69748e-10
66028052	rs79773708	1.09727e-08	-1.70625	-4.69748e-10	8.57809e-08	-1.67425	-4.69748e-10	0.000192531	-1.69009	-4.69748e-10
66028074	rs11995456	1.22951e-08	-1.59245	-4.69748e-10	8.52345e-08	-1.68064	-4.69748e-10	0.000208257	-1.61157	-4.69748e-10
66028121	rs36098259	1.15265e-08	-1.657	-4.69748e-10	8.32433e-08	-1.70428	-4.69748e-10	0.00019579	-1.6733	-4.69748e-10
66028271	rs141307094	1.52544e-08	-1.20788e-10	-1.37679	9.33918e-08	-1.20788e-10	-1.58924	0.00021733	-1.20788e-10	-1.56893
66029023	rs35889580	1.24053e-08	-1.58353	-4.69748e-10	8.58048e-08	-1.67397	-4.69748e-10	0.000206028	-1.62233	-4.69748e-10
66029279	rs34072602	1.25039e-08	-1.57561	-4.69748e-10	8.56174e-08	-1.67616	-4.69748e-10	0.000209355	-1.60632	-4.69748e-10
66029628	rs57679560	4.35989e-09	-1.4447	-1.1845	4.31697e-08	-1.06998	-1.29093	6.93164e-05	-1.45552	-1.25614
66031497	rs7005678	1.0829e-08	-1.71943	-4.69748e-10	8.15725e-08	-1.72455	-4.69748e-10	0.000185636	-1.72656	-4.69748e-10
66031567	rs145605872	1.1576e-07	-1.20788e-10	0.649866	6.0407e-07	-1.20788e-10	0.277646	0.00108687	-1.20788e-10	0.0407102
66031888	rs148224726	1.3999e-08	-1.20788e-10	-1.46267	9.05334e-08	-1.20788e-10	-1.62033	0.000209387	-1.20788e-10	-1.60616
66032056	rs76265474	4.61667e-08	-1.20788e-10	-0.269396	3.85143e-07	-1.20788e-10	-0.172429	0.000725045	-1.20788e-10	-0.364112
66032127	rs141178070	1.35045e-08	-1.20788e-10	-1.49863	9.04597e-08	-1.20788e-10	-1.62114	0.000204961	-1.20788e-10	-1.62752
66032357	rs35934706	1.28512e-08	-1.54822	-4.69748e-10	8.65008e-08	-1.66589	-4.69748e-10	0.000213904	-1.58482	-4.69748e-10
66032362	rs6472168	1.29034e-08	-1.54416	-4.69748e-10	8.67116e-08	-1.66346	-4.69748e-10	0.000214682	-1.58119	-4.69748e-10
66032446	rs73249400	5.10054e-09	-1.36853	-1.10378	5.05129e-08	-0.984032	-1.21978	8.10091e-05	-1.37406	-1.18172
66032516	rs6472169	7.95651e-09	-1.61563	-0.412036	7.94676e-08	-1.51824	-0.232454	0.000138865	-1.60775	-0.409087
66032662	rs34035757	1.163e-08	-1.64807	-4.69748e-10	8.98984e-08	-1.62736	-4.69748e-10	0.000195952	-1.67248	-4.69748e-10
66033119	rs535477687	1.22384e-08	-1.59708	-4.69748e-10	9.00673e-08	-1.62549	-4.69748e-10	0.0002269	-1.52583	-4.69748e-10
66033129	rs11986276	3.42022e-09	-1.68427	-1.18768	2.43045e-08	-1.70782	-1.22756	5.98065e-05	-1.66425	-1.19499
66033398	rs111682314	2.50984e-08	-1.37176	0.492911	2.02365e-07	-1.46142	0.645451	0.00042607	-1.36212	0.466375
66033632	rs370498615	1.61659e-08	-1.20788e-10	-1.31875	1.23789e-07	-1.20788e-10	-1.30747	0.000285479	-1.20788e-10	-1.29618
66039469	rs10099114	1.25746e-08	-1.56998	-4.69748e-10	8.59069e-08	-1.67278	-4.69748e-10	0.000210415	-1.60126	-4.69748e-10
66039791	rs117242275	1.6319e-08	-1.20788e-10	-1.30932	1.18146e-07	-1.20788e-10	-1.35412	0.000264319	-1.20788e-10	-1.37319
66039942	rs28749808	1.16364e-08	-1.64752	-4.69748e-10	8.51969e-08	-1.68108	-4.69748e-10	0.000200669	-1.64869	-4.69748e-10
66040068	rs6983165	8.92471e-09	-1.59942	-0.31341	7.29495e-08	-1.46549	-0.370788	0.000119746	-1.55999	-0.604989
66040171	rs10100003	1.08112e-08	-1.72107	-4.69748e-10	8.1122e-08	-1.73009	-4.69748e-10	0.00018658	-1.72148	-4.69748e-10
66040232	rs10086583	1.11504e-08	-1.69018	-4.69748e-10	8.29841e-08	-1.7074	-4.69748e-10	0.000192431	-1.69061	-4.69748e-10
66040417	rs10100067	1.196e-08	-1.62009	-4.69748e-10	8.35053e-08	-1.70113	-4.69748e-10	0.000201254	-1.64578	-4.69748e-10
66040463	rs13255324	1.17306e-07	-1.16901	1.83214	8.65741e-07	-1.09408	1.73162	0.0013599	-1.15249	1.41732
66040527	rs139550396	1.5588e-08	-1.35515	-4.69748e-10	9.15636e-08	-1.60901	-4.69748e-10	0.000275393	-1.33215	-4.69748e-10
66040723	rs10103076	1.8735e-08	-1.27541	0.104152	1.25296e-07	-1.21159	-0.0837778	0.000282862	-1.32243	0.0170439
66041042	rs111743661	1.19713e-08	-1.61914	-4.69748e-10	8.10502e-08	-1.73097	-4.69748e-10	0.00020091	-1.64749	-4.69748e-10
66041375	rs10090792	1.23229e-08	-1.59019	-4.69748e-10	8.48894e-08	-1.68469	-4.69748e-10	0.000206645	-1.61934	-4.69748e-10
66041683	rs7824305	1.21893e-08	-1.6011	-4.69748e-10	8.48465e-08	-1.6852	-4.69748e-10	0.000204226	-1.63112	-4.69748e-10
66041726	rs7823942	3.12116e-09	-1.63919	-1.32426	2.2312e-08	-1.70836	-1.31256	5.62563e-05	-1.63572	-1.28471
66041848	rs7842506	1.21893e-08	-1.6011	-4.69748e-10	8.48465e-08	-1.6852	-4.69748e-10	0.000204226	-1.63112	-4.69748e-10
66041902	rs7842640	1.21893e-08	-1.6011	-4.69748e-10	8.48465e-08	-1.6852	-4.69748e-10	0.000204226	-1.63112	-4.69748e-10
66041997	rs7842786	2.13368e-08	-1.04122	-4.69748e-10	1.15547e-07	-1.37637	-4.69748e-10	0.000356647	-1.0736	-4.69748e-10
66042557	rs10111084	1.17033e-08	-1.64179	-4.69748e-10	8.21024e-08	-1.71808	-4.69748e-10	0.00019525	-1.67607	-4.69748e-10
66042752	rs73251217	6.64412e-09	-1.39781	-0.810117	7.01211e-08	-0.937612	-0.938207	0.000109016	-1.38894	-0.869911
66042936	rs10283351	1.84383e-08	-1.58473	0.397507	1.36952e-07	-1.58178	0.375363	0.000245689	-1.54805	0.101776
66043130	rs35174563	1.24695e-08	-1.57837	-4.69748e-10	8.45726e-08	-1.68843	-4.69748e-10	0.000205598	-1.62442	-4.69748e-10
66043466	rs4601358	8.03054e-08	-1.34203	1.62621	5.45031e-07	-1.27855	1.45335	0.000946894	-1.28897	1.19181
66043532	rs28862984	9.89391e-09	-1.64749	-0.162241	5.99391e-08	-1.66152	-0.371199	0.00014738	-1.68132	-0.276013
66043668	rs13252790	1.11791e-08	-1.68761	-4.69748e-10	9.35889e-08	-1.58713	-4.69748e-10	0.000200586	-1.6491	-4.69748e-10
66043696	rs13250667	1.07202e-08	-1.72953	-4.69748e-10	8.29249e-08	-1.70811	-4.69748e-10	0.000184891	-1.73058	-4.69748e-10
66044876	rs4621839	2.61698e-08	0.0583681	-0.895417	3.29292e-07	0.767914	-1.09701	0.000542011	0.434429	-1.08949
66044949	rs4549813	2.9685e-08	-0.0485473	-0.662464	2.29836e-07	0.0964851	-0.785165	0.000527118	0.101808	-0.784729
66045418	rs7839956	1.0736e-08	-1.72805	-4.69748e-10	8.13284e-08	-1.72755	-4.69748e-10	0.000185037	-1.72979	-4.69748e-10
66045439	rs183718949	1.75784e-08	-1.20788e-10	-1.23498	1.36974e-07	-1.20788e-10	-1.20625	0.000276031	-1.20788e-10	-1.32983
66045681	rs28651850	2.917e-08	-0.178024	-0.550491	2.46479e-07	-0.0179068	-0.600861	0.00057108	0.0058827	-0.608699
66045773	rs4477070	1.07431e-08	-1.72739	-4.69748e-10	8.13858e-08	-1.72684	-4.69748e-10	0.000185123	-1.72932	-4.69748e-10
66046002	rs4372040	1.07431e-08	-1.72739	-4.69748e-10	8.13858e-08	-1.72684	-4.69748e-10	0.000185123	-1.72932	-4.69748e-10
66046225	rs147804480	1.18103e-08	-1.20788e-10	-1.63269	9.47339e-08	-1.20788e-10	-1.57497	0.000225156	-1.20788e-10	-1.53355
66046573	rs4599854	2.84808e-08	0.378898	-1.13132	2.88422e-07	0.734678	-1.1963	0.000653107	0.723471	-1.19207
66046912	rs61692309	1.40243e-08	-1.20788e-10	-1.46086	1.41295e-07	-1.20788e-10	-1.17519	0.000359099	-1.20788e-10	-1.06675
66047064	rs57293484	1.46109e-08	-1.20788e-10	-1.41989	1.50699e-07	-1.20788e-10	-1.11076	0.000385632	-1.20788e-10	-0.995461
66047468	rs57653624	1.4193e-08	-1.20788e-10	-1.4489	1.44013e-07	-1.20788e-10	-1.15614	0.000366765	-1.20788e-10	-1.04562
66048009	rs4592083	2.81035e-08	0.305661	-1.07142	2.87784e-07	0.684831	-1.14866	0.000639605	0.654037	-1.14353
66048012	rs116931379	2.86366e-08	-1.20788e-10	-0.746968	1.38465e-07	-1.20788e-10	-1.19543	0.00028472	-1.20788e-10	-1.29884
66048160	rs4262356	1.07358e-08	-1.72807	-4.69748e-10	8.13262e-08	-1.72758	-4.69748e-10	0.000185033	-1.72981	-4.69748e-10
66048474	rs28804107	1.07293e-08	-1.72868	-4.69748e-10	8.12735e-08	-1.72822	-4.69748e-10	0.000184958	-1.73022	-4.69748e-10
66048491	rs71529158	1.07387e-08	-1.7278	-4.69748e-10	8.33655e-08	-1.70281	-4.69748e-10	0.00019048	-1.7008	-4.69748e-10
66048668	rs28887236	1.07293e-08	-1.72868	-4.69748e-10	8.12735e-08	-1.72822	-4.69748e-10	0.000184958	-1.73022	-4.69748e-10
66048753	rs34100152	1.07293e-08	-1.72868	-4.69748e-10	8.12735e-08	-1.72822	-4.69748e-10	0.000184958	-1.73022	-4.69748e-10
66048905	rs34573448	1.07293e-08	-1.72868	-4.69748e-10	8.12735e-08	-1.72822	-4.69748e-10	0.000184958	-1.73022	-4.69748e-10
66050403	rs4278187	2.75191e-08	0.321509	-1.10828	2.7472e-07	0.672607	-1.1829	0.000622622	0.661542	-1.17795
66050662	rs7842077	8.67481e-08	0.0239713	0.337383	1.44508e-06	0.417595	0.732279	0.00338433	0.263506	0.913059
66051621	rs188212149	2.20358e-08	-1.20788e-10	-1.00899	1.64522e-07	-1.20788e-10	-1.023	0.000319007	-1.20788e-10	-1.18513
66051833	rs4612376	1.07115e-08	-1.73034	-4.69748e-10	8.11582e-08	-1.72964	-4.69748e-10	0.000184744	-1.73137	-4.69748e-10
66051872	rs4612377	1.07157e-08	-1.72995	-4.69748e-10	8.11984e-08	-1.72915	-4.69748e-10	0.000184763	-1.73127	-4.69748e-10
66051879	rs4292728	1.07157e-08	-1.72995	-4.69748e-10	8.11984e-08	-1.72915	-4.69748e-10	0.000184763	-1.73127	-4.69748e-10
66052328	rs10098374	3.04769e-08	-0.0773276	-0.607357	2.59467e-07	0.144894	-0.712308	0.000645142	0.224396	-0.70527
66052489	rs6985582	1.07249e-08	-1.72908	-4.69748e-10	8.16352e-08	-1.72378	-4.69748e-10	0.00018536	-1.72805	-4.69748e-10
66052547	rs6985622	1.0729e-08	-1.7287	-4.69748e-10	8.12711e-08	-1.72825	-4.69748e-10	0.000184954	-1.73024	-4.69748e-10
66053000	rs4300041	1.07232e-08	-1.72925	-4.69748e-10	8.12232e-08	-1.72884	-4.69748e-10	0.00018489	-1.73058	-4.69748e-10
66053047	rs4413814	1.0729e-08	-1.7287	-4.69748e-10	8.12711e-08	-1.72825	-4.69748e-10	0.000184954	-1.73024	-4.69748e-10
66053285	rs7836646	2.93904e-08	0.410919	-1.13191	2.89102e-07	0.745528	-1.20479	0.000685247	0.779393	-1.19996
66053710	rs117576738	1.88798e-07	1.13902	-4.69748e-10	2.36987e-06	1.64454	-4.69748e-10	0.00435894	1.42964	-4.69748e-10
66053849	rs4415354	1.07355e-08	-1.7281	-4.69748e-10	8.13241e-08	-1.7276	-4.69748e-10	0.00018503	-1.72983	-4.69748e-10
66053894	rs142603698	1.40156e-08	-1.46148	-4.69748e-10	8.23405e-08	-1.71518	-4.69748e-10	0.000211157	-1.59775	-4.69748e-10
66054062	rs4358836	1.07355e-08	-1.7281	-4.69748e-10	8.13241e-08	-1.7276	-4.69748e-10	0.00018503	-1.72983	-4.69748e-10
66054084	rs4623467	1.0729e-08	-1.7287	-4.69748e-10	8.12711e-08	-1.72825	-4.69748e-10	0.000184954	-1.73024	-4.69748e-10
66054197	rs4631499	1.0729e-08	-1.7287	-4.69748e-10	8.12711e-08	-1.72825	-4.69748e-10	0.000184954	-1.73024	-4.69748e-10
66054396	rs139495729	1.24223e-08	-1.20788e-10	-1.58216	9.77012e-08	-1.20788e-10	-1.54413	0.000227135	-1.20788e-10	-1.5248
66055473	rs7002228	1.07117e-08	-1.73031	-4.69748e-10	8.11492e-08	-1.72975	-4.69748e-10	0.000184759	-1.73129	-4.69748e-10
66055494	rs35631195	2.54923e-08	-0.863277	-4.69748e-10	1.65307e-07	-1.01824	-4.69748e-10	0.000484516	-0.767194	-4.69748e-10
66055820	rs4737700	1.07117e-08	-1.73031	-4.69748e-10	8.11492e-08	-1.72975	-4.69748e-10	0.000184759	-1.73129	-4.69748e-10
66056046	rs4737701	3.30284e-08	0.540778	-1.14506	3.27488e-07	0.882378	-1.21697	0.000780891	0.922295	-1.2122
66056067	rs4737702	1.07132e-08	-1.73018	-4.69748e-10	8.11396e-08	-1.72987	-4.69748e-10	0.000184792	-1.73111	-4.69748e-10
66056101	rs117273657	1.10706e-08	-1.69736	-4.69748e-10	8.54376e-08	-1.67826	-4.69748e-10	0.000194138	-1.68177	-4.69748e-10
66056542	rs138344245	1.19208e-08	-1.20788e-10	-1.62337	8.93841e-08	-1.20788e-10	-1.6331	0.00020383	-1.20788e-10	-1.63306
66056654	rs4132352	2.6959e-08	0.271167	-1.07851	2.84639e-07	0.680428	-1.15525	0.000654985	0.684418	-1.15015
66059186	rs112121206	1.08106e-08	-1.72113	-4.69748e-10	9.52184e-08	-1.56987	-4.69748e-10	0.000189133	-1.70789	-4.69748e-10
66059228	rs10957335	1.07015e-08	-1.73127	-4.69748e-10	8.10157e-08	-1.7314	-4.69748e-10	0.000184978	-1.73011	-4.69748e-10
66059237	rs4484736	1.07022e-08	-1.7312	-4.69748e-10	8.10567e-08	-1.7309	-4.69748e-10	0.000184754	-1.73132	-4.69748e-10
66059244	rs78324638	1.73444e-08	-1.20788e-10	-1.24838	2.12651e-07	-1.20788e-10	-0.766392	0.000558239	-1.20788e-10	-0.625559
66059833	rs7006804	2.52602e-08	-0.322429	-0.549995	2.23498e-07	-0.128759	-0.587884	0.000600748	-0.00568702	-0.546483
66060125	rs4737703	1.07177e-08	-1.72976	-4.69748e-10	8.12085e-08	-1.72902	-4.69748e-10	0.000184787	-1.73114	-4.69748e-10
66060347	rs9298098	1.07177e-08	-1.72976	-4.69748e-10	8.12085e-08	-1.72902	-4.69748e-10	0.000184787	-1.73114	-4.69748e-10
66060565	rs10092721	1.07123e-08	-1.73026	-4.69748e-10	8.1159e-08	-1.72963	-4.69748e-10	0.000184754	-1.73132	-4.69748e-10
66061250	rs9650213	1.0724e-08	-1.72917	-4.69748e-10	8.12653e-08	-1.72833	-4.69748e-10	0.000184836	-1.73088	-4.69748e-10
66061512	rs7845727	1.07177e-08	-1.72976	-4.69748e-10	8.12085e-08	-1.72902	-4.69748e-10	0.000184787	-1.73114	-4.69748e-10
66062040	rs6472173	1.07177e-08	-1.72976	-4.69748e-10	8.12085e-08	-1.72902	-4.69748e-10	0.000184787	-1.73114	-4.69748e-10
66063014	rs4281144	1.07177e-08	-1.72976	-4.69748e-10	8.12085e-08	-1.72902	-4.69748e-10	0.000184787	-1.73114	-4.69748e-10
66064881	rs4342643	8.68723e-08	-0.129131	0.491916	1.67427e-06	0.229742	1.06735	0.00440319	0.155717	1.28402
66065201	rs9643391	2.32995e-08	0.174713	-1.12794	2.4034e-07	0.518289	-1.16228	0.000584031	0.555459	-1.13585
66065387	rs4581094	2.32585e-08	0.211878	-1.16686	2.41009e-07	0.558649	-1.19986	0.00058524	0.596149	-1.17447
66065522	rs80137622	1.64435e-08	-1.20788e-10	-1.30173	1.92035e-07	-1.20788e-10	-0.868367	0.000493788	-1.20788e-10	-0.748238
66065759	rs4443698	2.41217e-08	0.231585	-1.15013	2.50228e-07	0.580038	-1.18371	0.000608007	0.617712	-1.15787
66065803	rs4313193	1.0702e-08	-1.73122	-4.69748e-10	8.10544e-08	-1.73092	-4.69748e-10	0.000184756	-1.73131	-4.69748e-10
66066167	rs4431624	1.07005e-08	-1.73136	-4.69748e-10	8.1034e-08	-1.73118	-4.69748e-10	0.00018479	-1.73113	-4.69748e-10
66066188	rs4617197	1.07e-08	-1.73141	-4.69748e-10	8.10209e-08	-1.73134	-4.69748e-10	0.00018484	-1.73085	-4.69748e-10
66066533	rs10216394	1.07e-08	-1.73141	-4.69748e-10	8.10209e-08	-1.73134	-4.69748e-10	0.00018484	-1.73085	-4.69748e-10
66066558	rs10216820	1.07e-08	-1.73141	-4.69748e-10	8.10209e-08	-1.73134	-4.69748e-10	0.00018484	-1.73085	-4.69748e-10
66066748	rs9298099	1.07e-08	-1.73141	-4.69748e-10	8.10209e-08	-1.73134	-4.69748e-10	0.00018484	-1.73085	-4.69748e-10
66067409	rs192399751	5.97998e-08	-1.20788e-10	-0.0106511	3.36888e-07	-1.20788e-10	-0.306295	0.0010055	-1.20788e-10	-0.0371083
66067608	rs7814615	6.80653e-08	-0.304728	0.423541	1.34053e-06	0.0845433	0.990233	0.00338549	-0.0269551	1.20386
66067744	rs117952865	1.92152e-08	-1.14595	-4.69748e-10	1.25979e-07	-1.28993	-4.69748e-10	0.000336657	-1.13128	-4.69748e-10
66067805	rs117400034	1.26317e-08	-1.56544	-4.69748e-10	9.62333e-08	-1.55927	-4.69748e-10	0.000270505	-1.35005	-4.69748e-10
66067896	rs76660968	2.10621e-08	-1.20788e-10	-1.05418	2.64566e-07	-1.20788e-10	-0.547952	0.000707004	-1.20788e-10	-0.389309
66068068	rs4364670	1.07047e-08	-1.73097	-4.69748e-10	8.10151e-08	-1.73141	-4.69748e-10	0.000185166	-1.72909	-4.69748e-10
66068081	rs60791055	1.30563e-07	-0.00570235	0.775904	2.5385e-06	0.366051	1.34723	0.00686458	0.289473	1.59431
66068170	rs4454318	1.07e-08	-1.73141	-4.69748e-10	8.10209e-08	-1.73134	-4.69748e-10	0.00018484	-1.73085	-4.69748e-10
66068350	rs74447951	2.51114e-08	-1.20788e-10	-0.878331	1.53708e-07	-1.20788e-10	-1.09099	0.000319422	-1.20788e-10	-1.18383
66068753	rs4263806	1.07004e-08	-1.73138	-4.69748e-10	8.1015e-08	-1.73141	-4.69748e-10	0.000184907	-1.73049	-4.69748e-10
66068916	rs139485365	2.16101e-08	-1.02849	-4.69748e-10	2.13237e-07	-0.76364	-4.69748e-10	0.000411336	-0.930935	-4.69748e-10
66068965	rs4592084	1.20109e-07	-0.0891588	0.775904	2.31512e-06	0.273938	1.34723	0.00627126	0.199076	1.59431
66069060	rs4458912	1.07045e-08	-1.73099	-4.69748e-10	8.1082e-08	-1.73058	-4.69748e-10	0.000184739	-1.7314	-4.69748e-10
66069374	rs13259718	1.33868e-07	-0.00570235	0.800904	2.61003e-06	0.366051	1.37502	0.00706594	0.289473	1.62322
66069907	rs4385496	1.07004e-08	-1.73138	-4.69748e-10	8.1015e-08	-1.73141	-4.69748e-10	0.000184907	-1.73049	-4.69748e-10
66070377	rs6995065	2.93664e-08	0.396922	-1.11873	3.08486e-07	0.759166	-1.15354	0.000744741	0.798267	-1.13558
66070407	rs72658980	2.49937e-08	0.296288	-1.17932	2.60924e-07	0.650205	-1.21202	0.000628687	0.688444	-1.19516
66070409	rs7825677	1.07e-08	-1.73141	-4.69748e-10	8.10209e-08	-1.73134	-4.69748e-10	0.00018484	-1.73085	-4.69748e-10
66070770	rs6999418	2.82845e-08	0.376182	-1.13552	2.96786e-07	0.736727	-1.16976	0.000716157	0.775651	-1.1521
66070887	rs34441204	1.44052e-07	0.0435232	0.824995	2.82596e-06	0.420285	1.40027	0.0074876	0.342714	1.62794
66071061	rs7830036	1.07004e-08	-1.73138	-4.69748e-10	8.1015e-08	-1.73141	-4.69748e-10	0.000184907	-1.73049	-4.69748e-10
66071388	rs4382513	1.07e-08	-1.73141	-4.69748e-10	8.10209e-08	-1.73134	-4.69748e-10	0.00018484	-1.73085	-4.69748e-10
66071930	rs4474058	2.44217e-08	0.276056	-1.18224	2.5451e-07	0.628274	-1.21498	0.000608123	0.666337	-1.2063
66072703	rs4737704	9.79731e-08	0.46681	0.0162286	2.11599e-06	1.03916	0.492074	0.00444999	0.785155	0.665156
66073614	rs10095326	1.06072e-07	-0.107913	0.670377	2.01082e-06	0.0867477	1.39351	0.00529316	0.0734591	1.55037
66073659	rs78287434	1.20381e-08	-1.20788e-10	-1.61357	9.14367e-08	-1.20788e-10	-1.6104	0.00021301	-1.20788e-10	-1.58901
66074065	rs7016016	2.87461e-08	0.396922	-1.14007	3.04409e-07	0.759166	-1.16684	0.000728946	0.798267	-1.15701
66074310	rs6998613	2.41164e-08	0.276056	-1.19482	2.53218e-07	0.628274	-1.22007	0.000605395	0.666337	-1.2108
66074511	rs6982800	2.51982e-08	0.276056	-1.15094	2.64253e-07	0.628274	-1.17741	0.000632064	0.666337	-1.16769
66074892	rs78718178	1.086e-08	-1.71657	-4.69748e-10	8.10271e-08	-1.73126	-4.69748e-10	0.000186413	-1.72238	-4.69748e-10
66074962	rs4737706	1.07006e-08	-1.73135	-4.69748e-10	8.10358e-08	-1.73115	-4.69748e-10	0.000184785	-1.73115	-4.69748e-10
66074987	rs4451336	9.33083e-08	-0.239606	0.67386	1.80431e-06	-0.0113939	1.38328	0.00454244	-0.0341547	1.50503
66075576	rs4236938	1.07017e-08	-1.73125	-4.69748e-10	8.10556e-08	-1.73091	-4.69748e-10	0.000184737	-1.73141	-4.69748e-10
66075717	rs13256336	2.03282e-08	-1.08965	-4.69748e-10	1.12942e-07	-1.39917	-4.69748e-10	0.00034058	-1.11969	-4.69748e-10
66076241	rs13258391	1.08678e-08	-1.71585	-4.69748e-10	8.1028e-08	-1.73125	-4.69748e-10	0.000188257	-1.71253	-4.69748e-10
66076260	rs13258595	6.8094e-09	-1.63988	-0.543467	9.35721e-08	-1.67923	0.0919174	0.0002756	-1.65296	0.321561
66076504	rs35631780	2.59004e-08	-0.847394	-4.69748e-10	1.35181e-07	-1.21943	-4.69748e-10	0.000431653	-0.882724	-4.69748e-10
66076756	rs13266206	1.29421e-08	-0.647725	-0.893441	1.07938e-07	-0.388895	-1.0556	0.000229479	-0.487813	-1.02672
66077019	rs6994272	2.90325e-08	-1.20788e-10	-0.733238	4.76185e-07	-1.20788e-10	0.0397633	0.00114752	-1.20788e-10	0.0950138
66077406	rs6994676	2.22342e-08	-1.20788e-10	-1.00002	2.6893e-07	-1.20788e-10	-0.531591	0.000612823	-1.20788e-10	-0.532269
66077539	rs7008249	1.16729e-08	-1.64439	-4.69748e-10	8.19508e-08	-1.71992	-4.69748e-10	0.000204958	-1.62754	-4.69748e-10
66077649	rs6472174	8.73088e-09	-1.25299	-0.681796	9.1559e-08	-0.849616	-0.759445	0.000158888	-1.16533	-0.716815
66078557	rs7842485	1.20823e-08	-1.60991	-4.69748e-10	8.31357e-08	-1.70557	-4.69748e-10	0.000212769	-1.59014	-4.69748e-10
66078589	rs7842495	1.20321e-08	-1.61407	-4.69748e-10	8.29779e-08	-1.70747	-4.69748e-10	0.000211816	-1.59463	-4.69748e-10
66078746	rs72658982	1.10888e-08	-1.69572	-4.69748e-10	8.57813e-08	-1.67424	-4.69748e-10	0.000192188	-1.69187	-4.69748e-10
66079444	rs58154819	1.1149e-08	-1.6903	-4.69748e-10	8.12457e-08	-1.72857	-4.69748e-10	0.000191051	-1.6978	-4.69748e-10
66079488	rs56898229	5.87661e-09	-0.692143	-1.63853	4.4677e-08	-0.684872	-1.64171	0.000107191	-0.640017	-1.63571
66079519	rs576171438	1.29346e-08	-1.54175	-4.69748e-10	9.88153e-08	-1.53279	-4.69748e-10	0.000223703	-1.54003	-4.69748e-10
66079790	rs28719950	4.19991e-08	-1.20788e-10	-0.364005	4.45662e-07	-1.20788e-10	-0.0264829	0.00112307	-1.20788e-10	0.0734721
66079805	rs4582599	1.42072e-08	-0.789987	-0.657921	1.15492e-07	-0.646155	-0.730684	0.00028237	-0.621927	-0.6852
66079946	rs79223454	1.22301e-08	-1.20788e-10	-1.59775	9.20497e-08	-1.20788e-10	-1.60371	0.000208235	-1.20788e-10	-1.61168
66080059	rs28722853	1.39038e-08	-0.805399	-0.664096	1.12939e-07	-0.662707	-0.736486	0.000280128	-0.638664	-0.676436
66080121	rs10098658	1.34567e-08	-0.820685	-0.681489	1.0924e-07	-0.679134	-0.753359	0.000266836	-0.655275	-0.708438
66080133	rs10113401	1.35613e-08	-0.805399	-0.689032	1.10247e-07	-0.662707	-0.760615	0.000269295	-0.638664	-0.715874
66080212	rs28726344	3.55426e-08	-1.20788e-10	-0.530922	3.69141e-07	-1.20788e-10	-0.214864	0.000924748	-1.20788e-10	-0.120824
66080228	rs10098969	1.43754e-07	-0.537115	1.40356	1.91377e-06	-0.244664	1.67545	0.00455344	-0.404814	1.87811
66080312	rs13280037	1.10581e-08	-1.69849	-4.69748e-10	8.11869e-08	-1.72929	-4.69748e-10	0.000190491	-1.70074	-4.69748e-10
66080318	rs6651302	1.24067e-08	-0.817528	-0.76589	1.50215e-07	-0.279504	-0.83447	0.000249997	-0.637276	-0.791619
66080367	rs6651303	1.36294e-08	-0.805399	-0.684028	1.10779e-07	-0.662707	-0.755801	0.000271305	-0.638664	-0.708438
66080589	rs10088791	1.31512e-08	-0.789987	-0.735153	1.07226e-07	-0.646155	-0.804949	0.00026167	-0.621927	-0.761333
66081416	rs74856570	4.0529e-08	-1.20788e-10	-0.399637	4.24914e-07	-1.20788e-10	-0.0741564	0.00107079	-1.20788e-10	0.0258087
66081570	rs6991639	1.28568e-08	-0.789987	-0.757795	1.04919e-07	-0.646155	-0.826697	0.000255897	-0.621927	-0.783644
66081707	rs6472175	1.31685e-08	-0.758786	-0.765039	1.0774e-07	-0.612674	-0.833653	0.000262825	-0.588077	-0.790781
66081733	rs6472176	1.24816e-08	-0.789502	-0.787895	1.52356e-07	-0.244233	-0.855591	0.000252249	-0.60663	-0.813297
66081764	rs6472177	1.30738e-08	-0.758786	-0.772254	1.06996e-07	-0.612674	-0.84058	0.000260963	-0.588077	-0.79789
66081909	rs4592085	1.23941e-08	-0.789502	-0.794935	1.5133e-07	-0.244233	-0.862346	0.000250506	-0.60663	-0.820232
66082011	rs6415602	1.7608e-07	-0.571638	1.64092	2.39712e-06	-0.283211	1.93919	0.00580064	-0.441212	2.15659
66082585	rs4324954	1.69052e-07	-0.576108	1.60466	3.84915e-06	0.171874	1.95769	0.00580168	-0.435098	2.15066
66082639	rs10109830	4.09353e-08	-1.20788e-10	-0.389661	4.38785e-07	-1.20788e-10	-0.0420339	0.00111141	-1.20788e-10	0.0630402
66082818	rs62506063	8.79005e-09	-0.455286	-1.47275	6.85708e-08	-0.311386	-1.58679	0.00018162	-0.203078	-1.54535
66084748	rs77476195	3.93877e-09	-1.15348	-1.5773	4.08663e-08	-0.844886	-1.57085	7.41572e-05	-1.04963	-1.59453
66084833	rs71529159	1.11555e-08	-1.68972	-4.69748e-10	8.10302e-08	-1.73122	-4.69748e-10	0.000192647	-1.68948	-4.69748e-10
66085008	rs117200480	1.11564e-08	-1.68964	-4.69748e-10	8.23337e-08	-1.71526	-4.69748e-10	0.000196233	-1.67104	-4.69748e-10
66085522	rs72658987	4.04702e-09	-1.26874	-1.43493	3.33674e-08	-1.41525	-1.20321	8.51564e-05	-1.30068	-1.20518
66085591	rs62506064	1.80198e-07	-0.280836	1.37324	3.1297e-06	0.151099	1.77155	0.00647111	-0.125785	1.95054
66085796	rs7842442	1.73069e-07	-0.338852	1.39089	2.96102e-06	0.0849255	1.78232	0.00616436	-0.186853	1.96305
66087585	rs74473303	1.18783e-08	-1.62694	-4.69748e-10	9.28486e-08	-1.59507	-4.69748e-10	0.000210525	-1.60074	-4.69748e-10
66088232	rs4599855	1.02987e-08	-0.654061	-1.11557	1.61547e-07	0.0542963	-1.09555	0.000229105	-0.456072	-1.06009
66088620	rs4487817	1.02073e-08	-0.669085	-1.10946	1.59439e-07	0.0349388	-1.08932	0.000226841	-0.472423	-1.05367
66088668	rs10112944	1.03e-07	-0.613881	1.14696	2.05187e-06	-0.0509775	1.55144	0.00355972	-0.548857	1.77595
66089371	rs4737709	5.25205e-08	-0.190364	0.0499131	9.95336e-07	0.149794	0.627242	0.00184053	-0.150482	0.717945
66090698	rs6472179	1.18811e-08	-1.17503	-0.451676	1.54076e-07	-0.792148	-0.296448	0.000303011	-1.15251	-0.0840632
66091193	rs6994809	1.13199e-08	-1.6751	-4.69748e-10	8.10345e-08	-1.73117	-4.69748e-10	0.000187707	-1.71546	-4.69748e-10
66091345	rs149703935	6.9805e-09	-1.33949	-0.81904	7.51214e-08	-1.12846	-0.678482	0.000132066	-1.38829	-0.678752
66092315	rs12547966	3.98647e-09	-1.30281	-1.41594	5.0419e-08	-0.808459	-1.39722	8.89957e-05	-1.17182	-1.28994
66092504	rs56089808	1.14181e-08	-1.66645	-4.69748e-10	8.1104e-08	-1.73031	-4.69748e-10	0.0001886	-1.71072	-4.69748e-10
66092907	rs55756474	5.43473e-09	-1.63487	-0.773969	5.33859e-08	-1.51873	-0.629767	0.00010585	-1.65828	-0.630044
66093149	rs56125715	1.13711e-08	-1.67058	-4.69748e-10	8.10652e-08	-1.73079	-4.69748e-10	0.000188167	-1.71302	-4.69748e-10
66093347	rs113413295	1.13482e-08	-1.67259	-4.69748e-10	8.10499e-08	-1.73098	-4.69748e-10	0.00018796	-1.71412	-4.69748e-10
66093413	rs112662456	1.13944e-08	-1.66854	-4.69748e-10	8.10832e-08	-1.73057	-4.69748e-10	0.00018838	-1.71188	-4.69748e-10
66093419	rs10435611	3.77951e-08	1.14733	-1.61681	8.53464e-07	2.18712	-1.56386	0.000982029	1.45994	-1.52066
66093663	rs10435573	1.1126e-08	-1.28495	-0.407418	1.43135e-07	-0.934267	-0.227988	0.000294448	-1.25177	-0.0134745
66094050	rs79226085	1.15671e-08	-1.65349	-4.69748e-10	8.12829e-08	-1.72811	-4.69748e-10	0.000190034	-1.70314	-4.69748e-10
66094713	rs147216881	6.6514e-09	-1.39923	-0.807601	7.05836e-08	-1.20314	-0.666109	0.000126462	-1.44402	-0.666381
66095144	rs188217117	1.89457e-08	-1.16008	-4.69748e-10	1.25679e-07	-1.29232	-4.69748e-10	0.000340831	-1.11896	-4.69748e-10
66095495	rs7000812	3.93074e-09	-1.31259	-1.42024	4.94775e-08	-0.822832	-1.40169	8.7535e-05	-1.183	-1.29531
66095793	rs7001327	1.16212e-08	-1.64882	-4.69748e-10	8.13654e-08	-1.72709	-4.69748e-10	0.000190574	-1.7003	-4.69748e-10
66096041	rs145180140	1.99613e-08	-1.20788e-10	-1.10786	2.05286e-07	-1.20788e-10	-0.801642	0.000385703	-1.20788e-10	-0.995278
66096062	rs7001514	3.85901e-09	-1.32775	-1.4235	4.9066e-08	-0.827791	-1.40509	8.51857e-05	-1.20613	-1.29938
66096901	rs34957715	1.19005e-08	-1.62508	-4.69748e-10	8.1903e-08	-1.72051	-4.69748e-10	0.000193484	-1.68515	-4.69748e-10
66096912	rs34355673	1.19005e-08	-1.62508	-4.69748e-10	8.1903e-08	-1.72051	-4.69748e-10	0.000193484	-1.68515	-4.69748e-10
66097034	rs76584922	6.13319e-09	-1.49835	-0.789589	6.42077e-08	-1.31728	-0.646639	0.00011971	-1.51836	-0.646914
66097266	rs142984683	1.41873e-08	-1.44931	-4.69748e-10	1.19322e-07	-1.34421	-4.69748e-10	0.000290495	-1.27876	-4.69748e-10
66098707	rs7819548	4.47859e-09	-1.18437	-1.41798	4.69149e-08	-0.878363	-1.39935	9.24325e-05	-1.13138	-1.29249
66099205	rs79387958	1.14919e-08	-1.66001	-4.69748e-10	8.11829e-08	-1.72934	-4.69748e-10	0.0001893	-1.70701	-4.69748e-10
66100841	rs148430703	2.22047e-08	-1.20788e-10	-1.00135	2.05495e-07	-1.20788e-10	-0.80062	0.000613429	-1.20788e-10	-0.531281
66101106	rs7813721	1.1594e-08	-1.65117	-4.69748e-10	8.13227e-08	-1.72762	-4.69748e-10	0.000190301	-1.70174	-4.69748e-10
66101456	rs60015363	5.19581e-09	-1.52482	-0.928978	4.87659e-08	-1.35284	-0.886174	9.11366e-05	-1.54363	-0.894351
66101480	rs7834171	1.15671e-08	-1.65349	-4.69748e-10	8.12829e-08	-1.72811	-4.69748e-10	0.000190034	-1.70314	-4.69748e-10
66101488	rs7833932	1.15408e-08	-1.65577	-4.69748e-10	8.12458e-08	-1.72857	-4.69748e-10	0.000189775	-1.70451	-4.69748e-10
66102188	rs72658989	3.82806e-09	-1.32225	-1.43705	4.79305e-08	-0.837089	-1.4192	8.47655e-05	-1.19406	-1.31639
66102313	rs13253048	4.26767e-09	-1.24162	-1.40897	4.44066e-08	-0.942688	-1.38997	8.83617e-05	-1.18765	-1.28126
66102770	rs12544654	3.78073e-09	-1.32225	-1.44949	4.73125e-08	-0.837089	-1.43218	8.34435e-05	-1.19406	-1.33211
66103140	rs4076715	3.78073e-09	-1.32225	-1.44949	4.73125e-08	-0.837089	-1.43218	8.34435e-05	-1.19406	-1.33211
66103925	rs34994298	9.91349e-09	-1.30214	-0.505618	1.26882e-07	-0.949565	-0.33322	0.000259213	-1.26614	-0.126552
66103984	rs35523635	1.11417e-08	-1.69096	-4.69748e-10	8.10313e-08	-1.73121	-4.69748e-10	0.000186392	-1.72249	-4.69748e-10
66104352	rs141570007	1.08282e-08	-1.7195	-4.69748e-10	8.29892e-08	-1.70733	-4.69748e-10	0.000188796	-1.70968	-4.69748e-10
66104601	rs36026916	1.13013e-08	-1.67674	-4.69748e-10	8.1042e-08	-1.73108	-4.69748e-10	0.000187748	-1.71525	-4.69748e-10
66104758	rs12056787	5.44233e-09	-1.46279	-0.944654	5.60951e-08	-1.28418	-0.814817	0.000102757	-1.50291	-0.815067
66104967	rs76550422	3.84175e-09	-1.15008	-1.60564	3.24253e-08	-1.05171	-1.5954	7.88467e-05	-0.976163	-1.60668
66105097	rs12056482	5.46198e-09	-1.45919	-0.944654	5.63563e-08	-1.27953	-0.814817	0.000103099	-1.49959	-0.815067
66105151	rs4427208	3.70222e-09	-1.35885	-1.43388	4.55378e-08	-0.891605	-1.4159	8.15989e-05	-1.23613	-1.3124
66105153	rs57728118	4.71239e-09	-1.02979	-1.52167	3.455e-08	-0.973238	-1.6104	7.37589e-05	-1.0395	-1.61004
66105403	rs191515427	1.0704e-08	-1.73103	-4.69748e-10	9.93937e-08	-1.52696	-4.69748e-10	0.000214732	-1.58096	-4.69748e-10
66105519	rs142535778	1.39269e-08	-1.20788e-10	-1.46783	9.58076e-08	-1.20788e-10	-1.5637	0.000212644	-1.20788e-10	-1.59072
66105919	rs78662653	5.28635e-09	-1.47293	-0.963599	5.46012e-08	-1.29728	-0.828704	0.000101352	-1.51225	-0.819497
66106709	rs36096905	1.24934e-08	-1.57645	-4.69748e-10	8.71232e-08	-1.65872	-4.69748e-10	0.000190112	-1.70273	-4.69748e-10
66107295	rs34147471	1.12799e-08	-1.67863	-4.69748e-10	8.10312e-08	-1.73121	-4.69748e-10	0.000187556	-1.71627	-4.69748e-10
66107859	rs76795903	1.21813e-08	-1.20788e-10	-1.60175	9.47373e-08	-1.20788e-10	-1.57494	0.000216194	-1.20788e-10	-1.57417
66107947	rs34209696	1.14386e-08	-1.66466	-4.69748e-10	8.11639e-08	-1.72957	-4.69748e-10	0.000189037	-1.7084	-4.69748e-10
```
