## Supplementary material for "Characterization of shared and ancestry-specific signals driving complex traits using multi-ancestry fine-mapping": susiex_nc3.cs80.summary

```
# chr8:65108361-66108361
CS_ID	CS_LENGTH	CS_PURITY	MAX_PIP_SNP	BP	REF_ALLELE	ALT_ALLELE	REF_FRQ	BETA	SE	-LOG10P	MAX_PIP	POST-HOC_PROB_POP1	POST-HOC_PROB_POP2
1	30	1	rs192721	65291053	T,T	A,A	0.097416,0.222222	0.0248109,0.0521328	0.00666777,0.0102821	3.70243,6.40089	0.0512992	0.981718	0.999599
2	19	0.66003	rs7830315	65608361	C,C	T,T	0.492048,0.568452	0.0219835,0.0248356	0.0039548,0.00863061	7.56572,2.39718	0.122717	0.998825	0.630255
3	682	0	rs1866277	65228337	C,NA	T,NA	0.971173,NA	0.0325049,NA	0.0118166,NA	2.22584,NA	0.0317736	0.336027	0.44419
```
