## Supplementary material for "Characterization of shared and ancestry-specific signals driving complex traits using multi-ancestry fine-mapping": susiex_nc3.cs80.snp

```
BP	SNP
65510458	chr8:65510458:C:T
65510696	chr8:65510696:C:T
65510793	chr8:65510793:G:A
65511143	chr8:65511143:A:G
65511468	chr8:65511468:A:G
65511673	chr8:65511673:T:A
65511841	chr8:65511841:G:C
65512075	chr8:65512075:A:AG
65512402	chr8:65512402:C:T
65512906	chr8:65512906:T:C
65513288	chr8:65513288:G:A
65513508	chr8:65513508:T:C
65513523	chr8:65513523:T:A
65513545	chr8:65513545:G:A
65513676	chr8:65513676:A:G
65513697	chr8:65513697:G:A
65513960	chr8:65513960:C:A
65514284	chr8:65514284:C:T
65514360	chr8:65514360:A:G
65514363	chr8:65514363:T:G
65514457	chr8:65514457:G:A
65514715	chr8:65514715:C:G
65514859	chr8:65514859:C:A
65515535	chr8:65515535:T:C
65515547	chr8:65515547:A:C
65515600	chr8:65515600:A:G
65515933	chr8:65515933:A:T
65516023	chr8:65516023:A:G
65516204	chr8:65516204:A:AT
65516209	chr8:65516209:T:A
65516570	chr8:65516570:T:A
65516883	chr8:65516883:A:T
65517097	chr8:65517097:T:C
65517476	chr8:65517476:C:T
65517489	chr8:65517489:G:A
65517543	chr8:65517543:T:G
65517705	chr8:65517705:CA:C
65517862	chr8:65517862:C:A
65518513	chr8:65518513:T:C
65518542	chr8:65518542:C:T
65518770	chr8:65518770:G:A
65519493	chr8:65519493:A:C
65519943	chr8:65519943:T:C
65519974	chr8:65519974:G:A
65520013	chr8:65520013:A:G
65520175	chr8:65520175:A:G
65520453	chr8:65520453:A:T
65520683	chr8:65520683:T:G
65521170	chr8:65521170:T:C
65521324	chr8:65521324:A:G
65521486	chr8:65521486:T:C
65521493	chr8:65521493:G:A
65521561	chr8:65521561:T:C
65521656	chr8:65521656:C:T
65521915	chr8:65521915:T:A
65522161	chr8:65522161:T:C
65522193	chr8:65522193:C:T
65522267	chr8:65522267:T:C
65522303	chr8:65522303:G:A
65522659	chr8:65522659:C:G
65523123	chr8:65523123:T:C
65523293	chr8:65523293:C:T
65523553	chr8:65523553:G:A
65524383	chr8:65524383:T:C
65524469	chr8:65524469:A:G
65524863	chr8:65524863:C:T
65525131	chr8:65525131:T:G
65525321	chr8:65525321:A:G
65525783	chr8:65525783:A:G
65526247	chr8:65526247:C:T
65526257	chr8:65526257:G:A
65526313	chr8:65526313:G:A
65526607	chr8:65526607:A:G
65526721	chr8:65526721:A:G
65526819	chr8:65526819:T:C
65527180	chr8:65527180:C:T
65527316	chr8:65527316:T:C
65528148	chr8:65528148:T:G
65528358	chr8:65528358:G:T
65528427	chr8:65528427:A:C
65528527	chr8:65528527:G:A
65528547	chr8:65528547:T:C
65529020	chr8:65529020:T:C
65529061	chr8:65529061:G:A
65529216	chr8:65529216:G:A
65529406	chr8:65529406:A:G
65529707	chr8:65529707:T:C
65529711	chr8:65529711:T:C
65529833	chr8:65529833:A:G
65530526	chr8:65530526:A:G
65530610	chr8:65530610:C:T
65531142	chr8:65531142:T:C
65531659	chr8:65531659:G:A
65531677	chr8:65531677:G:A
65532238	chr8:65532238:C:G
65532480	chr8:65532480:T:C
65532531	chr8:65532531:G:A
65532608	chr8:65532608:A:C
65532627	chr8:65532627:G:T
65532817	chr8:65532817:A:G
65532942	chr8:65532942:G:A
65533075	chr8:65533075:T:A
65533306	chr8:65533306:C:G
65533534	chr8:65533534:A:G
65533666	chr8:65533666:G:A
65534144	chr8:65534144:A:AG
65534807	chr8:65534807:G:A
65534850	chr8:65534850:A:T
65535332	chr8:65535332:A:G
65535455	chr8:65535455:T:C
65535487	chr8:65535487:G:A
65535642	chr8:65535642:A:C
65535715	chr8:65535715:A:G
65535907	chr8:65535907:GCCAAAACCCA:G
65536107	chr8:65536107:C:T
65536129	chr8:65536129:T:C
65536323	chr8:65536323:C:T
65536414	chr8:65536414:C:A
65536985	chr8:65536985:C:T
65537079	chr8:65537079:G:A
65537086	chr8:65537086:G:A
65537222	chr8:65537222:T:G
65537349	chr8:65537349:C:T
65537535	chr8:65537535:C:T
65537591	chr8:65537591:G:A
65538212	chr8:65538212:A:G
65538489	chr8:65538489:G:A
65538568	chr8:65538568:C:T
65538959	chr8:65538959:C:T
65539257	chr8:65539257:T:A
65539477	chr8:65539477:C:T
65539922	chr8:65539922:T:C
65540080	chr8:65540080:A:G
65540190	chr8:65540190:A:T
65540256	chr8:65540256:T:C
65540270	chr8:65540270:A:C
65540460	chr8:65540460:G:A
65540553	chr8:65540553:C:T
65540580	chr8:65540580:G:A
65540695	chr8:65540695:G:T
65541465	chr8:65541465:G:A
65541627	chr8:65541627:C:T
65542819	chr8:65542819:C:T
65543130	chr8:65543130:A:G
65543150	chr8:65543150:T:C
65543194	chr8:65543194:C:T
65543496	chr8:65543496:G:A
65543743	chr8:65543743:T:C
65544017	chr8:65544017:T:C
65544182	chr8:65544182:A:G
65544306	chr8:65544306:C:T
65544386	chr8:65544386:G:A
65544399	chr8:65544399:C:T
65544471	chr8:65544471:T:C
65544525	chr8:65544525:A:C
65544589	chr8:65544589:G:A
65544726	chr8:65544726:C:T
65544767	chr8:65544767:C:G
65545111	chr8:65545111:G:C
65545308	chr8:65545308:A:G
65545361	chr8:65545361:C:T
65545511	chr8:65545511:T:C
65545610	chr8:65545610:A:T
65545665	chr8:65545665:G:A
65545679	chr8:65545679:T:C
65545764	chr8:65545764:G:A
65546095	chr8:65546095:G:A
65546156	chr8:65546156:T:C
65546496	chr8:65546496:A:C
65546780	chr8:65546780:C:T
65547214	chr8:65547214:G:C
65547340	chr8:65547340:A:G
65547668	chr8:65547668:T:C
65547806	chr8:65547806:G:A
65548105	chr8:65548105:GC:G
65548250	chr8:65548250:T:C
65548491	chr8:65548491:G:A
65548508	chr8:65548508:A:G
65548598	chr8:65548598:T:C
65548662	chr8:65548662:T:C
65548663	chr8:65548663:G:A
65549046	chr8:65549046:T:A
65549272	chr8:65549272:C:T
65549399	chr8:65549399:G:T
65549466	chr8:65549466:T:A
65549808	chr8:65549808:G:A
65550247	chr8:65550247:T:C
65550284	chr8:65550284:C:A
65550328	chr8:65550328:A:G
65550581	chr8:65550581:G:T
65550883	chr8:65550883:C:T
65550979	chr8:65550979:G:T
65551006	chr8:65551006:C:T
65551073	chr8:65551073:C:T
65551230	chr8:65551230:A:G
65551232	chr8:65551232:A:G
65551296	chr8:65551296:C:T
65551379	chr8:65551379:A:T
65551559	chr8:65551559:T:C
65551978	chr8:65551978:A:G
65552021	chr8:65552021:T:C
65552095	chr8:65552095:A:C
65552587	chr8:65552587:G:A
65552600	chr8:65552600:G:A
65553097	chr8:65553097:A:C
65553746	chr8:65553746:A:T
65554070	chr8:65554070:G:A
65555005	chr8:65555005:T:C
65555078	chr8:65555078:A:G
65555472	chr8:65555472:T:C
65555783	chr8:65555783:C:T
65555974	chr8:65555974:C:T
65556294	chr8:65556294:A:G
65556301	chr8:65556301:T:C
65556593	chr8:65556593:A:G
65556597	chr8:65556597:C:A
65556890	chr8:65556890:C:T
65556962	chr8:65556962:G:A
65556965	chr8:65556965:C:T
65557691	chr8:65557691:T:C
65557846	chr8:65557846:G:A
65557926	chr8:65557926:CA:C
65558008	chr8:65558008:A:G
65558031	chr8:65558031:T:G
65558307	chr8:65558307:C:T
65558508	chr8:65558508:G:A
65558727	chr8:65558727:G:A
65558956	chr8:65558956:T:C
65558999	chr8:65558999:A:G
65559337	chr8:65559337:G:A
65559601	chr8:65559601:A:G
65559944	chr8:65559944:A:G
65560557	chr8:65560557:G:A
65560670	chr8:65560670:GGT:G
65560939	chr8:65560939:A:G
65561704	chr8:65561704:A:G
65561767	chr8:65561767:C:T
65561962	chr8:65561962:A:G
65562224	chr8:65562224:A:G
65562294	chr8:65562294:T:C
65562352	chr8:65562352:T:C
65562495	chr8:65562495:T:C
65562547	chr8:65562547:T:C
65562645	chr8:65562645:G:A
65562660	chr8:65562660:A:G
65563062	chr8:65563062:A:G
65563223	chr8:65563223:C:A
65563459	chr8:65563459:A:G
65563693	chr8:65563693:G:T
65563728	chr8:65563728:A:G
65564342	chr8:65564342:T:C
65564428	chr8:65564428:T:A
65564433	chr8:65564433:A:G
65564568	chr8:65564568:T:C
65564601	chr8:65564601:A:T
65564934	chr8:65564934:G:A
65565414	chr8:65565414:G:A
65565592	chr8:65565592:C:T
65565640	chr8:65565640:A:G
65565883	chr8:65565883:G:A
65566019	chr8:65566019:C:T
65566040	chr8:65566040:T:C
65566043	chr8:65566043:C:T
65566288	chr8:65566288:T:A
65566382	chr8:65566382:G:C
65567705	chr8:65567705:T:TA
65567707	chr8:65567707:G:A
65568088	chr8:65568088:C:T
65568127	chr8:65568127:G:A
65568313	chr8:65568313:G:A
65568328	chr8:65568328:A:C
65568387	chr8:65568387:G:A
65568713	chr8:65568713:C:G
65568870	chr8:65568870:A:G
65569760	chr8:65569760:T:G
65569763	chr8:65569763:A:G
65569978	chr8:65569978:C:T
65570013	chr8:65570013:A:G
65570114	chr8:65570114:T:G
65570202	chr8:65570202:C:T
65570450	chr8:65570450:A:T
65570452	chr8:65570452:T:C
65571044	chr8:65571044:T:G
65571045	chr8:65571045:C:T
65571204	chr8:65571204:A:G
65571691	chr8:65571691:CACCA:C
65571792	chr8:65571792:G:A
65572132	chr8:65572132:T:C
65572150	chr8:65572150:G:A
65573004	chr8:65573004:T:C
65573033	chr8:65573033:A:AT
65573559	chr8:65573559:T:C
65573760	chr8:65573760:C:T
65573792	chr8:65573792:T:C
65573953	chr8:65573953:T:C
65574034	chr8:65574034:T:G
65574165	chr8:65574165:C:A
65574287	chr8:65574287:T:C
65574371	chr8:65574371:T:C
65574385	chr8:65574385:G:T
65574406	chr8:65574406:G:A
65574425	chr8:65574425:G:C
65574458	chr8:65574458:C:T
65574521	chr8:65574521:A:G
65574547	chr8:65574547:C:T
65574845	chr8:65574845:G:A
65574868	chr8:65574868:C:T
65575248	chr8:65575248:G:A
65575594	chr8:65575594:T:A
65575914	chr8:65575914:A:G
65576225	chr8:65576225:GT:G
65577039	chr8:65577039:C:A
65577481	chr8:65577481:A:G
65577486	chr8:65577486:A:G
65577988	chr8:65577988:TTTTTTTC:T
65578196	chr8:65578196:A:G
65578207	chr8:65578207:C:G
65579130	chr8:65579130:G:A
65579308	chr8:65579308:C:T
65579486	chr8:65579486:C:T
65579714	chr8:65579714:C:T
65580011	chr8:65580011:C:A
65580263	chr8:65580263:G:A
65580520	chr8:65580520:T:C
65580810	chr8:65580810:C:A
65580909	chr8:65580909:A:C
65581517	chr8:65581517:TC:T
65581635	chr8:65581635:A:T
65582973	chr8:65582973:A:T
65583246	chr8:65583246:G:A
65583733	chr8:65583733:G:A
65584154	chr8:65584154:G:A
65584320	chr8:65584320:G:A
65584849	chr8:65584849:T:C
65584898	chr8:65584898:C:T
65584960	chr8:65584960:C:T
65585025	chr8:65585025:C:T
65585098	chr8:65585098:A:G
65585325	chr8:65585325:G:A
65585558	chr8:65585558:C:A
65586213	chr8:65586213:G:C
65586293	chr8:65586293:C:T
65586319	chr8:65586319:C:T
65586522	chr8:65586522:A:G
65586628	chr8:65586628:C:T
65586991	chr8:65586991:G:A
65587141	chr8:65587141:C:T
65587175	chr8:65587175:TC:T
65587230	chr8:65587230:T:C
65587267	chr8:65587267:C:T
65587472	chr8:65587472:CTAGAACCCGTT:C
65587754	chr8:65587754:A:G
65588525	chr8:65588525:C:T
65588894	chr8:65588894:T:C
65588941	chr8:65588941:AG:A
65589129	chr8:65589129:A:G
65589216	chr8:65589216:T:C
65589444	chr8:65589444:C:A
65589769	chr8:65589769:T:C
65590437	chr8:65590437:TTTG:T
65590496	chr8:65590496:G:T
65590711	chr8:65590711:C:T
65591010	chr8:65591010:A:T
65591328	chr8:65591328:A:G
65591459	chr8:65591459:A:T
65591537	chr8:65591537:C:A
65592028	chr8:65592028:C:T
65592378	chr8:65592378:C:CATA
65592444	chr8:65592444:C:T
65592592	chr8:65592592:A:C
65592869	chr8:65592869:T:C
65593497	chr8:65593497:CA:C
65593753	chr8:65593753:G:T
65593982	chr8:65593982:A:G
65594200	chr8:65594200:T:C
65594546	chr8:65594546:G:A
65595260	chr8:65595260:A:G
65595380	chr8:65595380:T:C
65595463	chr8:65595463:C:T
65595691	chr8:65595691:T:C
65595976	chr8:65595976:A:T
65596101	chr8:65596101:C:T
65596385	chr8:65596385:G:A
65596398	chr8:65596398:G:A
65596559	chr8:65596559:C:T
65597229	chr8:65597229:C:T
65597296	chr8:65597296:C:T
65598594	chr8:65598594:C:T
65598758	chr8:65598758:A:G
65598779	chr8:65598779:T:G
65599040	chr8:65599040:C:A
65599077	chr8:65599077:C:T
65599688	chr8:65599688:A:C
65599746	chr8:65599746:G:A
65599959	chr8:65599959:T:C
65600158	chr8:65600158:G:C
65600179	chr8:65600179:T:C
65600532	chr8:65600532:T:C
65600644	chr8:65600644:A:G
65600930	chr8:65600930:A:C
65601032	chr8:65601032:A:G
65601071	chr8:65601071:T:C
65601100	chr8:65601100:A:G
65601240	chr8:65601240:A:G
65601261	chr8:65601261:T:C
65601379	chr8:65601379:T:A
65601497	chr8:65601497:A:G
65601862	chr8:65601862:A:G
65602108	chr8:65602108:G:C
65602331	chr8:65602331:G:A
65602370	chr8:65602370:A:G
65602380	chr8:65602380:T:C
65602397	chr8:65602397:T:C
65602545	chr8:65602545:A:G
65603548	chr8:65603548:G:A
65603630	chr8:65603630:A:G
65603753	chr8:65603753:C:T
65603831	chr8:65603831:T:G
65603852	chr8:65603852:G:T
65604255	chr8:65604255:C:T
65605219	chr8:65605219:T:C
65605251	chr8:65605251:C:T
65605314	chr8:65605314:T:C
65606227	chr8:65606227:G:A
65606392	chr8:65606392:T:G
65606623	chr8:65606623:A:G
65606651	chr8:65606651:G:A
65606766	chr8:65606766:A:G
65607024	chr8:65607024:C:T
65607322	chr8:65607322:T:G
65608040	chr8:65608040:G:A
65608666	chr8:65608666:G:C
65609204	chr8:65609204:G:A
65609261	chr8:65609261:C:A
65610009	chr8:65610009:T:C
65610243	chr8:65610243:G:A
65610263	chr8:65610263:T:A
65610427	chr8:65610427:G:A
65610567	chr8:65610567:C:T
65610606	chr8:65610606:A:G
65610627	chr8:65610627:G:A
65610744	chr8:65610744:G:A
65611036	chr8:65611036:C:T
65611230	chr8:65611230:G:A
65611444	chr8:65611444:C:T
65611517	chr8:65611517:C:G
65611564	chr8:65611564:C:A
65611649	chr8:65611649:T:C
65611810	chr8:65611810:G:A
65611843	chr8:65611843:A:G
65612028	chr8:65612028:C:T
65612211	chr8:65612211:G:A
65612669	chr8:65612669:C:G
65612960	chr8:65612960:T:C
65613343	chr8:65613343:A:G
65613630	chr8:65613630:C:T
65613712	chr8:65613712:A:T
65613921	chr8:65613921:C:T
65613974	chr8:65613974:C:A
65615040	chr8:65615040:TA:T
65615427	chr8:65615427:G:A
65615614	chr8:65615614:G:A
65616128	chr8:65616128:G:GT
65616279	chr8:65616279:C:T
65616369	chr8:65616369:G:A
65616422	chr8:65616422:G:C
65616465	chr8:65616465:C:T
65616575	chr8:65616575:C:T
65616618	chr8:65616618:T:C
65616734	chr8:65616734:T:C
65617032	chr8:65617032:C:T
65617408	chr8:65617408:A:C
65617568	chr8:65617568:C:G
65617593	chr8:65617593:G:A
65617763	chr8:65617763:C:T
65617834	chr8:65617834:T:C
65618009	chr8:65618009:G:A
65618088	chr8:65618088:A:T
65618104	chr8:65618104:T:C
65618147	chr8:65618147:C:T
65618150	chr8:65618150:G:A
65618157	chr8:65618157:A:G
65618423	chr8:65618423:G:A
65618447	chr8:65618447:G:A
65618573	chr8:65618573:C:T
65618595	chr8:65618595:A:AATTTCAGTGGAATTATGTCCCC
65618710	chr8:65618710:T:C
65618903	chr8:65618903:C:T
65618997	chr8:65618997:C:T
65619394	chr8:65619394:T:C
65619668	chr8:65619668:A:G
65620216	chr8:65620216:C:T
65620388	chr8:65620388:G:A
65620503	chr8:65620503:T:C
65621071	chr8:65621071:C:T
65621391	chr8:65621391:A:G
65621425	chr8:65621425:C:A
65621561	chr8:65621561:T:G
65621562	chr8:65621562:G:A
65621680	chr8:65621680:T:C
65621683	chr8:65621683:A:G
65622407	chr8:65622407:G:T
65622787	chr8:65622787:G:A
65623081	chr8:65623081:G:A
65623165	chr8:65623165:G:A
65623499	chr8:65623499:C:T
65623504	chr8:65623504:G:A
65623892	chr8:65623892:A:G
65623938	chr8:65623938:T:C
65624049	chr8:65624049:C:T
65624780	chr8:65624780:TG:T
65624848	chr8:65624848:T:A
65625440	chr8:65625440:C:T
65625919	chr8:65625919:A:G
65625988	chr8:65625988:A:C
65626326	chr8:65626326:G:A
65626977	chr8:65626977:C:T
65627023	chr8:65627023:TA:T
65627563	chr8:65627563:AT:A
65627576	chr8:65627576:CAGTTTGAGAAA:C
65627670	chr8:65627670:TTA:T
65627672	chr8:65627672:A:C
65627683	chr8:65627683:C:T
65628247	chr8:65628247:T:C
65628656	chr8:65628656:G:A
65628959	chr8:65628959:G:GGTGGATCA
65629146	chr8:65629146:C:T
65629401	chr8:65629401:A:G
65629554	chr8:65629554:A:AAGG
65629555	chr8:65629555:CTT:C
65629558	chr8:65629558:T:A
65629577	chr8:65629577:G:T
65630042	chr8:65630042:G:A
65630202	chr8:65630202:T:C
65630218	chr8:65630218:GAT:G
65630504	chr8:65630504:T:C
65630509	chr8:65630509:A:C
65630536	chr8:65630536:C:A
65630941	chr8:65630941:C:A
65631099	chr8:65631099:G:A
65631246	chr8:65631246:T:C
65631334	chr8:65631334:A:G
65631423	chr8:65631423:G:A
65631434	chr8:65631434:G:A
65631525	chr8:65631525:C:A
65631742	chr8:65631742:C:T
65632507	chr8:65632507:G:T
65633418	chr8:65633418:G:A
65633891	chr8:65633891:C:G
65633895	chr8:65633895:C:A
65634185	chr8:65634185:C:T
65634358	chr8:65634358:C:A
65634624	chr8:65634624:AG:A
65634840	chr8:65634840:T:C
65634857	chr8:65634857:G:A
65635143	chr8:65635143:T:C
65635270	chr8:65635270:G:C
65635496	chr8:65635496:A:G
65636012	chr8:65636012:T:G
65636033	chr8:65636033:C:G
65636819	chr8:65636819:T:A
65637129	chr8:65637129:T:C
65637430	chr8:65637430:A:C
65637434	chr8:65637434:A:T
65637479	chr8:65637479:C:T
65637505	chr8:65637505:G:C
65637550	chr8:65637550:T:C
65637584	chr8:65637584:G:A
65637825	chr8:65637825:T:C
65637862	chr8:65637862:T:C
65637925	chr8:65637925:A:G
65638364	chr8:65638364:G:A
65638783	chr8:65638783:A:G
65639285	chr8:65639285:T:G
65639544	chr8:65639544:C:T
65639920	chr8:65639920:C:A
65640009	chr8:65640009:G:A
65640064	chr8:65640064:A:G
65640080	chr8:65640080:G:A
65640218	chr8:65640218:C:T
65640418	chr8:65640418:T:G
65640568	chr8:65640568:G:A
65640845	chr8:65640845:A:G
65641300	chr8:65641300:G:GA
65641526	chr8:65641526:C:T
65641917	chr8:65641917:A:G
65642260	chr8:65642260:A:T
65642517	chr8:65642517:T:C
65642897	chr8:65642897:T:C
65642927	chr8:65642927:TTCA:CTCA
65643207	chr8:65643207:C:G
65643410	chr8:65643410:A:C
65643444	chr8:65643444:G:A
65643583	chr8:65643583:G:T
65643647	chr8:65643647:T:C
65643699	chr8:65643699:C:T
65643952	chr8:65643952:C:T
65644051	chr8:65644051:T:C
65644085	chr8:65644085:C:T
65644409	chr8:65644409:C:T
65644433	chr8:65644433:C:T
65644630	chr8:65644630:G:A
65644824	chr8:65644824:G:A
65645030	chr8:65645030:G:A
65645114	chr8:65645114:T:A
65645297	chr8:65645297:C:T
65645298	chr8:65645298:T:C
65645631	chr8:65645631:T:G
65645965	chr8:65645965:T:C
65646035	chr8:65646035:A:G
65646596	chr8:65646596:G:C
65646774	chr8:65646774:C:T
65646994	chr8:65646994:G:A
65647173	chr8:65647173:A:G
65647229	chr8:65647229:T:G
65647299	chr8:65647299:G:C
65648167	chr8:65648167:C:G
65648253	chr8:65648253:G:A
65648547	chr8:65648547:A:G
65648626	chr8:65648626:G:T
65648662	chr8:65648662:A:G
65648666	chr8:65648666:G:A
65648699	chr8:65648699:T:C
65649064	chr8:65649064:TAAAAC:T
65649273	chr8:65649273:C:T
65649309	chr8:65649309:C:T
65649317	chr8:65649317:T:C
65649463	chr8:65649463:T:C
65649524	chr8:65649524:T:A
65649875	chr8:65649875:G:A
65649899	chr8:65649899:C:T
65649900	chr8:65649900:G:A
65650066	chr8:65650066:C:T
65650258	chr8:65650258:C:T
65650462	chr8:65650462:G:A
65650467	chr8:65650467:T:C
65650833	chr8:65650833:C:T
65651000	chr8:65651000:T:TG
65651302	chr8:65651302:TGA:T
65651348	chr8:65651348:T:G
65652006	chr8:65652006:C:T
65652362	chr8:65652362:G:A
65652660	chr8:65652660:G:T
65652937	chr8:65652937:C:T
65653123	chr8:65653123:T:C
65653168	chr8:65653168:G:A
65653230	chr8:65653230:C:T
65653233	chr8:65653233:G:T
65653266	chr8:65653266:T:C
65653327	chr8:65653327:T:C
65653957	chr8:65653957:G:A
65653988	chr8:65653988:G:A
65654186	chr8:65654186:C:T
65654255	chr8:65654255:T:G
65654478	chr8:65654478:T:C
65655341	chr8:65655341:A:G
65655413	chr8:65655413:T:C
65655418	chr8:65655418:G:T
65655596	chr8:65655596:G:A
65656187	chr8:65656187:ACT:A
65656266	chr8:65656266:G:A
65656469	chr8:65656469:G:T
65656540	chr8:65656540:T:C
65657122	chr8:65657122:T:C
65657331	chr8:65657331:A:C
65657496	chr8:65657496:A:C
65657515	chr8:65657515:C:T
65657609	chr8:65657609:C:T
65658095	chr8:65658095:ATCT:A
65658132	chr8:65658132:C:T
65658473	chr8:65658473:G:A
65658695	chr8:65658695:T:C
65658735	chr8:65658735:A:G
65659022	chr8:65659022:A:G
65659057	chr8:65659057:G:A
65659083	chr8:65659083:G:A
65659456	chr8:65659456:C:T
65659498	chr8:65659498:G:A
65659680	chr8:65659680:C:T
65659957	chr8:65659957:C:T
65660215	chr8:65660215:T:C
65660375	chr8:65660375:T:C
65660690	chr8:65660690:A:G
65660705	chr8:65660705:G:A
65661050	chr8:65661050:T:A
65661103	chr8:65661103:A:G
65661212	chr8:65661212:G:A
65661378	chr8:65661378:C:T
65661512	chr8:65661512:C:T
65661807	chr8:65661807:T:C
65662682	chr8:65662682:G:T
65662874	chr8:65662874:A:C
65662924	chr8:65662924:G:A
65663242	chr8:65663242:T:C
65663246	chr8:65663246:C:T
65663516	chr8:65663516:A:G
65664084	chr8:65664084:A:G
65664615	chr8:65664615:T:G
65664839	chr8:65664839:T:C
65664878	chr8:65664878:G:A
65664936	chr8:65664936:T:A
65665601	chr8:65665601:A:C
65665914	chr8:65665914:TA:T
65665930	chr8:65665930:T:C
65666105	chr8:65666105:T:A
65666295	chr8:65666295:T:TA
65666526	chr8:65666526:G:A
65666997	chr8:65666997:A:G
65667010	chr8:65667010:C:A
65667208	chr8:65667208:A:G
65667461	chr8:65667461:C:G
65667685	chr8:65667685:C:T
65667722	chr8:65667722:T:C
65667726	chr8:65667726:C:G
65667838	chr8:65667838:T:C
65667982	chr8:65667982:A:G
65668028	chr8:65668028:T:G
65668049	chr8:65668049:C:T
65668400	chr8:65668400:T:C
65668467	chr8:65668467:CATG:C
65668477	chr8:65668477:C:T
65668682	chr8:65668682:T:C
65668823	chr8:65668823:T:A
65669064	chr8:65669064:C:A
65669418	chr8:65669418:A:G
65670506	chr8:65670506:G:A
65670592	chr8:65670592:T:C
65670765	chr8:65670765:A:C
65670799	chr8:65670799:G:A
65671023	chr8:65671023:T:C
65672033	chr8:65672033:G:A
65673237	chr8:65673237:C:T
65673311	chr8:65673311:T:C
65673846	chr8:65673846:C:G
65673926	chr8:65673926:T:C
65674001	chr8:65674001:G:A
65674212	chr8:65674212:C:T
65674261	chr8:65674261:A:C
65674320	chr8:65674320:A:T
65675185	chr8:65675185:G:A
65675321	chr8:65675321:C:T
65676230	chr8:65676230:A:C
65676463	chr8:65676463:A:G
65676978	chr8:65676978:G:A
65677409	chr8:65677409:G:A
65677536	chr8:65677536:C:T
65678570	chr8:65678570:A:G
65678594	chr8:65678594:A:T
65678815	chr8:65678815:A:G
65678894	chr8:65678894:A:T
65679003	chr8:65679003:G:A
65679094	chr8:65679094:C:T
65679862	chr8:65679862:T:C
65679960	chr8:65679960:C:A
65680310	chr8:65680310:G:C
65680323	chr8:65680323:T:A
65680690	chr8:65680690:G:A
65680740	chr8:65680740:A:G
65681014	chr8:65681014:G:A
65681814	chr8:65681814:A:G
65682555	chr8:65682555:A:G
65683412	chr8:65683412:G:A
65684059	chr8:65684059:G:A
65684085	chr8:65684085:A:G
65685034	chr8:65685034:T:G
65685107	chr8:65685107:T:C
65685890	chr8:65685890:C:A
65685969	chr8:65685969:G:A
65686400	chr8:65686400:C:T
65686463	chr8:65686463:T:G
65687981	chr8:65687981:T:A
65687998	chr8:65687998:A:G
65688000	chr8:65688000:T:C
65688027	chr8:65688027:G:A
65688118	chr8:65688118:A:C
65688675	chr8:65688675:A:G
65688725	chr8:65688725:G:A
65689037	chr8:65689037:C:T
65689102	chr8:65689102:G:A
65689434	chr8:65689434:G:A
65689812	chr8:65689812:AAAG:A
65690111	chr8:65690111:CAT:C
65690367	chr8:65690367:T:C
65690461	chr8:65690461:G:A
65690501	chr8:65690501:A:G
65690551	chr8:65690551:T:C
65690626	chr8:65690626:A:G
65690735	chr8:65690735:T:C
65691640	chr8:65691640:A:G
65692355	chr8:65692355:T:C
65692423	chr8:65692423:C:T
65692793	chr8:65692793:T:A
65693356	chr8:65693356:AG:A
65693629	chr8:65693629:A:G
65693827	chr8:65693827:G:T
65693924	chr8:65693924:A:G
65694434	chr8:65694434:G:A
65694765	chr8:65694765:A:C
65694984	chr8:65694984:G:A
65695059	chr8:65695059:T:C
65695209	chr8:65695209:G:A
65695312	chr8:65695312:T:C
65695970	chr8:65695970:A:G
65696265	chr8:65696265:C:G
65696305	chr8:65696305:TA:T
65696912	chr8:65696912:C:T
65696938	chr8:65696938:A:G
65697156	chr8:65697156:T:C
65697265	chr8:65697265:G:A
65697314	chr8:65697314:A:G
65697740	chr8:65697740:G:A
65697750	chr8:65697750:A:G
65698253	chr8:65698253:A:G
65698382	chr8:65698382:C:T
65698491	chr8:65698491:C:A
65699182	chr8:65699182:C:T
65699381	chr8:65699381:A:G
65699572	chr8:65699572:C:A
65699779	chr8:65699779:A:G
65700175	chr8:65700175:A:G
65700272	chr8:65700272:G:A
65700373	chr8:65700373:A:G
65700451	chr8:65700451:G:A
65701289	chr8:65701289:G:A
65701726	chr8:65701726:A:G
65702263	chr8:65702263:TTTTCTTTTCTTTG:T
65702484	chr8:65702484:G:C
65702704	chr8:65702704:G:A
65703235	chr8:65703235:A:G
65703766	chr8:65703766:T:C
65703783	chr8:65703783:A:G
65705149	chr8:65705149:C:G
65705302	chr8:65705302:G:A
65707536	chr8:65707536:A:G
65707748	chr8:65707748:G:A
65709176	chr8:65709176:G:A
65709330	chr8:65709330:A:G
65709557	chr8:65709557:G:C
65709786	chr8:65709786:T:C
65710439	chr8:65710439:C:T
65710717	chr8:65710717:A:AAAG
65710996	chr8:65710996:G:T
65711668	chr8:65711668:T:G
65711997	chr8:65711997:A:G
65712421	chr8:65712421:A:C
65712813	chr8:65712813:G:A
65712889	chr8:65712889:G:A
65713027	chr8:65713027:G:GTAAT
65713169	chr8:65713169:C:T
65713170	chr8:65713170:G:A
65713270	chr8:65713270:G:A
65713401	chr8:65713401:G:A
65713484	chr8:65713484:A:AC
65713798	chr8:65713798:C:T
65713921	chr8:65713921:G:C
65713941	chr8:65713941:G:A
65714030	chr8:65714030:T:G
65714076	chr8:65714076:CACT:C
65714174	chr8:65714174:A:G
65714196	chr8:65714196:A:G
65714386	chr8:65714386:G:C
65714449	chr8:65714449:A:G
65714544	chr8:65714544:C:T
65715069	chr8:65715069:A:G
65715605	chr8:65715605:C:T
65715715	chr8:65715715:G:A
65715809	chr8:65715809:C:A
65715815	chr8:65715815:C:T
65715879	chr8:65715879:C:T
65716164	chr8:65716164:C:A
65716225	chr8:65716225:A:G
65716617	chr8:65716617:G:A
65716795	chr8:65716795:CTGAGT:C
65716909	chr8:65716909:T:C
65717091	chr8:65717091:AC:A
65718469	chr8:65718469:G:C
65718665	chr8:65718665:T:C
65719006	chr8:65719006:A:G
65719026	chr8:65719026:A:C
65719372	chr8:65719372:C:T
65719737	chr8:65719737:C:T
65719929	chr8:65719929:C:T
65719955	chr8:65719955:G:A
65719982	chr8:65719982:C:T
65720031	chr8:65720031:T:C
65720804	chr8:65720804:G:A
65720874	chr8:65720874:C:T
65720908	chr8:65720908:A:C
65721110	chr8:65721110:CCT:C
65721133	chr8:65721133:C:CT
65721159	chr8:65721159:T:A
65721354	chr8:65721354:T:C
65722436	chr8:65722436:C:T
65722883	chr8:65722883:A:G
65722991	chr8:65722991:C:T
65723010	chr8:65723010:G:A
65724395	chr8:65724395:T:C
65724425	chr8:65724425:G:A
65725340	chr8:65725340:A:G
65725666	chr8:65725666:G:A
65726325	chr8:65726325:C:T
65726480	chr8:65726480:T:C
65726487	chr8:65726487:A:G
65726995	chr8:65726995:T:C
65727498	chr8:65727498:A:G
65727855	chr8:65727855:C:A
65728639	chr8:65728639:ATAAAGCATACTGCATATAAAGCAATCTC:A
65729602	chr8:65729602:T:C
65730670	chr8:65730670:G:A
65730837	chr8:65730837:C:T
65731645	chr8:65731645:AAAAT:A
65731843	chr8:65731843:C:T
65732060	chr8:65732060:A:G
65732478	chr8:65732478:G:A
65732624	chr8:65732624:T:C
65732728	chr8:65732728:T:G
65732956	chr8:65732956:C:T
65733314	chr8:65733314:G:A
65733357	chr8:65733357:C:T
65734117	chr8:65734117:G:A
65734210	chr8:65734210:ACT:A
65734256	chr8:65734256:G:A
65734263	chr8:65734263:A:G
65734318	chr8:65734318:C:T
65734780	chr8:65734780:T:C
65735628	chr8:65735628:A:G
65735750	chr8:65735750:C:T
65736035	chr8:65736035:A:G
65736079	chr8:65736079:G:A
65736094	chr8:65736094:G:A
65736553	chr8:65736553:G:T
65736943	chr8:65736943:C:T
65737286	chr8:65737286:A:G
65737543	chr8:65737543:T:C
65737679	chr8:65737679:C:T
65737777	chr8:65737777:C:T
65738274	chr8:65738274:C:CAA
65738439	chr8:65738439:G:A
65738631	chr8:65738631:C:T
65738680	chr8:65738680:G:A
65738681	chr8:65738681:C:T
65738755	chr8:65738755:C:T
65739068	chr8:65739068:A:G
65739470	chr8:65739470:C:G
65739882	chr8:65739882:G:T
65739969	chr8:65739969:C:G
65740222	chr8:65740222:G:A
65740252	chr8:65740252:C:T
65740326	chr8:65740326:A:G
65740454	chr8:65740454:A:G
65740562	chr8:65740562:G:A
65740737	chr8:65740737:C:A
65740846	chr8:65740846:T:C
65740935	chr8:65740935:G:A
65741450	chr8:65741450:A:G
65741907	chr8:65741907:C:G
65742468	chr8:65742468:T:C
65742605	chr8:65742605:C:A
65742929	chr8:65742929:G:A
65743018	chr8:65743018:C:T
65743127	chr8:65743127:TGA:T
65743175	chr8:65743175:T:G
65743939	chr8:65743939:TCTC:T
65744001	chr8:65744001:G:A
65744551	chr8:65744551:C:T
65744571	chr8:65744571:T:C
65744622	chr8:65744622:T:C
65744942	chr8:65744942:T:C
65744974	chr8:65744974:T:C
65744979	chr8:65744979:A:G
65745530	chr8:65745530:G:T
65745938	chr8:65745938:CTTTGAGACAGGGTCTCACACTCACTGTCACCAAGGCTG:C
65745964	chr8:65745964:G:C
65745999	chr8:65745999:C:T
65746030	chr8:65746030:G:A
65746189	chr8:65746189:C:A
65746192	chr8:65746192:C:T
65746196	chr8:65746196:C:T
65747948	chr8:65747948:TTATTTC:T
65748792	chr8:65748792:C:T
65748839	chr8:65748839:G:A
65749109	chr8:65749109:G:A
65749216	chr8:65749216:A:T
65749237	chr8:65749237:T:C
65749371	chr8:65749371:G:A
65749902	chr8:65749902:A:G
65750512	chr8:65750512:GTC:G
65751018	chr8:65751018:G:A
65751137	chr8:65751137:G:C
65751541	chr8:65751541:A:G
65751557	chr8:65751557:A:G
65751742	chr8:65751742:G:A
65751771	chr8:65751771:C:T
65752083	chr8:65752083:T:C
65752582	chr8:65752582:T:C
65752588	chr8:65752588:T:C
65752874	chr8:65752874:A:T
65753621	chr8:65753621:A:T
65753869	chr8:65753869:GC:G
65753907	chr8:65753907:T:G
65754023	chr8:65754023:G:T
65755372	chr8:65755372:G:A
65755615	chr8:65755615:T:C
65756051	chr8:65756051:T:G
65756177	chr8:65756177:T:C
65756376	chr8:65756376:A:C
65757172	chr8:65757172:G:A
65757420	chr8:65757420:G:C
65757563	chr8:65757563:A:G
65757605	chr8:65757605:T:C
65757715	chr8:65757715:T:C
65757747	chr8:65757747:T:G
65758035	chr8:65758035:T:C
65758252	chr8:65758252:C:T
65758378	chr8:65758378:A:C
65758656	chr8:65758656:T:A
65759273	chr8:65759273:C:G
65759958	chr8:65759958:A:G
65759977	chr8:65759977:C:T
65760049	chr8:65760049:G:A
65760112	chr8:65760112:C:T
65760199	chr8:65760199:T:C
65760219	chr8:65760219:A:AAC
65761121	chr8:65761121:G:A
65761835	chr8:65761835:A:T
65761837	chr8:65761837:C:A
65761984	chr8:65761984:G:A
65762443	chr8:65762443:G:C
65763352	chr8:65763352:G:A
65763363	chr8:65763363:C:T
65763899	chr8:65763899:A:T
65763973	chr8:65763973:A:T
65764016	chr8:65764016:T:C
65764686	chr8:65764686:C:T
65764747	chr8:65764747:TAATC:T
65764804	chr8:65764804:C:T
65765217	chr8:65765217:C:T
65765421	chr8:65765421:G:A
65765794	chr8:65765794:A:C
65766091	chr8:65766091:G:A
65766103	chr8:65766103:G:A
65766505	chr8:65766505:C:G
65766594	chr8:65766594:T:A
65766986	chr8:65766986:A:C
65767167	chr8:65767167:G:A
65768036	chr8:65768036:C:T
65768225	chr8:65768225:C:T
65768522	chr8:65768522:C:T
65768827	chr8:65768827:G:C
65769105	chr8:65769105:G:A
65769577	chr8:65769577:G:A
65769789	chr8:65769789:A:G
65769957	chr8:65769957:ATTT:A
65770190	chr8:65770190:T:G
65770507	chr8:65770507:C:T
65771386	chr8:65771386:T:C
65771404	chr8:65771404:T:C
65771455	chr8:65771455:C:T
65771601	chr8:65771601:C:T
65771736	chr8:65771736:G:A
65772009	chr8:65772009:G:A
65772373	chr8:65772373:T:C
65772565	chr8:65772565:C:T
65772731	chr8:65772731:C:T
65772933	chr8:65772933:G:A
65773338	chr8:65773338:A:C
65773824	chr8:65773824:GC:G
65773852	chr8:65773852:T:C
65775090	chr8:65775090:A:G
65775151	chr8:65775151:G:T
65775597	chr8:65775597:G:A
65775650	chr8:65775650:C:T
65775670	chr8:65775670:A:C
65776836	chr8:65776836:A:C
65778559	chr8:65778559:G:A
65778587	chr8:65778587:A:G
65778705	chr8:65778705:C:G
65779242	chr8:65779242:C:T
65779699	chr8:65779699:T:A
65779776	chr8:65779776:C:T
65780211	chr8:65780211:T:A
65780386	chr8:65780386:A:T
65780525	chr8:65780525:T:C
65781308	chr8:65781308:G:A
65781388	chr8:65781388:T:C
65781939	chr8:65781939:A:G
65782290	chr8:65782290:A:C
65782908	chr8:65782908:A:C
65783552	chr8:65783552:CCT:C
65783677	chr8:65783677:A:C
65783742	chr8:65783742:GT:G
65783782	chr8:65783782:T:C
65783964	chr8:65783964:G:A
65784424	chr8:65784424:T:C
65784476	chr8:65784476:T:A
65784658	chr8:65784658:A:C
65784722	chr8:65784722:T:C
65784831	chr8:65784831:A:T
65785049	chr8:65785049:G:A
65785173	chr8:65785173:T:C
65785815	chr8:65785815:G:A
65785859	chr8:65785859:C:T
65786183	chr8:65786183:T:C
65786869	chr8:65786869:T:A
65787505	chr8:65787505:C:G
65787760	chr8:65787760:T:C
65787791	chr8:65787791:A:G
65787876	chr8:65787876:A:G
65788108	chr8:65788108:T:G
65788115	chr8:65788115:A:C
65788469	chr8:65788469:G:A
65788912	chr8:65788912:G:A
65789611	chr8:65789611:T:C
65789730	chr8:65789730:G:A
65790323	chr8:65790323:C:T
65790721	chr8:65790721:A:G
65791463	chr8:65791463:C:T
65791631	chr8:65791631:G:C
65791777	chr8:65791777:T:C
65792016	chr8:65792016:C:A
65792022	chr8:65792022:T:C
65792053	chr8:65792053:A:T
65792282	chr8:65792282:A:C
65792380	chr8:65792380:T:C
65792552	chr8:65792552:C:T
65792670	chr8:65792670:A:G
65792702	chr8:65792702:T:C
65793221	chr8:65793221:G:T
65793232	chr8:65793232:G:A
65793607	chr8:65793607:C:T
65793622	chr8:65793622:T:C
65793746	chr8:65793746:A:G
65793795	chr8:65793795:C:T
65793798	chr8:65793798:C:A
65793830	chr8:65793830:T:C
65793841	chr8:65793841:G:C
65793915	chr8:65793915:A:G
65794254	chr8:65794254:GTCTT:G
65794785	chr8:65794785:C:A
65795448	chr8:65795448:T:C
65795690	chr8:65795690:T:C
65796116	chr8:65796116:A:C
65796234	chr8:65796234:T:G
65796284	chr8:65796284:C:T
65796394	chr8:65796394:T:C
65796459	chr8:65796459:C:T
65796545	chr8:65796545:C:CT
65796739	chr8:65796739:G:A
65796760	chr8:65796760:T:A
65796903	chr8:65796903:G:A
65797160	chr8:65797160:A:G
65797829	chr8:65797829:T:C
65798036	chr8:65798036:T:C
65798456	chr8:65798456:C:T
65798602	chr8:65798602:G:A
65798634	chr8:65798634:G:A
65798690	chr8:65798690:G:C
65799045	chr8:65799045:A:G
65799266	chr8:65799266:C:T
65799358	chr8:65799358:T:C
65799601	chr8:65799601:C:T
65799668	chr8:65799668:G:A
65799706	chr8:65799706:C:T
65799763	chr8:65799763:A:G
65799766	chr8:65799766:A:C
65799793	chr8:65799793:G:A
65799846	chr8:65799846:G:A
65799873	chr8:65799873:T:C
65800033	chr8:65800033:C:T
65800084	chr8:65800084:A:AGAT
65800182	chr8:65800182:G:A
65800449	chr8:65800449:A:T
65800517	chr8:65800517:A:C
65800931	chr8:65800931:T:C
65801206	chr8:65801206:T:C
65801613	chr8:65801613:AC:A
65802072	chr8:65802072:A:C
65802176	chr8:65802176:A:G
65802181	chr8:65802181:G:A
65802197	chr8:65802197:G:T
65802211	chr8:65802211:G:C
65802279	chr8:65802279:A:G
65802489	chr8:65802489:G:A
65803245	chr8:65803245:T:C
65803557	chr8:65803557:C:T
65804089	chr8:65804089:A:G
65804740	chr8:65804740:T:C
65804829	chr8:65804829:G:A
65804889	chr8:65804889:G:A
65804951	chr8:65804951:T:C
65805216	chr8:65805216:T:C
65805312	chr8:65805312:T:C
65805354	chr8:65805354:A:G
65805492	chr8:65805492:T:A
65805615	chr8:65805615:G:A
65805698	chr8:65805698:G:A
65805700	chr8:65805700:A:G
65806257	chr8:65806257:G:A
65806480	chr8:65806480:T:C
65806524	chr8:65806524:A:T
65806635	chr8:65806635:C:T
65807171	chr8:65807171:G:A
65807282	chr8:65807282:C:T
65807358	chr8:65807358:G:C
65807455	chr8:65807455:G:C
65807515	chr8:65807515:T:G
65807531	chr8:65807531:CCTAA:C
65807598	chr8:65807598:C:T
65807822	chr8:65807822:C:T
65807862	chr8:65807862:G:A
65807917	chr8:65807917:G:C
65808003	chr8:65808003:A:G
65808114	chr8:65808114:A:G
65808119	chr8:65808119:A:G
65808568	chr8:65808568:T:C
65808591	chr8:65808591:T:C
65809017	chr8:65809017:G:A
65809391	chr8:65809391:AG:A
65809609	chr8:65809609:A:G
65809969	chr8:65809969:C:T
65810068	chr8:65810068:T:C
65810075	chr8:65810075:T:C
65810146	chr8:65810146:AC:A
65810232	chr8:65810232:T:C
65810240	chr8:65810240:C:T
65810414	chr8:65810414:T:C
65810503	chr8:65810503:A:C
65810674	chr8:65810674:A:G
65810831	chr8:65810831:T:C
65811070	chr8:65811070:T:C
65811113	chr8:65811113:G:A
65811261	chr8:65811261:C:T
65811474	chr8:65811474:A:C
65812192	chr8:65812192:G:A
65812305	chr8:65812305:G:A
65812370	chr8:65812370:C:A
65812741	chr8:65812741:A:G
65812895	chr8:65812895:A:AAAC
65812931	chr8:65812931:T:C
65813312	chr8:65813312:A:G
65814050	chr8:65814050:A:G
65814566	chr8:65814566:TACAC:T
65814575	chr8:65814575:A:T
65814576	chr8:65814576:A:ATATG
65815029	chr8:65815029:T:C
65815272	chr8:65815272:T:C
65815532	chr8:65815532:TTAAC:T
65815572	chr8:65815572:T:G
65815642	chr8:65815642:CTACA:C
65816338	chr8:65816338:A:T
65816476	chr8:65816476:A:G
65816567	chr8:65816567:A:C
65816578	chr8:65816578:T:C
65816959	chr8:65816959:A:G
65817019	chr8:65817019:G:A
65817037	chr8:65817037:T:C
65817058	chr8:65817058:T:C
65817250	chr8:65817250:TCTC:T
65817356	chr8:65817356:C:A
65817814	chr8:65817814:G:A
65817843	chr8:65817843:C:G
65817878	chr8:65817878:G:A
65817890	chr8:65817890:T:C
65817901	chr8:65817901:T:C
65817908	chr8:65817908:G:A
65817914	chr8:65817914:A:G
65818388	chr8:65818388:T:C
65818976	chr8:65818976:A:G
65819102	chr8:65819102:A:G
65819243	chr8:65819243:G:T
65819334	chr8:65819334:T:C
65819800	chr8:65819800:T:C
65819826	chr8:65819826:T:C
65819950	chr8:65819950:C:T
65820070	chr8:65820070:A:T
65820308	chr8:65820308:A:G
65820520	chr8:65820520:TATTA:T
65820616	chr8:65820616:G:A
65820703	chr8:65820703:C:CCT
65821516	chr8:65821516:C:T
65821785	chr8:65821785:ATCTT:A
65822391	chr8:65822391:G:A
65822423	chr8:65822423:G:A
65822514	chr8:65822514:G:A
65822934	chr8:65822934:ATTAACT:A
65823177	chr8:65823177:A:G
65823386	chr8:65823386:A:G
65824460	chr8:65824460:T:C
65824485	chr8:65824485:A:G
65824764	chr8:65824764:A:G
65824800	chr8:65824800:C:T
65825040	chr8:65825040:A:G
65825408	chr8:65825408:A:C
65825761	chr8:65825761:G:A
65826661	chr8:65826661:T:C
65826678	chr8:65826678:T:C
65826867	chr8:65826867:T:C
65826912	chr8:65826912:T:C
65827067	chr8:65827067:C:T
65827145	chr8:65827145:A:G
65827327	chr8:65827327:T:A
65827388	chr8:65827388:C:T
65827846	chr8:65827846:G:A
65827967	chr8:65827967:T:G
65828586	chr8:65828586:T:C
65828658	chr8:65828658:T:C
65828868	chr8:65828868:A:G
65829377	chr8:65829377:AAAGT:A
65829646	chr8:65829646:G:A
65829941	chr8:65829941:A:G
65830017	chr8:65830017:G:A
65831239	chr8:65831239:A:C
65831958	chr8:65831958:A:G
65832198	chr8:65832198:A:G
65832500	chr8:65832500:A:G
65832946	chr8:65832946:T:G
65833378	chr8:65833378:T:C
65833441	chr8:65833441:T:C
65834234	chr8:65834234:T:C
65834239	chr8:65834239:A:G
65834537	chr8:65834537:A:G
65834930	chr8:65834930:C:T
65835068	chr8:65835068:T:A
65835241	chr8:65835241:G:A
65835304	chr8:65835304:T:C
65835451	chr8:65835451:G:A
65835565	chr8:65835565:C:T
65835574	chr8:65835574:A:G
65835934	chr8:65835934:A:G
65836282	chr8:65836282:G:A
65836933	chr8:65836933:G:T
65837253	chr8:65837253:C:T
65837346	chr8:65837346:T:C
65837444	chr8:65837444:C:T
65838192	chr8:65838192:G:A
65838370	chr8:65838370:A:T
65838685	chr8:65838685:A:T
65839344	chr8:65839344:T:TA
65839367	chr8:65839367:T:A
65839370	chr8:65839370:T:A
65839467	chr8:65839467:T:C
65839493	chr8:65839493:T:C
65839871	chr8:65839871:C:T
65840289	chr8:65840289:A:G
65840575	chr8:65840575:G:A
65840705	chr8:65840705:CCACT:C
65840870	chr8:65840870:A:G
65841026	chr8:65841026:C:T
65841609	chr8:65841609:G:C
65841839	chr8:65841839:G:C
65841999	chr8:65841999:C:T
65842140	chr8:65842140:C:A
65842423	chr8:65842423:G:A
65842479	chr8:65842479:G:C
65842928	chr8:65842928:G:A
65843136	chr8:65843136:C:T
65843548	chr8:65843548:G:A
65843988	chr8:65843988:G:A
65844083	chr8:65844083:CA:C
65844114	chr8:65844114:A:G
65844226	chr8:65844226:T:C
65844276	chr8:65844276:G:A
65844540	chr8:65844540:T:A
65844821	chr8:65844821:A:G
65844974	chr8:65844974:C:T
65845180	chr8:65845180:A:C
65845336	chr8:65845336:A:T
65845531	chr8:65845531:G:A
65845830	chr8:65845830:G:A
65846818	chr8:65846818:G:A
65847000	chr8:65847000:A:G
65847397	chr8:65847397:C:T
65848420	chr8:65848420:G:A
65848752	chr8:65848752:T:C
65848784	chr8:65848784:C:A
65848967	chr8:65848967:G:A
65849041	chr8:65849041:A:G
65849321	chr8:65849321:C:T
65849525	chr8:65849525:C:T
65850017	chr8:65850017:A:G
65850332	chr8:65850332:C:A
65850576	chr8:65850576:C:G
65850620	chr8:65850620:A:AC
65850703	chr8:65850703:T:C
65851053	chr8:65851053:A:G
65851418	chr8:65851418:C:A
65852058	chr8:65852058:C:T
65852076	chr8:65852076:C:T
65852304	chr8:65852304:C:G
65852529	chr8:65852529:C:T
65852586	chr8:65852586:GC:G
65852713	chr8:65852713:C:T
65853011	chr8:65853011:A:C
65853482	chr8:65853482:T:C
65854412	chr8:65854412:C:T
65854483	chr8:65854483:C:T
65854530	chr8:65854530:C:T
65855150	chr8:65855150:TA:T
65855288	chr8:65855288:C:T
65855596	chr8:65855596:T:C
65856363	chr8:65856363:T:C
65857321	chr8:65857321:A:T
65857356	chr8:65857356:T:C
65857807	chr8:65857807:G:A
65857868	chr8:65857868:T:G
65858052	chr8:65858052:T:C
65858381	chr8:65858381:C:T
65858714	chr8:65858714:T:C
65859246	chr8:65859246:C:T
65859546	chr8:65859546:G:A
65859636	chr8:65859636:C:T
65859805	chr8:65859805:A:C
65859887	chr8:65859887:T:G
65860372	chr8:65860372:C:T
65860556	chr8:65860556:T:C
65860639	chr8:65860639:G:A
65860640	chr8:65860640:T:C
65861376	chr8:65861376:T:C
65861615	chr8:65861615:T:C
65861621	chr8:65861621:G:C
65862246	chr8:65862246:C:T
65862321	chr8:65862321:C:T
65862881	chr8:65862881:A:G
65863678	chr8:65863678:T:G
65863688	chr8:65863688:G:A
65863991	chr8:65863991:G:T
65864343	chr8:65864343:T:C
65864607	chr8:65864607:T:C
65864693	chr8:65864693:C:T
65864709	chr8:65864709:C:T
65864774	chr8:65864774:T:G
65864918	chr8:65864918:T:C
65865322	chr8:65865322:G:A
65865703	chr8:65865703:C:T
65865716	chr8:65865716:A:G
65865782	chr8:65865782:C:T
65865875	chr8:65865875:A:G
65866154	chr8:65866154:T:C
65866219	chr8:65866219:G:A
65866519	chr8:65866519:C:T
65866553	chr8:65866553:C:A
65866651	chr8:65866651:C:A
65867167	chr8:65867167:A:G
65867189	chr8:65867189:C:T
65867532	chr8:65867532:C:T
65867950	chr8:65867950:A:G
65868068	chr8:65868068:A:G
65868346	chr8:65868346:C:T
65868414	chr8:65868414:T:C
65868475	chr8:65868475:G:C
65868525	chr8:65868525:T:C
65868591	chr8:65868591:T:G
65868702	chr8:65868702:G:A
65868773	chr8:65868773:GA:G
65868943	chr8:65868943:G:A
65869102	chr8:65869102:T:C
65869117	chr8:65869117:G:A
65869204	chr8:65869204:C:A
65869311	chr8:65869311:AAAAAAAAAAAC:A
65869660	chr8:65869660:T:C
65869817	chr8:65869817:C:T
65869829	chr8:65869829:G:T
65869972	chr8:65869972:C:T
65870059	chr8:65870059:C:T
65870317	chr8:65870317:A:G
65870765	chr8:65870765:G:A
65871334	chr8:65871334:C:T
65871786	chr8:65871786:C:T
65871810	chr8:65871810:G:A
65872112	chr8:65872112:A:G
65872750	chr8:65872750:A:C
65872810	chr8:65872810:G:A
65873455	chr8:65873455:G:A
65873563	chr8:65873563:G:A
65874340	chr8:65874340:A:G
65874518	chr8:65874518:A:G
65874735	chr8:65874735:C:G
65874801	chr8:65874801:G:A
65874820	chr8:65874820:T:A
65875145	chr8:65875145:T:C
65875150	chr8:65875150:G:A
65875157	chr8:65875157:G:A
65875409	chr8:65875409:G:A
65875919	chr8:65875919:A:T
65876161	chr8:65876161:A:T
65876184	chr8:65876184:C:T
65876519	chr8:65876519:C:T
65876594	chr8:65876594:G:A
65876838	chr8:65876838:C:T
65876871	chr8:65876871:A:G
65876931	chr8:65876931:C:A
65878071	chr8:65878071:A:G
65878298	chr8:65878298:C:A
65878674	chr8:65878674:G:T
65879362	chr8:65879362:T:C
65879569	chr8:65879569:A:C
65879791	chr8:65879791:T:A
65879858	chr8:65879858:A:T
65879882	chr8:65879882:C:T
65880033	chr8:65880033:A:G
65880397	chr8:65880397:T:G
65880455	chr8:65880455:T:C
65880472	chr8:65880472:T:A
65880531	chr8:65880531:T:C
65881068	chr8:65881068:A:G
65881168	chr8:65881168:A:G
65881354	chr8:65881354:C:T
65881498	chr8:65881498:A:G
65881761	chr8:65881761:A:T
65882512	chr8:65882512:T:G
65882963	chr8:65882963:G:A
65883201	chr8:65883201:T:C
65883573	chr8:65883573:A:G
65883652	chr8:65883652:A:G
65883855	chr8:65883855:G:A
65883897	chr8:65883897:A:G
65884824	chr8:65884824:C:T
65885255	chr8:65885255:G:A
65885329	chr8:65885329:C:T
65885438	chr8:65885438:G:A
65885800	chr8:65885800:A:G
65886035	chr8:65886035:A:T
65886200	chr8:65886200:TA:T
65886285	chr8:65886285:G:A
65886587	chr8:65886587:G:A
65886644	chr8:65886644:G:A
65886654	chr8:65886654:C:A
65886704	chr8:65886704:A:G
65886745	chr8:65886745:T:C
65886772	chr8:65886772:A:G
65886798	chr8:65886798:A:G
65887055	chr8:65887055:AATTTTATGGT:A
65887076	chr8:65887076:T:A
65887471	chr8:65887471:A:G
65888087	chr8:65888087:G:A
65888208	chr8:65888208:A:G
65888282	chr8:65888282:G:A
65888394	chr8:65888394:T:C
65888877	chr8:65888877:A:G
65889041	chr8:65889041:G:C
65889168	chr8:65889168:AATG:A
65889839	chr8:65889839:C:T
65889979	chr8:65889979:T:C
65890031	chr8:65890031:A:G
65890482	chr8:65890482:G:A
65890492	chr8:65890492:G:T
65890940	chr8:65890940:ACT:A
65890981	chr8:65890981:C:T
65891001	chr8:65891001:AGG:A
65891004	chr8:65891004:A:AAACAATT
65891501	chr8:65891501:G:T
65891529	chr8:65891529:C:T
65892030	chr8:65892030:A:G
65892348	chr8:65892348:G:A
65892453	chr8:65892453:TC:T
65892580	chr8:65892580:C:T
65892896	chr8:65892896:T:A
65893885	chr8:65893885:C:G
65894064	chr8:65894064:C:T
65894165	chr8:65894165:A:G
65894710	chr8:65894710:C:A
65894846	chr8:65894846:A:G
65894871	chr8:65894871:A:G
65895118	chr8:65895118:A:G
65895159	chr8:65895159:C:T
65896014	chr8:65896014:C:T
65897022	chr8:65897022:G:GC
65897309	chr8:65897309:C:T
65898065	chr8:65898065:C:T
65898107	chr8:65898107:T:C
65898497	chr8:65898497:C:T
65898781	chr8:65898781:T:A
65899106	chr8:65899106:A:G
65900145	chr8:65900145:TACAC:T
65900989	chr8:65900989:T:C
65901266	chr8:65901266:T:G
65901658	chr8:65901658:A:G
65901922	chr8:65901922:G:A
65902343	chr8:65902343:G:A
65902752	chr8:65902752:A:G
65902937	chr8:65902937:A:T
65902967	chr8:65902967:T:G
65903067	chr8:65903067:A:G
65903304	chr8:65903304:C:T
65904139	chr8:65904139:G:C
65904331	chr8:65904331:C:T
65904386	chr8:65904386:T:C
65904596	chr8:65904596:G:A
65904659	chr8:65904659:G:A
65905263	chr8:65905263:G:A
65905367	chr8:65905367:C:T
65905640	chr8:65905640:A:G
65905690	chr8:65905690:C:G
65906393	chr8:65906393:G:T
65906517	chr8:65906517:G:A
65906878	chr8:65906878:C:T
65907173	chr8:65907173:T:C
65907212	chr8:65907212:A:G
65907840	chr8:65907840:T:C
65907960	chr8:65907960:C:A
65908091	chr8:65908091:T:C
65908162	chr8:65908162:A:C
65908472	chr8:65908472:G:T
65908810	chr8:65908810:C:A
65908959	chr8:65908959:A:C
65909795	chr8:65909795:T:G
65909801	chr8:65909801:T:C
65909817	chr8:65909817:A:T
65910311	chr8:65910311:A:G
65911404	chr8:65911404:C:T
65911473	chr8:65911473:C:A
65911686	chr8:65911686:G:A
65911793	chr8:65911793:C:G
65911955	chr8:65911955:G:A
65912174	chr8:65912174:C:T
65912256	chr8:65912256:A:T
65912821	chr8:65912821:G:A
65912837	chr8:65912837:G:A
65913559	chr8:65913559:A:C
65913953	chr8:65913953:T:C
65914297	chr8:65914297:A:G
65914482	chr8:65914482:A:G
65914727	chr8:65914727:C:G
65915094	chr8:65915094:T:A
65916006	chr8:65916006:G:T
65916149	chr8:65916149:A:G
65916820	chr8:65916820:G:A
65916823	chr8:65916823:G:A
65916946	chr8:65916946:C:T
65917004	chr8:65917004:A:C
65917706	chr8:65917706:C:T
65918328	chr8:65918328:C:T
65918934	chr8:65918934:A:G
65919101	chr8:65919101:AT:A
65919325	chr8:65919325:G:A
65919460	chr8:65919460:C:T
65919791	chr8:65919791:T:A
65919964	chr8:65919964:G:C
65919979	chr8:65919979:C:G
65920233	chr8:65920233:T:G
65920446	chr8:65920446:T:C
65920558	chr8:65920558:G:A
65920806	chr8:65920806:T:C
65921438	chr8:65921438:A:C
65921478	chr8:65921478:C:G
65921996	chr8:65921996:G:A
65922749	chr8:65922749:G:T
65922833	chr8:65922833:T:A
65923035	chr8:65923035:A:G
65923042	chr8:65923042:C:T
65923115	chr8:65923115:C:T
65923192	chr8:65923192:T:C
65923216	chr8:65923216:C:T
65923595	chr8:65923595:G:A
65923856	chr8:65923856:C:T
65924674	chr8:65924674:C:T
65924915	chr8:65924915:G:T
65925193	chr8:65925193:T:G
65925209	chr8:65925209:C:T
65925554	chr8:65925554:T:C
65926235	chr8:65926235:C:A
65926338	chr8:65926338:G:C
65926478	chr8:65926478:G:A
65926828	chr8:65926828:C:T
65927565	chr8:65927565:T:C
65927600	chr8:65927600:T:C
65927966	chr8:65927966:C:T
65928022	chr8:65928022:A:G
65928174	chr8:65928174:A:G
65928564	chr8:65928564:A:G
65928601	chr8:65928601:GAAA:G
65928604	chr8:65928604:A:G
65928734	chr8:65928734:G:A
65929118	chr8:65929118:G:T
65929260	chr8:65929260:T:A
65929783	chr8:65929783:A:G
65930311	chr8:65930311:C:T
65930663	chr8:65930663:G:A
65931276	chr8:65931276:A:G
65931420	chr8:65931420:G:C
65931505	chr8:65931505:C:T
65931566	chr8:65931566:T:C
65931914	chr8:65931914:T:C
65932388	chr8:65932388:G:A
65932452	chr8:65932452:A:G
65932508	chr8:65932508:G:A
65932670	chr8:65932670:G:T
65932742	chr8:65932742:T:C
65933085	chr8:65933085:G:A
65933651	chr8:65933651:T:C
65934134	chr8:65934134:G:A
65934771	chr8:65934771:G:A
65935030	chr8:65935030:G:A
65935329	chr8:65935329:C:A
65935364	chr8:65935364:G:A
65935608	chr8:65935608:A:G
65935890	chr8:65935890:A:G
65935928	chr8:65935928:A:G
65937000	chr8:65937000:CA:C
65937382	chr8:65937382:A:G
65937646	chr8:65937646:TTTTCCTCTCTTCCTCCCTCCTTTC:T
65937841	chr8:65937841:G:A
65937968	chr8:65937968:C:T
65938023	chr8:65938023:T:C
65938949	chr8:65938949:G:A
65939012	chr8:65939012:T:C
65939237	chr8:65939237:C:T
65939496	chr8:65939496:G:A
65939683	chr8:65939683:T:C
65939930	chr8:65939930:C:T
65940345	chr8:65940345:C:A
65940363	chr8:65940363:G:A
65940407	chr8:65940407:T:A
65941429	chr8:65941429:T:C
65941784	chr8:65941784:A:G
65942115	chr8:65942115:T:G
65943189	chr8:65943189:A:G
65943495	chr8:65943495:A:G
65943636	chr8:65943636:C:G
65943911	chr8:65943911:A:G
65944371	chr8:65944371:T:C
65944492	chr8:65944492:C:A
65944927	chr8:65944927:G:A
65944974	chr8:65944974:G:C
65945092	chr8:65945092:A:G
65945565	chr8:65945565:A:G
65946083	chr8:65946083:G:A
65946805	chr8:65946805:G:T
65947043	chr8:65947043:T:C
65947206	chr8:65947206:C:T
65947223	chr8:65947223:G:A
65947329	chr8:65947329:G:T
65947551	chr8:65947551:C:T
65947629	chr8:65947629:T:C
65947753	chr8:65947753:C:T
65949243	chr8:65949243:G:T
65949366	chr8:65949366:C:T
65949503	chr8:65949503:C:T
65950290	chr8:65950290:A:G
65950461	chr8:65950461:G:A
65950778	chr8:65950778:T:G
65951367	chr8:65951367:C:T
65951903	chr8:65951903:A:G
65952396	chr8:65952396:G:A
65952889	chr8:65952889:A:G
65953535	chr8:65953535:T:C
65953717	chr8:65953717:A:G
65953863	chr8:65953863:A:G
65954191	chr8:65954191:T:A
65954746	chr8:65954746:A:T
65954783	chr8:65954783:G:A
65954892	chr8:65954892:A:G
65955050	chr8:65955050:C:G
65955248	chr8:65955248:G:C
65956437	chr8:65956437:C:T
65956483	chr8:65956483:A:C
65956587	chr8:65956587:G:A
65956888	chr8:65956888:T:C
65957775	chr8:65957775:G:A
65957778	chr8:65957778:G:A
65958132	chr8:65958132:G:T
65958379	chr8:65958379:A:T
65958628	chr8:65958628:A:G
65958959	chr8:65958959:A:G
65959318	chr8:65959318:C:T
65959396	chr8:65959396:G:C
65959425	chr8:65959425:C:G
65959520	chr8:65959520:G:T
65959631	chr8:65959631:GTGTGTGTGTGTGTA:ATGTGTGTGTGTGTA
65959967	chr8:65959967:G:A
65960144	chr8:65960144:G:A
65960272	chr8:65960272:G:A
65960840	chr8:65960840:A:G
65961290	chr8:65961290:A:G
65962107	chr8:65962107:G:A
65962421	chr8:65962421:A:G
65963008	chr8:65963008:T:C
65963285	chr8:65963285:G:A
65963406	chr8:65963406:C:A
65963484	chr8:65963484:G:T
65963675	chr8:65963675:A:G
65964060	chr8:65964060:A:T
65964151	chr8:65964151:C:T
65964820	chr8:65964820:G:A
65965022	chr8:65965022:G:T
65965074	chr8:65965074:T:C
65965376	chr8:65965376:C:A
65965837	chr8:65965837:A:G
65966114	chr8:65966114:A:G
65966402	chr8:65966402:A:T
65966564	chr8:65966564:A:G
65967906	chr8:65967906:T:C
65968019	chr8:65968019:C:T
65968161	chr8:65968161:C:A
65968458	chr8:65968458:C:G
65968922	chr8:65968922:T:C
65969172	chr8:65969172:C:T
65969289	chr8:65969289:G:A
65969300	chr8:65969300:C:T
65969407	chr8:65969407:G:A
65969752	chr8:65969752:C:T
65969911	chr8:65969911:A:G
65970141	chr8:65970141:C:T
65970279	chr8:65970279:G:A
65970323	chr8:65970323:T:C
65971707	chr8:65971707:T:C
65971800	chr8:65971800:G:A
65971826	chr8:65971826:T:C
65971973	chr8:65971973:A:G
65972004	chr8:65972004:T:C
65972076	chr8:65972076:T:C
65972207	chr8:65972207:G:A
65972257	chr8:65972257:A:G
65972422	chr8:65972422:G:A
65972490	chr8:65972490:G:C
65973147	chr8:65973147:C:T
65973204	chr8:65973204:T:C
65973632	chr8:65973632:G:A
65973729	chr8:65973729:G:A
65973730	chr8:65973730:C:T
65974221	chr8:65974221:A:G
65975162	chr8:65975162:A:G
65975261	chr8:65975261:T:C
65975464	chr8:65975464:G:T
65975542	chr8:65975542:C:T
65975563	chr8:65975563:T:A
65975785	chr8:65975785:G:C
65976230	chr8:65976230:G:A
65976359	chr8:65976359:G:A
65976464	chr8:65976464:G:A
65976651	chr8:65976651:T:C
65976735	chr8:65976735:C:T
65976881	chr8:65976881:A:G
65977010	chr8:65977010:T:C
65977080	chr8:65977080:G:A
65977315	chr8:65977315:C:T
65977342	chr8:65977342:A:G
65977757	chr8:65977757:G:A
65977849	chr8:65977849:T:A
65977858	chr8:65977858:C:T
65978076	chr8:65978076:T:C
65978187	chr8:65978187:G:A
65978380	chr8:65978380:G:A
65978536	chr8:65978536:A:G
65978707	chr8:65978707:G:A
65978761	chr8:65978761:A:AAG
65978814	chr8:65978814:TAAC:T
65978915	chr8:65978915:A:G
65978959	chr8:65978959:A:G
65978960	chr8:65978960:G:A
65979049	chr8:65979049:T:C
65979284	chr8:65979284:A:G
65979303	chr8:65979303:G:C
65979465	chr8:65979465:T:G
65979479	chr8:65979479:A:G
65979943	chr8:65979943:A:G
65980028	chr8:65980028:C:T
65980281	chr8:65980281:C:T
65980412	chr8:65980412:C:T
65980539	chr8:65980539:C:T
65980633	chr8:65980633:C:T
65980648	chr8:65980648:G:A
65980761	chr8:65980761:G:A
65980975	chr8:65980975:C:T
65981304	chr8:65981304:A:G
65981320	chr8:65981320:T:G
65981444	chr8:65981444:A:G
65981587	chr8:65981587:A:G
65982149	chr8:65982149:T:G
65982320	chr8:65982320:T:C
65983018	chr8:65983018:G:A
65983034	chr8:65983034:C:A
65983281	chr8:65983281:G:T
65983701	chr8:65983701:C:G
65984297	chr8:65984297:A:T
65984373	chr8:65984373:G:A
65984396	chr8:65984396:G:T
65984407	chr8:65984407:C:T
65984725	chr8:65984725:T:C
65984835	chr8:65984835:C:A
65984861	chr8:65984861:G:A
65985174	chr8:65985174:T:C
65985212	chr8:65985212:A:C
65985438	chr8:65985438:C:T
65985719	chr8:65985719:C:A
65985737	chr8:65985737:G:A
65985777	chr8:65985777:A:G
65985992	chr8:65985992:A:G
65986027	chr8:65986027:T:C
65986443	chr8:65986443:C:T
65986519	chr8:65986519:A:G
65986605	chr8:65986605:C:G
65986685	chr8:65986685:C:A
65986740	chr8:65986740:T:C
65987055	chr8:65987055:A:G
65987432	chr8:65987432:C:T
65987488	chr8:65987488:A:G
65987542	chr8:65987542:C:T
65987692	chr8:65987692:C:T
65987840	chr8:65987840:TCAGGTTATGTGCAGCAAAAG:T
65988045	chr8:65988045:T:C
65988118	chr8:65988118:TC:T
65988159	chr8:65988159:T:C
65988485	chr8:65988485:A:G
65988597	chr8:65988597:T:C
65988627	chr8:65988627:C:T
65988863	chr8:65988863:C:T
65989166	chr8:65989166:A:G
65989181	chr8:65989181:T:C
65989207	chr8:65989207:C:T
65989541	chr8:65989541:G:T
65989604	chr8:65989604:G:A
65989607	chr8:65989607:A:G
65989625	chr8:65989625:G:A
65989713	chr8:65989713:C:T
65989750	chr8:65989750:G:C
65989769	chr8:65989769:A:T
65989799	chr8:65989799:G:A
65989993	chr8:65989993:T:C
65990179	chr8:65990179:G:A
65990363	chr8:65990363:C:T
65990714	chr8:65990714:C:T
65990715	chr8:65990715:G:A
65990914	chr8:65990914:G:A
65990940	chr8:65990940:T:C
65990956	chr8:65990956:T:C
65991455	chr8:65991455:C:CT
65991456	chr8:65991456:C:T
65991808	chr8:65991808:A:C
65991876	chr8:65991876:G:A
65991917	chr8:65991917:C:T
65991942	chr8:65991942:G:A
65992140	chr8:65992140:G:C
65992165	chr8:65992165:T:C
65992474	chr8:65992474:A:T
65992549	chr8:65992549:T:C
65992811	chr8:65992811:A:T
65992920	chr8:65992920:T:C
65993221	chr8:65993221:A:G
65993226	chr8:65993226:T:C
65993285	chr8:65993285:C:G
65993340	chr8:65993340:T:A
65993443	chr8:65993443:G:A
65993470	chr8:65993470:C:T
65993678	chr8:65993678:T:G
65993804	chr8:65993804:C:G
65993911	chr8:65993911:T:A
65993986	chr8:65993986:C:T
65994211	chr8:65994211:C:G
65994221	chr8:65994221:G:A
65994245	chr8:65994245:T:C
65994281	chr8:65994281:C:T
65994284	chr8:65994284:G:T
65994287	chr8:65994287:G:GC
65994447	chr8:65994447:G:A
65994561	chr8:65994561:C:T
65994579	chr8:65994579:T:A
65994827	chr8:65994827:C:T
65994973	chr8:65994973:C:T
65995180	chr8:65995180:A:G
65995190	chr8:65995190:T:C
65995205	chr8:65995205:C:T
65995396	chr8:65995396:C:T
65995558	chr8:65995558:T:A
65995589	chr8:65995589:G:A
65995611	chr8:65995611:T:C
65996166	chr8:65996166:C:T
65996195	chr8:65996195:A:C
65996574	chr8:65996574:G:A
65996642	chr8:65996642:C:T
65996743	chr8:65996743:G:T
65996947	chr8:65996947:C:T
65997117	chr8:65997117:CT:C
65997446	chr8:65997446:A:G
65997486	chr8:65997486:ACT:A
65997842	chr8:65997842:C:T
65997854	chr8:65997854:G:A
65997927	chr8:65997927:G:A
65997953	chr8:65997953:G:A
65998016	chr8:65998016:C:T
65998042	chr8:65998042:G:A
65998276	chr8:65998276:G:A
65998296	chr8:65998296:G:C
65998321	chr8:65998321:G:A
65998378	chr8:65998378:T:G
65998530	chr8:65998530:T:C
65998622	chr8:65998622:G:A
65998630	chr8:65998630:A:T
65998986	chr8:65998986:C:T
65999336	chr8:65999336:T:A
65999575	chr8:65999575:C:T
65999676	chr8:65999676:T:C
65999810	chr8:65999810:G:A
65999953	chr8:65999953:T:C
66000038	chr8:66000038:TGAG:T
66000229	chr8:66000229:C:T
66000339	chr8:66000339:T:C
66000409	chr8:66000409:C:T
66000762	chr8:66000762:C:T
66000766	chr8:66000766:C:T
66000986	chr8:66000986:C:G
66000992	chr8:66000992:G:A
66001052	chr8:66001052:T:C
66001162	chr8:66001162:CACTTT:C
66001408	chr8:66001408:T:C
66001958	chr8:66001958:G:T
66002094	chr8:66002094:A:C
66002205	chr8:66002205:G:A
66002581	chr8:66002581:T:C
66002795	chr8:66002795:C:T
66003163	chr8:66003163:G:A
66003450	chr8:66003450:C:A
66003589	chr8:66003589:C:T
66003718	chr8:66003718:C:T
66003825	chr8:66003825:C:T
66004267	chr8:66004267:T:C
66004338	chr8:66004338:C:T
66004639	chr8:66004639:GCCC:G
66004937	chr8:66004937:C:T
66004981	chr8:66004981:A:T
66005093	chr8:66005093:T:C
66005143	chr8:66005143:G:A
66005169	chr8:66005169:C:T
66005237	chr8:66005237:C:T
66005518	chr8:66005518:C:T
66005667	chr8:66005667:T:A
66005760	chr8:66005760:T:C
66005841	chr8:66005841:G:A
66005940	chr8:66005940:G:A
66006145	chr8:66006145:A:G
66006238	chr8:66006238:G:A
66006355	chr8:66006355:C:T
66006787	chr8:66006787:A:C
66006789	chr8:66006789:A:C
66006888	chr8:66006888:G:A
66006955	chr8:66006955:A:G
66007411	chr8:66007411:T:G
66007482	chr8:66007482:G:A
66007774	chr8:66007774:C:A
66007864	chr8:66007864:G:T
66008002	chr8:66008002:GA:G
66008234	chr8:66008234:TAAG:T
66008405	chr8:66008405:C:G
66008521	chr8:66008521:C:T
66008837	chr8:66008837:A:G
66008898	chr8:66008898:A:T
66009016	chr8:66009016:C:T
66009068	chr8:66009068:G:T
66009732	chr8:66009732:C:T
66009826	chr8:66009826:T:C
66010126	chr8:66010126:G:A
66010142	chr8:66010142:A:G
66010230	chr8:66010230:A:G
66011142	chr8:66011142:C:A
66011300	chr8:66011300:A:G
66011369	chr8:66011369:G:A
66011401	chr8:66011401:C:T
66011402	chr8:66011402:G:A
66011508	chr8:66011508:A:T
66012071	chr8:66012071:A:G
66012292	chr8:66012292:C:G
66012453	chr8:66012453:C:T
66012579	chr8:66012579:C:T
66012598	chr8:66012598:A:G
66012704	chr8:66012704:G:A
66012724	chr8:66012724:C:T
66013798	chr8:66013798:G:C
66013810	chr8:66013810:A:G
66014193	chr8:66014193:A:G
66014291	chr8:66014291:T:C
66014382	chr8:66014382:G:A
66014572	chr8:66014572:C:T
66014610	chr8:66014610:T:C
66014938	chr8:66014938:AG:A
66015002	chr8:66015002:G:A
66015018	chr8:66015018:G:A
66015542	chr8:66015542:G:C
66015656	chr8:66015656:G:A
66015770	chr8:66015770:G:A
66015818	chr8:66015818:G:A
66015906	chr8:66015906:G:A
66016065	chr8:66016065:G:A
66016125	chr8:66016125:G:A
66016231	chr8:66016231:G:A
66016306	chr8:66016306:C:T
66016412	chr8:66016412:C:T
66016574	chr8:66016574:A:T
66016791	chr8:66016791:C:G
66016925	chr8:66016925:C:A
66016959	chr8:66016959:A:G
66017125	chr8:66017125:C:T
66018055	chr8:66018055:C:T
66018157	chr8:66018157:A:C
66018247	chr8:66018247:A:G
66018387	chr8:66018387:G:C
66019674	chr8:66019674:G:A
66020009	chr8:66020009:C:T
66020389	chr8:66020389:T:A
66020706	chr8:66020706:C:T
66020707	chr8:66020707:A:G
66021385	chr8:66021385:G:A
66022231	chr8:66022231:A:G
66022532	chr8:66022532:T:C
66023019	chr8:66023019:T:C
66023035	chr8:66023035:A:G
66023456	chr8:66023456:A:T
66023870	chr8:66023870:C:T
66023942	chr8:66023942:A:G
66023954	chr8:66023954:C:T
66024109	chr8:66024109:A:G
66024237	chr8:66024237:A:G
66024255	chr8:66024255:C:A
66024363	chr8:66024363:G:A
66026925	chr8:66026925:G:C
66027040	chr8:66027040:C:T
66027097	chr8:66027097:A:T
66028179	chr8:66028179:T:C
66028236	chr8:66028236:C:T
66028763	chr8:66028763:C:T
66028906	chr8:66028906:G:A
66028989	chr8:66028989:C:A
66029099	chr8:66029099:C:T
66029168	chr8:66029168:T:C
66030091	chr8:66030091:T:C
66030335	chr8:66030335:C:G
66030457	chr8:66030457:A:G
66030694	chr8:66030694:T:C
66030835	chr8:66030835:C:T
66030874	chr8:66030874:A:T
66030996	chr8:66030996:C:T
66031000	chr8:66031000:G:A
66031001	chr8:66031001:C:G
66031233	chr8:66031233:A:G
66031423	chr8:66031423:A:T
66031659	chr8:66031659:T:A
66032099	chr8:66032099:G:A
66032471	chr8:66032471:A:T
66032608	chr8:66032608:C:T
66032730	chr8:66032730:C:A
66032879	chr8:66032879:A:G
66032960	chr8:66032960:A:G
66033220	chr8:66033220:G:A
66033223	chr8:66033223:G:A
66034047	chr8:66034047:TCA:T
66034140	chr8:66034140:T:G
66034396	chr8:66034396:G:A
66035308	chr8:66035308:C:A
66035309	chr8:66035309:T:G
66035705	chr8:66035705:G:A
66035814	chr8:66035814:G:A
66036148	chr8:66036148:C:G
66036241	chr8:66036241:C:T
66036969	chr8:66036969:G:T
66037478	chr8:66037478:G:A
66037748	chr8:66037748:C:T
66037863	chr8:66037863:G:A
66038270	chr8:66038270:G:C
66039253	chr8:66039253:T:C
66039451	chr8:66039451:C:T
66040206	chr8:66040206:A:G
66040359	chr8:66040359:C:T
66040625	chr8:66040625:G:T
66041463	chr8:66041463:T:C
66041591	chr8:66041591:G:A
66041856	chr8:66041856:T:C
66042315	chr8:66042315:A:G
66042319	chr8:66042319:A:G
66042380	chr8:66042380:C:A
66043202	chr8:66043202:C:T
66043416	chr8:66043416:A:G
66043436	chr8:66043436:T:C
66043602	chr8:66043602:G:A
66043997	chr8:66043997:A:G
66044121	chr8:66044121:A:G
66044292	chr8:66044292:A:G
66044619	chr8:66044619:A:G
66045226	chr8:66045226:C:T
66045269	chr8:66045269:A:T
66045532	chr8:66045532:T:C
66045634	chr8:66045634:TC:T
66045645	chr8:66045645:T:A
66045870	chr8:66045870:G:A
66045875	chr8:66045875:G:T
66046052	chr8:66046052:C:T
66046253	chr8:66046253:C:T
66046264	chr8:66046264:C:T
66046538	chr8:66046538:A:G
66046660	chr8:66046660:G:C
66046745	chr8:66046745:C:G
66046783	chr8:66046783:A:G
66046820	chr8:66046820:G:A
66047556	chr8:66047556:C:T
66047767	chr8:66047767:G:A
66048006	chr8:66048006:C:T
66048089	chr8:66048089:T:C
66048707	chr8:66048707:C:A
66048787	chr8:66048787:G:A
66048792	chr8:66048792:G:A
66048828	chr8:66048828:C:T
66048881	chr8:66048881:G:A
66048920	chr8:66048920:G:A
66049047	chr8:66049047:T:C
66049196	chr8:66049196:C:T
66049997	chr8:66049997:T:C
66050138	chr8:66050138:A:G
66050532	chr8:66050532:A:G
66050696	chr8:66050696:T:G
66050720	chr8:66050720:T:A
66050744	chr8:66050744:A:G
66051105	chr8:66051105:C:G
66051403	chr8:66051403:C:T
66051513	chr8:66051513:C:A
66051691	chr8:66051691:C:A
66051754	chr8:66051754:A:G
66051828	chr8:66051828:T:C
66051857	chr8:66051857:A:G
66052004	chr8:66052004:G:A
66052147	chr8:66052147:G:A
66052223	chr8:66052223:G:A
66052242	chr8:66052242:G:GCAAC
66052407	chr8:66052407:A:G
66052575	chr8:66052575:A:G
66052831	chr8:66052831:A:G
66052990	chr8:66052990:A:G
66053071	chr8:66053071:G:A
66053193	chr8:66053193:A:T
66053228	chr8:66053228:T:C
66053680	chr8:66053680:A:G
66054114	chr8:66054114:AAC:A
66054640	chr8:66054640:T:C
66054735	chr8:66054735:A:C
66055222	chr8:66055222:CT:C
66055338	chr8:66055338:A:C
66055658	chr8:66055658:A:G
66055927	chr8:66055927:T:C
66056195	chr8:66056195:A:G
66056294	chr8:66056294:G:A
66056542	chr8:66056542:G:A
66056691	chr8:66056691:T:A
66056862	chr8:66056862:C:T
66056866	chr8:66056866:T:C
66056869	chr8:66056869:G:A
66056877	chr8:66056877:T:A
66056889	chr8:66056889:C:T
66057046	chr8:66057046:G:C
66057316	chr8:66057316:A:G
66057612	chr8:66057612:T:C
66057811	chr8:66057811:T:G
66058082	chr8:66058082:G:A
66058382	chr8:66058382:G:T
66058413	chr8:66058413:C:T
66058771	chr8:66058771:A:T
66058799	chr8:66058799:T:G
66058845	chr8:66058845:C:T
66059000	chr8:66059000:C:A
66059366	chr8:66059366:C:T
66059425	chr8:66059425:A:T
66059519	chr8:66059519:T:C
66059599	chr8:66059599:T:C
66059725	chr8:66059725:A:G
66060193	chr8:66060193:C:T
66060836	chr8:66060836:G:A
66060916	chr8:66060916:C:T
66060976	chr8:66060976:T:C
66061042	chr8:66061042:T:C
66061148	chr8:66061148:G:A
66061572	chr8:66061572:G:A
66061636	chr8:66061636:C:T
66061639	chr8:66061639:G:A
66061699	chr8:66061699:T:C
66062108	chr8:66062108:G:A
66062150	chr8:66062150:T:C
66062157	chr8:66062157:T:C
66062353	chr8:66062353:C:T
66062435	chr8:66062435:A:G
66062495	chr8:66062495:G:T
66062553	chr8:66062553:C:A
66062720	chr8:66062720:A:G
66062756	chr8:66062756:G:A
66062914	chr8:66062914:G:A
66062955	chr8:66062955:G:A
66062967	chr8:66062967:A:T
66063039	chr8:66063039:G:A
66063246	chr8:66063246:G:A
66063638	chr8:66063638:C:A
66063681	chr8:66063681:A:G
66063825	chr8:66063825:A:G
66063970	chr8:66063970:C:G
66064093	chr8:66064093:C:T
66064224	chr8:66064224:G:A
66064236	chr8:66064236:G:A
66064244	chr8:66064244:C:G
66064509	chr8:66064509:C:T
66064648	chr8:66064648:A:G
66064792	chr8:66064792:G:A
66064793	chr8:66064793:G:T
66064798	chr8:66064798:C:T
66064884	chr8:66064884:T:C
66065378	chr8:66065378:T:C
66065390	chr8:66065390:G:A
66065411	chr8:66065411:T:C
66065514	chr8:66065514:C:T
66065723	chr8:66065723:G:C
66065820	chr8:66065820:G:A
66065861	chr8:66065861:C:T
66065921	chr8:66065921:A:G
66065971	chr8:66065971:C:T
66066000	chr8:66066000:G:A
66066001	chr8:66066001:T:C
66066056	chr8:66066056:T:C
66066184	chr8:66066184:G:A
66066489	chr8:66066489:T:C
66066745	chr8:66066745:A:G
66066809	chr8:66066809:C:G
66066850	chr8:66066850:A:G
66066990	chr8:66066990:ACACAAAGGC:A
66067031	chr8:66067031:A:G
66067477	chr8:66067477:T:C
66067568	chr8:66067568:G:A
66067854	chr8:66067854:C:T
66067898	chr8:66067898:C:T
66068148	chr8:66068148:T:C
66068445	chr8:66068445:T:C
66068601	chr8:66068601:CAT:C
66068886	chr8:66068886:G:A
66069062	chr8:66069062:G:A
66069133	chr8:66069133:A:G
66069250	chr8:66069250:C:T
66069278	chr8:66069278:C:A
66069461	chr8:66069461:G:A
66069490	chr8:66069490:C:T
66069672	chr8:66069672:C:A
66069918	chr8:66069918:T:G
66070548	chr8:66070548:TAA:T
66070813	chr8:66070813:C:T
66070991	chr8:66070991:C:T
66071001	chr8:66071001:G:T
66071089	chr8:66071089:C:T
66071104	chr8:66071104:G:A
66071401	chr8:66071401:G:T
66071742	chr8:66071742:C:T
66071835	chr8:66071835:G:A
66071905	chr8:66071905:T:C
66073139	chr8:66073139:A:G
66073396	chr8:66073396:C:G
66073441	chr8:66073441:T:C
66073654	chr8:66073654:G:A
66073938	chr8:66073938:A:T
66074542	chr8:66074542:C:T
66074693	chr8:66074693:C:A
66074752	chr8:66074752:A:T
66075628	chr8:66075628:C:T
66075737	chr8:66075737:T:G
66075962	chr8:66075962:A:G
66076058	chr8:66076058:T:C
66076080	chr8:66076080:T:C
66076571	chr8:66076571:A:T
66077207	chr8:66077207:T:C
66077211	chr8:66077211:G:A
66077700	chr8:66077700:C:A
66078126	chr8:66078126:C:A
66078237	chr8:66078237:T:C
66078350	chr8:66078350:C:T
66078521	chr8:66078521:C:T
66078531	chr8:66078531:T:C
66078679	chr8:66078679:G:A
66078733	chr8:66078733:T:A
66079457	chr8:66079457:G:A
66079812	chr8:66079812:C:G
66080061	chr8:66080061:C:T
66080306	chr8:66080306:C:T
66080502	chr8:66080502:G:A
66080635	chr8:66080635:GT:G
66080707	chr8:66080707:T:A
66080722	chr8:66080722:C:T
66081405	chr8:66081405:T:C
66082912	chr8:66082912:C:T
66083136	chr8:66083136:C:T
66084130	chr8:66084130:C:T
66084329	chr8:66084329:A:C
66084659	chr8:66084659:T:C
66084964	chr8:66084964:C:T
66084979	chr8:66084979:C:T
66084999	chr8:66084999:T:G
66085205	chr8:66085205:G:A
66085369	chr8:66085369:G:A
66085797	chr8:66085797:T:G
66086271	chr8:66086271:T:C
66086515	chr8:66086515:C:A
66086775	chr8:66086775:T:C
66086999	chr8:66086999:G:A
66087201	chr8:66087201:T:C
66087389	chr8:66087389:C:T
66087454	chr8:66087454:G:A
66087623	chr8:66087623:C:T
66087709	chr8:66087709:G:A
66087791	chr8:66087791:C:T
66087793	chr8:66087793:T:C
66087834	chr8:66087834:A:G
66087992	chr8:66087992:T:G
66088220	chr8:66088220:G:T
66088262	chr8:66088262:G:T
66088853	chr8:66088853:C:T
66089096	chr8:66089096:T:C
66089884	chr8:66089884:A:G
66090689	chr8:66090689:G:C
66090748	chr8:66090748:C:T
66090755	chr8:66090755:T:C
66090959	chr8:66090959:C:G
66091718	chr8:66091718:A:G
66091777	chr8:66091777:C:T
66091939	chr8:66091939:A:C
66092033	chr8:66092033:C:T
66092062	chr8:66092062:G:A
66092429	chr8:66092429:C:G
66092651	chr8:66092651:T:C
66092703	chr8:66092703:T:C
66092861	chr8:66092861:G:C
66092947	chr8:66092947:T:G
66093033	chr8:66093033:T:C
66093994	chr8:66093994:A:T
66094004	chr8:66094004:A:C
66094197	chr8:66094197:T:C
66094326	chr8:66094326:C:T
66094595	chr8:66094595:T:G
66094902	chr8:66094902:G:A
66095192	chr8:66095192:C:T
66095414	chr8:66095414:TC:T
66095635	chr8:66095635:T:C
66095716	chr8:66095716:C:T
66095811	chr8:66095811:G:A
66096068	chr8:66096068:A:G
66096168	chr8:66096168:C:T
66096194	chr8:66096194:A:G
66096332	chr8:66096332:T:C
66096360	chr8:66096360:A:G
66096489	chr8:66096489:T:A
66096618	chr8:66096618:A:G
66096865	chr8:66096865:T:C
66097405	chr8:66097405:A:G
66097660	chr8:66097660:A:G
66097725	chr8:66097725:T:C
66097881	chr8:66097881:C:T
66098023	chr8:66098023:T:C
66098133	chr8:66098133:C:T
66098419	chr8:66098419:T:C
66098661	chr8:66098661:G:A
66098895	chr8:66098895:T:C
66099236	chr8:66099236:C:T
66099402	chr8:66099402:T:C
66099842	chr8:66099842:C:G
66100264	chr8:66100264:AT:A
66100499	chr8:66100499:G:A
66100742	chr8:66100742:C:T
66100874	chr8:66100874:G:C
66100883	chr8:66100883:A:G
66101033	chr8:66101033:G:A
66101056	chr8:66101056:T:C
66101274	chr8:66101274:G:T
66102214	chr8:66102214:A:G
66102688	chr8:66102688:C:T
66102712	chr8:66102712:A:G
66102765	chr8:66102765:G:A
66103143	chr8:66103143:C:A
66103218	chr8:66103218:G:C
66103371	chr8:66103371:C:T
66103871	chr8:66103871:A:C
66103978	chr8:66103978:A:G
66104165	chr8:66104165:C:T
66104850	chr8:66104850:C:A
66104914	chr8:66104914:T:C
66105048	chr8:66105048:C:G
66105289	chr8:66105289:G:T
66105290	chr8:66105290:G:T
66105859	chr8:66105859:G:A
66106357	chr8:66106357:G:C
66106490	chr8:66106490:A:G
66107513	chr8:66107513:C:T
66107701	chr8:66107701:G:A
66107795	chr8:66107795:T:C
66107974	chr8:66107974:C:G
66109080	chr8:66109080:T:C
66109435	chr8:66109435:G:A
66109473	chr8:66109473:T:C
66109691	chr8:66109691:A:G
66109887	chr8:66109887:ATCTTTTCTTTTTTTTT:A
66110122	chr8:66110122:G:A
66110495	chr8:66110495:T:C
66110674	chr8:66110674:T:A
66110855	chr8:66110855:C:T
66110924	chr8:66110924:G:A
66111115	chr8:66111115:C:T
66111474	chr8:66111474:C:T
66111710	chr8:66111710:GT:G
66111901	chr8:66111901:T:A
66112601	chr8:66112601:G:A
66112751	chr8:66112751:GC:G
66112856	chr8:66112856:A:C
66112882	chr8:66112882:T:C
66113265	chr8:66113265:G:T
66113504	chr8:66113504:T:G
66113627	chr8:66113627:A:C
66113869	chr8:66113869:T:G
66113971	chr8:66113971:G:A
66113972	chr8:66113972:G:A
66114009	chr8:66114009:G:A
66114347	chr8:66114347:A:C
66114594	chr8:66114594:G:C
66114784	chr8:66114784:G:T
66114822	chr8:66114822:G:A
66115136	chr8:66115136:C:T
66115532	chr8:66115532:G:A
66115823	chr8:66115823:C:T
66115842	chr8:66115842:T:C
66116047	chr8:66116047:G:A
66116194	chr8:66116194:A:G
66116300	chr8:66116300:G:T
66116334	chr8:66116334:T:C
66117061	chr8:66117061:A:T
66117245	chr8:66117245:G:A
66117536	chr8:66117536:C:T
66117705	chr8:66117705:C:G
66117893	chr8:66117893:A:G
66118304	chr8:66118304:C:G
66119744	chr8:66119744:C:T
66119745	chr8:66119745:C:G
66119864	chr8:66119864:C:G
66119949	chr8:66119949:G:A
66120452	chr8:66120452:A:G
66122196	chr8:66122196:C:G
66122353	chr8:66122353:C:T
66122469	chr8:66122469:C:G
66122680	chr8:66122680:C:A
66123018	chr8:66123018:G:A
66123067	chr8:66123067:C:T
66123108	chr8:66123108:C:T
66123299	chr8:66123299:C:T
66123508	chr8:66123508:G:C
66123667	chr8:66123667:G:A
66124075	chr8:66124075:C:T
66124338	chr8:66124338:C:T
66124864	chr8:66124864:C:T
66124865	chr8:66124865:A:G
66125228	chr8:66125228:G:A
66125380	chr8:66125380:C:A
66125386	chr8:66125386:A:G
66126257	chr8:66126257:A:T
66126884	chr8:66126884:T:C
66127154	chr8:66127154:G:A
66127187	chr8:66127187:C:A
66127370	chr8:66127370:G:A
66127895	chr8:66127895:A:G
66128851	chr8:66128851:A:C
66128897	chr8:66128897:C:T
66129150	chr8:66129150:A:G
66130278	chr8:66130278:C:T
66130712	chr8:66130712:G:C
66130795	chr8:66130795:G:A
66130888	chr8:66130888:C:T
66131109	chr8:66131109:A:G
66131282	chr8:66131282:G:A
66131293	chr8:66131293:G:A
66131808	chr8:66131808:T:C
66132268	chr8:66132268:T:C
66132344	chr8:66132344:T:A
66132544	chr8:66132544:G:A
66132558	chr8:66132558:C:A
66132660	chr8:66132660:G:C
66132804	chr8:66132804:CCTAAA:C
66132971	chr8:66132971:C:T
66133550	chr8:66133550:A:G
66133639	chr8:66133639:G:A
66133743	chr8:66133743:A:C
66133948	chr8:66133948:C:T
66134480	chr8:66134480:C:T
66134782	chr8:66134782:T:C
66135314	chr8:66135314:T:C
66135608	chr8:66135608:TTTTATCC:T
66135629	chr8:66135629:A:C
66135718	chr8:66135718:A:C
66136730	chr8:66136730:T:C
66137020	chr8:66137020:A:T
66137063	chr8:66137063:A:C
66137383	chr8:66137383:G:A
66137701	chr8:66137701:C:T
66137732	chr8:66137732:C:A
66137781	chr8:66137781:T:A
66137823	chr8:66137823:T:C
66138039	chr8:66138039:T:G
66138391	chr8:66138391:G:C
66138402	chr8:66138402:T:G
66138532	chr8:66138532:G:A
66139246	chr8:66139246:C:T
66139476	chr8:66139476:TC:T
66139876	chr8:66139876:C:T
66140160	chr8:66140160:A:G
66140334	chr8:66140334:G:A
66140472	chr8:66140472:T:G
66140590	chr8:66140590:C:T
66140966	chr8:66140966:A:G
66141329	chr8:66141329:C:T
66141474	chr8:66141474:G:A
66141924	chr8:66141924:G:A
66142100	chr8:66142100:C:A
66142326	chr8:66142326:G:A
66142435	chr8:66142435:G:A
66143003	chr8:66143003:TG:T
66143630	chr8:66143630:T:G
66143891	chr8:66143891:G:A
66144269	chr8:66144269:T:C
66144311	chr8:66144311:T:G
66144700	chr8:66144700:G:C
66144701	chr8:66144701:G:A
66145025	chr8:66145025:A:G
66145575	chr8:66145575:G:A
66145635	chr8:66145635:C:T
66145639	chr8:66145639:A:G
66145986	chr8:66145986:G:A
66146315	chr8:66146315:CT:C
66146740	chr8:66146740:T:C
66147018	chr8:66147018:A:G
66147234	chr8:66147234:T:C
66147322	chr8:66147322:T:C
66147501	chr8:66147501:A:G
66147534	chr8:66147534:C:T
66147562	chr8:66147562:C:T
66147688	chr8:66147688:A:G
66147699	chr8:66147699:G:A
66147908	chr8:66147908:A:T
66148226	chr8:66148226:ATAAT:A
66148286	chr8:66148286:A:C
66148386	chr8:66148386:T:C
66148863	chr8:66148863:A:T
66149402	chr8:66149402:A:G
66149812	chr8:66149812:C:T
66149970	chr8:66149970:T:A
66150348	chr8:66150348:G:A
66150807	chr8:66150807:C:G
66151057	chr8:66151057:T:C
66151143	chr8:66151143:T:A
66151294	chr8:66151294:A:G
66151432	chr8:66151432:C:G
66151570	chr8:66151570:A:T
66152274	chr8:66152274:TC:T
66152288	chr8:66152288:CT:C
66152419	chr8:66152419:A:G
66152699	chr8:66152699:C:T
66153040	chr8:66153040:G:A
66153061	chr8:66153061:C:T
66153437	chr8:66153437:A:G
66153539	chr8:66153539:G:C
66153570	chr8:66153570:G:C
66154007	chr8:66154007:T:C
66154277	chr8:66154277:G:A
66154468	chr8:66154468:A:G
66154545	chr8:66154545:C:G
66155113	chr8:66155113:G:A
66155389	chr8:66155389:G:A
66155460	chr8:66155460:G:A
66155896	chr8:66155896:T:C
66156340	chr8:66156340:A:C
66156421	chr8:66156421:G:A
66156427	chr8:66156427:T:G
66156868	chr8:66156868:A:G
66157153	chr8:66157153:T:C
66157294	chr8:66157294:A:G
66157538	chr8:66157538:G:A
66157599	chr8:66157599:G:A
66157662	chr8:66157662:T:C
66157743	chr8:66157743:C:T
66157902	chr8:66157902:G:A
66157920	chr8:66157920:C:T
66157956	chr8:66157956:C:T
66159237	chr8:66159237:G:T
66159241	chr8:66159241:T:C
66159265	chr8:66159265:G:A
66159411	chr8:66159411:A:G
66159486	chr8:66159486:G:A
66159984	chr8:66159984:T:C
66160227	chr8:66160227:A:G
66160792	chr8:66160792:C:T
66161105	chr8:66161105:T:A
66161183	chr8:66161183:A:T
66161694	chr8:66161694:CA:C
66162146	chr8:66162146:C:T
66162599	chr8:66162599:A:G
66162905	chr8:66162905:A:T
66162920	chr8:66162920:A:G
66163310	chr8:66163310:T:C
66163557	chr8:66163557:G:A
66163947	chr8:66163947:G:T
66164358	chr8:66164358:G:A
66164876	chr8:66164876:G:A
66165223	chr8:66165223:G:A
66165501	chr8:66165501:TATTTA:T
66165502	chr8:66165502:AT:A
66165508	chr8:66165508:T:A
66167031	chr8:66167031:A:G
66167533	chr8:66167533:A:G
66167891	chr8:66167891:G:T
66167934	chr8:66167934:G:A
66167950	chr8:66167950:A:G
66168408	chr8:66168408:C:T
66169193	chr8:66169193:G:A
66169232	chr8:66169232:G:A
66169290	chr8:66169290:C:T
66169475	chr8:66169475:T:C
66170016	chr8:66170016:A:G
66170639	chr8:66170639:C:T
66170760	chr8:66170760:A:G
66171040	chr8:66171040:G:A
66171793	chr8:66171793:G:A
66171889	chr8:66171889:C:T
66172009	chr8:66172009:G:A
66172060	chr8:66172060:G:A
66172144	chr8:66172144:T:C
66172170	chr8:66172170:G:A
66172417	chr8:66172417:AC:A
66172845	chr8:66172845:G:A
66172934	chr8:66172934:T:G
66173565	chr8:66173565:G:A
66173629	chr8:66173629:G:A
66174983	chr8:66174983:C:G
66175072	chr8:66175072:A:G
66175529	chr8:66175529:T:G
66175587	chr8:66175587:A:G
66175971	chr8:66175971:A:G
66177607	chr8:66177607:T:A
66177613	chr8:66177613:T:G
66177635	chr8:66177635:T:G
66177755	chr8:66177755:C:T
66178073	chr8:66178073:A:C
66178075	chr8:66178075:C:A
66178318	chr8:66178318:C:T
66178947	chr8:66178947:G:T
66179756	chr8:66179756:G:A
66179841	chr8:66179841:G:A
66180493	chr8:66180493:C:G
66180724	chr8:66180724:T:C
66180813	chr8:66180813:A:G
66181301	chr8:66181301:A:G
66181662	chr8:66181662:GA:G
66181728	chr8:66181728:A:C
66182141	chr8:66182141:A:T
66182306	chr8:66182306:CT:C
66182513	chr8:66182513:C:T
66182645	chr8:66182645:G:A
66182715	chr8:66182715:A:G
66182854	chr8:66182854:G:A
66182989	chr8:66182989:A:G
66183392	chr8:66183392:C:A
66183450	chr8:66183450:C:T
66183731	chr8:66183731:T:C
66183899	chr8:66183899:C:T
66183969	chr8:66183969:T:A
66184148	chr8:66184148:T:A
66184241	chr8:66184241:CTGA:C
66184244	chr8:66184244:A:C
66184341	chr8:66184341:G:A
66184353	chr8:66184353:C:G
66184637	chr8:66184637:C:CT
66184697	chr8:66184697:ATTTTAAT:A
66184890	chr8:66184890:G:A
66184949	chr8:66184949:C:T
66185187	chr8:66185187:T:C
66185227	chr8:66185227:T:C
66185253	chr8:66185253:A:G
66185291	chr8:66185291:T:C
66185349	chr8:66185349:CCT:C
66185437	chr8:66185437:A:G
66185585	chr8:66185585:G:A
66185601	chr8:66185601:T:C
66185643	chr8:66185643:C:T
66185748	chr8:66185748:C:G
66185773	chr8:66185773:C:T
66185895	chr8:66185895:A:G
66186198	chr8:66186198:A:T
66186276	chr8:66186276:C:G
66186457	chr8:66186457:C:G
66186502	chr8:66186502:A:C
66186642	chr8:66186642:A:G
66186742	chr8:66186742:T:C
66186969	chr8:66186969:G:A
66187058	chr8:66187058:G:A
66187864	chr8:66187864:A:G
66187894	chr8:66187894:G:A
66187910	chr8:66187910:C:G
66188300	chr8:66188300:A:C
66188419	chr8:66188419:A:G
66188500	chr8:66188500:T:A
66188900	chr8:66188900:G:C
66188938	chr8:66188938:A:C
66189034	chr8:66189034:C:T
66189477	chr8:66189477:A:C
66191112	chr8:66191112:C:T
66191320	chr8:66191320:T:C
66191368	chr8:66191368:G:C
66191529	chr8:66191529:G:A
66191543	chr8:66191543:T:G
66191717	chr8:66191717:G:A
66192136	chr8:66192136:T:C
66192856	chr8:66192856:G:A
66193139	chr8:66193139:T:C
66193144	chr8:66193144:T:C
66193219	chr8:66193219:T:C
66193411	chr8:66193411:G:A
66193575	chr8:66193575:C:G
66194131	chr8:66194131:T:C
66194157	chr8:66194157:C:G
66195030	chr8:66195030:A:G
66195382	chr8:66195382:CA:C
66195814	chr8:66195814:T:A
66196043	chr8:66196043:T:G
66196136	chr8:66196136:C:T
66196661	chr8:66196661:G:A
66196798	chr8:66196798:C:A
66196990	chr8:66196990:T:C
66197049	chr8:66197049:G:T
66197062	chr8:66197062:A:G
66197354	chr8:66197354:A:T
66197930	chr8:66197930:G:A
66198012	chr8:66198012:C:T
66198210	chr8:66198210:G:A
66198585	chr8:66198585:C:T
66198671	chr8:66198671:G:A
66199054	chr8:66199054:G:A
66199083	chr8:66199083:A:T
66199391	chr8:66199391:C:T
66199398	chr8:66199398:G:A
66200236	chr8:66200236:T:C
66200592	chr8:66200592:A:G
66200630	chr8:66200630:C:T
66200864	chr8:66200864:T:A
66200867	chr8:66200867:C:T
66200892	chr8:66200892:G:A
66201339	chr8:66201339:AAAGAT:A
66201575	chr8:66201575:A:G
66201611	chr8:66201611:A:G
66201704	chr8:66201704:G:A
66201745	chr8:66201745:C:T
66201772	chr8:66201772:G:T
66201805	chr8:66201805:G:A
66201878	chr8:66201878:A:G
66201999	chr8:66201999:A:G
66202014	chr8:66202014:A:T
66202074	chr8:66202074:T:C
66202293	chr8:66202293:T:C
66202320	chr8:66202320:G:C
66202329	chr8:66202329:G:A
66202537	chr8:66202537:C:T
66202951	chr8:66202951:C:T
66203101	chr8:66203101:C:T
66203253	chr8:66203253:C:T
66203379	chr8:66203379:G:A
66203812	chr8:66203812:T:C
66205208	chr8:66205208:A:C
66205430	chr8:66205430:G:A
66205573	chr8:66205573:C:T
66205935	chr8:66205935:A:G
66206073	chr8:66206073:A:C
66207192	chr8:66207192:T:C
66208096	chr8:66208096:A:G
66208247	chr8:66208247:A:G
66208500	chr8:66208500:A:G
66208505	chr8:66208505:G:C
66208536	chr8:66208536:A:G
66208684	chr8:66208684:G:A
66208788	chr8:66208788:A:G
66208952	chr8:66208952:G:A
66209108	chr8:66209108:C:T
66209208	chr8:66209208:C:T
66209379	chr8:66209379:G:A
66210315	chr8:66210315:T:A
66210362	chr8:66210362:C:T
66210973	chr8:66210973:T:G
66211555	chr8:66211555:T:C
66211891	chr8:66211891:G:A
66212184	chr8:66212184:G:A
66212259	chr8:66212259:C:A
66212484	chr8:66212484:G:A
66212714	chr8:66212714:T:C
66212780	chr8:66212780:C:T
66212902	chr8:66212902:C:T
66213301	chr8:66213301:C:T
66213358	chr8:66213358:G:A
66213539	chr8:66213539:G:A
66214168	chr8:66214168:G:A
66214235	chr8:66214235:C:T
66214585	chr8:66214585:A:C
66214977	chr8:66214977:C:T
66215058	chr8:66215058:T:C
66215139	chr8:66215139:A:G
66215166	chr8:66215166:C:T
66215568	chr8:66215568:G:T
66215853	chr8:66215853:G:A
66216278	chr8:66216278:G:A
66216387	chr8:66216387:G:A
66216551	chr8:66216551:G:A
66216771	chr8:66216771:C:T
66217147	chr8:66217147:T:C
66217184	chr8:66217184:T:C
66217554	chr8:66217554:G:T
66217555	chr8:66217555:T:C
66218764	chr8:66218764:C:T
66218916	chr8:66218916:T:C
66219170	chr8:66219170:A:G
66219308	chr8:66219308:C:T
66219990	chr8:66219990:T:C
66220512	chr8:66220512:A:G
66220635	chr8:66220635:G:A
66220714	chr8:66220714:T:C
66220814	chr8:66220814:G:A
66220851	chr8:66220851:T:C
66220886	chr8:66220886:C:T
66221173	chr8:66221173:A:G
66221245	chr8:66221245:G:A
66221391	chr8:66221391:C:T
66221463	chr8:66221463:C:T
66222103	chr8:66222103:T:C
66222422	chr8:66222422:C:T
66222427	chr8:66222427:A:G
66222561	chr8:66222561:G:A
66223041	chr8:66223041:G:A
66223396	chr8:66223396:G:C
66223436	chr8:66223436:G:A
66223481	chr8:66223481:T:G
66223557	chr8:66223557:C:A
66223781	chr8:66223781:C:T
66224186	chr8:66224186:G:A
66224203	chr8:66224203:A:G
66224561	chr8:66224561:A:G
66224780	chr8:66224780:T:C
66224854	chr8:66224854:A:C
66225377	chr8:66225377:A:G
66225382	chr8:66225382:G:A
66225530	chr8:66225530:A:G
66225675	chr8:66225675:C:T
66225701	chr8:66225701:A:C
66225705	chr8:66225705:G:T
66225815	chr8:66225815:C:G
66226096	chr8:66226096:T:C
66226218	chr8:66226218:A:G
66227072	chr8:66227072:C:T
66227184	chr8:66227184:A:G
66227230	chr8:66227230:C:T
66227244	chr8:66227244:T:C
66228162	chr8:66228162:G:A
66228174	chr8:66228174:C:G
66228212	chr8:66228212:A:T
66228226	chr8:66228226:A:G
66228308	chr8:66228308:C:T
66228365	chr8:66228365:C:T
66228382	chr8:66228382:T:C
66228547	chr8:66228547:C:T
66228635	chr8:66228635:T:A
66229027	chr8:66229027:C:T
66229122	chr8:66229122:C:T
66229376	chr8:66229376:G:A
66229482	chr8:66229482:G:A
66229557	chr8:66229557:A:G
66229998	chr8:66229998:C:T
66231083	chr8:66231083:A:G
66231275	chr8:66231275:C:A
66231357	chr8:66231357:C:T
66231898	chr8:66231898:C:T
66232099	chr8:66232099:G:A
66232208	chr8:66232208:A:G
66232425	chr8:66232425:C:G
66232793	chr8:66232793:C:T
66233283	chr8:66233283:C:G
66233390	chr8:66233390:C:A
66233449	chr8:66233449:A:G
66233456	chr8:66233456:G:T
66233553	chr8:66233553:T:C
66233708	chr8:66233708:C:T
66233945	chr8:66233945:G:A
66234112	chr8:66234112:G:C
66234187	chr8:66234187:G:A
66234960	chr8:66234960:A:C
66235147	chr8:66235147:T:C
66235155	chr8:66235155:C:T
66235199	chr8:66235199:T:C
66235383	chr8:66235383:C:G
66235782	chr8:66235782:A:G
66236310	chr8:66236310:C:T
66236857	chr8:66236857:T:C
66237336	chr8:66237336:G:A
66237421	chr8:66237421:AAGCCAGGTGCGGAGT:A
66237499	chr8:66237499:G:A
66237745	chr8:66237745:C:T
66238153	chr8:66238153:C:A
66238186	chr8:66238186:G:C
66238394	chr8:66238394:C:T
66238512	chr8:66238512:T:C
66238930	chr8:66238930:G:A
66239526	chr8:66239526:A:G
66239578	chr8:66239578:T:C
66239730	chr8:66239730:C:T
66239984	chr8:66239984:T:G
66240032	chr8:66240032:A:G
66240592	chr8:66240592:G:A
66240736	chr8:66240736:T:A
66240763	chr8:66240763:A:G
66241100	chr8:66241100:C:T
66241226	chr8:66241226:C:T
66241507	chr8:66241507:G:A
66242244	chr8:66242244:C:T
66242370	chr8:66242370:T:C
66242434	chr8:66242434:C:T
66242575	chr8:66242575:T:A
66242786	chr8:66242786:A:T
66242980	chr8:66242980:C:T
66243072	chr8:66243072:T:C
66243132	chr8:66243132:C:G
66243354	chr8:66243354:AC:A
66243597	chr8:66243597:G:C
66243683	chr8:66243683:G:A
66244285	chr8:66244285:T:C
66244358	chr8:66244358:A:C
66244798	chr8:66244798:A:G
66244872	chr8:66244872:T:C
66245088	chr8:66245088:T:C
66245385	chr8:66245385:T:C
66245795	chr8:66245795:T:C
66246618	chr8:66246618:A:G
66246826	chr8:66246826:A:G
66247348	chr8:66247348:G:A
66247590	chr8:66247590:TTA:T
66247595	chr8:66247595:T:A
66247920	chr8:66247920:G:T
66248133	chr8:66248133:G:A
66248336	chr8:66248336:T:C
66248676	chr8:66248676:T:C
66248776	chr8:66248776:G:A
66249201	chr8:66249201:G:A
66249210	chr8:66249210:A:G
66249261	chr8:66249261:A:G
66249381	chr8:66249381:C:T
66249423	chr8:66249423:T:C
66249831	chr8:66249831:A:G
66249993	chr8:66249993:T:C
66250009	chr8:66250009:G:A
66250076	chr8:66250076:C:A
66250129	chr8:66250129:G:C
66250878	chr8:66250878:T:A
66251037	chr8:66251037:T:A
66251218	chr8:66251218:T:G
66251491	chr8:66251491:C:T
66251585	chr8:66251585:G:T
66251802	chr8:66251802:T:C
66252212	chr8:66252212:G:A
66252853	chr8:66252853:C:T
66252890	chr8:66252890:A:G
66252907	chr8:66252907:T:C
66253533	chr8:66253533:T:C
66253840	chr8:66253840:G:A
66254028	chr8:66254028:G:C
66254103	chr8:66254103:G:A
66254378	chr8:66254378:T:C
66254828	chr8:66254828:G:C
66255281	chr8:66255281:C:T
66255359	chr8:66255359:T:C
66256112	chr8:66256112:G:A
66256130	chr8:66256130:A:T
66256191	chr8:66256191:T:C
66256625	chr8:66256625:C:T
66256738	chr8:66256738:C:T
66256869	chr8:66256869:G:A
66257116	chr8:66257116:G:T
66257213	chr8:66257213:A:G
66257682	chr8:66257682:A:C
66257827	chr8:66257827:T:G
66257884	chr8:66257884:A:T
66258143	chr8:66258143:G:A
66258168	chr8:66258168:C:T
66258812	chr8:66258812:T:C
66259213	chr8:66259213:T:C
66259274	chr8:66259274:T:C
66259285	chr8:66259285:C:T
66259472	chr8:66259472:C:T
66259727	chr8:66259727:T:C
66260305	chr8:66260305:T:C
66260326	chr8:66260326:T:G
66260714	chr8:66260714:T:A
66261434	chr8:66261434:A:G
66262044	chr8:66262044:T:C
66262070	chr8:66262070:G:A
66262262	chr8:66262262:A:G
66262331	chr8:66262331:A:T
66262386	chr8:66262386:T:C
66262476	chr8:66262476:TC:T
66262882	chr8:66262882:G:A
66262997	chr8:66262997:C:A
66263423	chr8:66263423:C:T
66263425	chr8:66263425:G:A
66263475	chr8:66263475:C:A
66264314	chr8:66264314:C:T
66264322	chr8:66264322:T:C
66264827	chr8:66264827:C:T
66265141	chr8:66265141:G:C
66265233	chr8:66265233:C:T
66265888	chr8:66265888:CA:C
66267073	chr8:66267073:T:A
66267153	chr8:66267153:G:T
66267191	chr8:66267191:C:T
66267936	chr8:66267936:C:A
66268003	chr8:66268003:T:C
66268148	chr8:66268148:A:T
66268161	chr8:66268161:C:T
66268218	chr8:66268218:G:A
66268363	chr8:66268363:G:A
66268492	chr8:66268492:C:T
66268560	chr8:66268560:C:T
66268661	chr8:66268661:A:C
66268899	chr8:66268899:T:G
66269666	chr8:66269666:G:A
66269707	chr8:66269707:C:T
66269995	chr8:66269995:T:C
66269997	chr8:66269997:T:C
66270030	chr8:66270030:T:C
66270158	chr8:66270158:C:T
66270206	chr8:66270206:C:T
66270337	chr8:66270337:T:C
66270404	chr8:66270404:G:A
66270480	chr8:66270480:T:G
66270587	chr8:66270587:C:T
66270652	chr8:66270652:ATTGT:A
66270807	chr8:66270807:T:C
66270928	chr8:66270928:G:A
66270983	chr8:66270983:T:C
66270984	chr8:66270984:G:A
66271113	chr8:66271113:C:T
66271152	chr8:66271152:T:C
66271221	chr8:66271221:C:T
66271338	chr8:66271338:G:T
66271926	chr8:66271926:T:C
66272038	chr8:66272038:C:T
66272559	chr8:66272559:A:G
66273114	chr8:66273114:G:A
66273517	chr8:66273517:T:C
66273665	chr8:66273665:A:G
66273679	chr8:66273679:G:A
66274146	chr8:66274146:C:T
66274307	chr8:66274307:T:C
66274580	chr8:66274580:C:T
66275009	chr8:66275009:A:G
66275204	chr8:66275204:G:A
66275700	chr8:66275700:T:C
66275710	chr8:66275710:A:G
66276046	chr8:66276046:A:G
66276138	chr8:66276138:C:T
66276486	chr8:66276486:G:A
66276648	chr8:66276648:C:T
66276765	chr8:66276765:T:G
66277331	chr8:66277331:C:G
66277348	chr8:66277348:C:T
66277369	chr8:66277369:C:A
66277542	chr8:66277542:C:A
66277971	chr8:66277971:C:T
66278332	chr8:66278332:A:G
66278612	chr8:66278612:A:C
66278803	chr8:66278803:G:A
66278859	chr8:66278859:G:A
66279097	chr8:66279097:C:T
66279264	chr8:66279264:G:A
66279415	chr8:66279415:T:C
66279469	chr8:66279469:G:A
66279554	chr8:66279554:C:T
66279766	chr8:66279766:C:T
66279830	chr8:66279830:C:T
66279854	chr8:66279854:C:T
66279984	chr8:66279984:C:T
66280100	chr8:66280100:T:A
66280144	chr8:66280144:T:C
66280163	chr8:66280163:C:A
66280407	chr8:66280407:G:A
66281064	chr8:66281064:C:T
66281171	chr8:66281171:G:A
66281297	chr8:66281297:C:T
66281360	chr8:66281360:C:T
66281473	chr8:66281473:T:C
66281633	chr8:66281633:C:T
66281822	chr8:66281822:C:T
66281900	chr8:66281900:T:C
66282320	chr8:66282320:G:A
66282383	chr8:66282383:A:T
66282533	chr8:66282533:G:A
66282662	chr8:66282662:C:A
66282664	chr8:66282664:A:G
66282967	chr8:66282967:C:T
66283468	chr8:66283468:G:A
66283818	chr8:66283818:C:T
66284145	chr8:66284145:A:G
66284550	chr8:66284550:A:G
66284565	chr8:66284565:C:G
66284577	chr8:66284577:A:G
66284581	chr8:66284581:T:C
66284635	chr8:66284635:T:C
66284858	chr8:66284858:G:A
66285092	chr8:66285092:T:C
66285097	chr8:66285097:G:A
66285106	chr8:66285106:T:G
66285259	chr8:66285259:ACACACACACG:A
66285348	chr8:66285348:C:A
66285660	chr8:66285660:T:A
66286059	chr8:66286059:C:T
66286223	chr8:66286223:T:C
66286262	chr8:66286262:A:G
66286609	chr8:66286609:G:A
66286857	chr8:66286857:G:A
66286909	chr8:66286909:C:T
66286988	chr8:66286988:G:C
66287369	chr8:66287369:G:A
66287450	chr8:66287450:TG:T
66288332	chr8:66288332:A:G
66288410	chr8:66288410:C:T
66288419	chr8:66288419:C:T
66288637	chr8:66288637:G:A
66288849	chr8:66288849:A:C
66288878	chr8:66288878:T:C
66289064	chr8:66289064:G:A
66289170	chr8:66289170:A:G
66290022	chr8:66290022:A:G
66290378	chr8:66290378:T:C
66290398	chr8:66290398:G:A
66290552	chr8:66290552:G:A
66290756	chr8:66290756:G:A
66290833	chr8:66290833:C:A
66291031	chr8:66291031:T:C
66291085	chr8:66291085:T:C
66291301	chr8:66291301:G:A
66291306	chr8:66291306:G:A
66291432	chr8:66291432:G:C
66291501	chr8:66291501:G:C
66291723	chr8:66291723:CA:C
66291777	chr8:66291777:C:G
66292089	chr8:66292089:G:A
66292141	chr8:66292141:C:T
66292265	chr8:66292265:C:G
66292331	chr8:66292331:A:C
66292512	chr8:66292512:G:C
66292828	chr8:66292828:C:G
66292908	chr8:66292908:C:T
66293006	chr8:66293006:A:C
66294042	chr8:66294042:C:T
66294069	chr8:66294069:G:A
66294095	chr8:66294095:T:G
66294203	chr8:66294203:A:G
66294272	chr8:66294272:C:T
66294723	chr8:66294723:G:C
66294735	chr8:66294735:T:G
66294753	chr8:66294753:G:A
66294855	chr8:66294855:C:T
66294889	chr8:66294889:G:A
66295547	chr8:66295547:A:G
66295712	chr8:66295712:C:T
66296017	chr8:66296017:A:G
66296072	chr8:66296072:T:A
66296245	chr8:66296245:A:G
66296255	chr8:66296255:T:C
66296323	chr8:66296323:G:A
66296438	chr8:66296438:A:G
66297179	chr8:66297179:G:A
66297302	chr8:66297302:G:A
66297589	chr8:66297589:G:A
66297600	chr8:66297600:G:GA
66297604	chr8:66297604:T:C
66297719	chr8:66297719:T:C
66298500	chr8:66298500:C:T
66298553	chr8:66298553:G:A
66298941	chr8:66298941:G:A
66298996	chr8:66298996:CT:C
66299003	chr8:66299003:A:C
66299067	chr8:66299067:A:G
66299124	chr8:66299124:A:G
66299409	chr8:66299409:T:C
66299906	chr8:66299906:A:G
66300010	chr8:66300010:G:A
66300244	chr8:66300244:A:G
66300260	chr8:66300260:C:A
66300466	chr8:66300466:G:T
66300914	chr8:66300914:T:C
66301105	chr8:66301105:A:G
66301167	chr8:66301167:T:C
66301332	chr8:66301332:C:CA
66301341	chr8:66301341:A:G
66301479	chr8:66301479:T:C
66302413	chr8:66302413:G:A
66302718	chr8:66302718:C:A
66302750	chr8:66302750:A:C
66302844	chr8:66302844:T:C
66302920	chr8:66302920:G:T
66303358	chr8:66303358:C:G
66303841	chr8:66303841:C:T
66304127	chr8:66304127:C:T
66304187	chr8:66304187:C:T
66304390	chr8:66304390:C:A
66304502	chr8:66304502:T:C
66304626	chr8:66304626:C:T
66304636	chr8:66304636:A:G
66305273	chr8:66305273:G:T
66305450	chr8:66305450:G:A
66305589	chr8:66305589:C:T
66305981	chr8:66305981:T:C
66306022	chr8:66306022:C:T
66306277	chr8:66306277:C:T
66306312	chr8:66306312:C:T
66306536	chr8:66306536:G:C
66306537	chr8:66306537:A:G
66306594	chr8:66306594:A:T
66306605	chr8:66306605:G:A
66307030	chr8:66307030:G:A
66307101	chr8:66307101:A:C
66307402	chr8:66307402:A:G
66307445	chr8:66307445:T:C
66307493	chr8:66307493:C:T
66308032	chr8:66308032:G:T
66308151	chr8:66308151:A:C
66308406	chr8:66308406:C:T
66308731	chr8:66308731:T:C
66308761	chr8:66308761:C:T
66309142	chr8:66309142:G:C
66309147	chr8:66309147:C:T
66309199	chr8:66309199:C:T
66309379	chr8:66309379:G:A
66309463	chr8:66309463:T:TG
66309828	chr8:66309828:C:T
66309895	chr8:66309895:T:C
66310299	chr8:66310299:T:A
66310303	chr8:66310303:C:T
66310815	chr8:66310815:TTTC:T
66310862	chr8:66310862:A:G
66311191	chr8:66311191:C:T
66311257	chr8:66311257:A:G
66311341	chr8:66311341:G:A
66311416	chr8:66311416:T:C
66311556	chr8:66311556:T:C
66311590	chr8:66311590:A:G
66311831	chr8:66311831:C:G
66311836	chr8:66311836:C:T
66312032	chr8:66312032:T:A
66312335	chr8:66312335:T:C
66312360	chr8:66312360:A:T
66312480	chr8:66312480:T:C
66312648	chr8:66312648:G:A
66312776	chr8:66312776:A:G
66312910	chr8:66312910:A:G
66313016	chr8:66313016:C:T
66313108	chr8:66313108:T:C
66313165	chr8:66313165:G:A
66313326	chr8:66313326:A:G
66313482	chr8:66313482:T:C
66313730	chr8:66313730:C:T
66314080	chr8:66314080:G:T
66314178	chr8:66314178:T:G
66314384	chr8:66314384:C:CTG
66314488	chr8:66314488:G:A
66314574	chr8:66314574:T:C
66314837	chr8:66314837:A:T
66314842	chr8:66314842:A:G
66314921	chr8:66314921:A:G
66315200	chr8:66315200:G:C
66315309	chr8:66315309:G:T
66315604	chr8:66315604:T:A
66315621	chr8:66315621:A:AGC
66315623	chr8:66315623:T:TAATAAA
66315627	chr8:66315627:T:G
66316147	chr8:66316147:A:C
66316209	chr8:66316209:G:A
66316732	chr8:66316732:C:T
66316889	chr8:66316889:A:G
66316966	chr8:66316966:T:C
66317120	chr8:66317120:G:A
66317151	chr8:66317151:G:A
66317361	chr8:66317361:A:T
66317424	chr8:66317424:A:C
66317435	chr8:66317435:C:A
66317909	chr8:66317909:G:A
66317979	chr8:66317979:A:G
66318026	chr8:66318026:A:G
66318126	chr8:66318126:G:A
66318254	chr8:66318254:G:A
66318391	chr8:66318391:C:T
66318416	chr8:66318416:G:C
66318438	chr8:66318438:C:G
66318545	chr8:66318545:AG:A
66318549	chr8:66318549:G:A
66318571	chr8:66318571:C:T
66318660	chr8:66318660:T:C
66318702	chr8:66318702:G:A
66318756	chr8:66318756:A:C
66318975	chr8:66318975:G:A
66319051	chr8:66319051:T:C
66319172	chr8:66319172:G:A
66319340	chr8:66319340:G:A
66319387	chr8:66319387:T:C
66319437	chr8:66319437:C:T
66319961	chr8:66319961:T:C
66320001	chr8:66320001:A:G
66320103	chr8:66320103:A:C
66320241	chr8:66320241:C:T
66320283	chr8:66320283:G:A
66320355	chr8:66320355:G:A
66320459	chr8:66320459:T:A
66320460	chr8:66320460:C:A
66320645	chr8:66320645:G:A
66320701	chr8:66320701:G:A
66321320	chr8:66321320:G:A
66321525	chr8:66321525:G:A
66321559	chr8:66321559:A:G
66321567	chr8:66321567:C:T
66321937	chr8:66321937:C:T
66322031	chr8:66322031:C:T
66322040	chr8:66322040:C:G
66322045	chr8:66322045:T:C
66322119	chr8:66322119:C:A
66322190	chr8:66322190:C:T
66322352	chr8:66322352:T:C
66322551	chr8:66322551:T:C
66322569	chr8:66322569:A:G
66322953	chr8:66322953:A:T
66322990	chr8:66322990:A:G
66323050	chr8:66323050:G:A
66323070	chr8:66323070:C:T
66323195	chr8:66323195:C:T
66323428	chr8:66323428:G:A
66323477	chr8:66323477:G:C
66323490	chr8:66323490:A:C
66323541	chr8:66323541:G:A
66324191	chr8:66324191:A:G
66324401	chr8:66324401:A:T
66324743	chr8:66324743:A:G
66324827	chr8:66324827:T:C
66324830	chr8:66324830:A:C
66324987	chr8:66324987:G:A
66325540	chr8:66325540:A:G
66325623	chr8:66325623:T:A
66325662	chr8:66325662:G:A
66325750	chr8:66325750:C:T
66325861	chr8:66325861:A:G
66326047	chr8:66326047:C:T
66326272	chr8:66326272:C:T
66326396	chr8:66326396:C:A
66326508	chr8:66326508:T:C
66327439	chr8:66327439:A:C
66327559	chr8:66327559:G:A
66327622	chr8:66327622:A:G
66327698	chr8:66327698:G:C
66327993	chr8:66327993:A:G
66328354	chr8:66328354:G:C
66328694	chr8:66328694:G:A
66328939	chr8:66328939:G:A
66328990	chr8:66328990:T:C
66328997	chr8:66328997:T:C
66329370	chr8:66329370:G:T
66329515	chr8:66329515:G:A
66329873	chr8:66329873:C:T
66330419	chr8:66330419:G:A
66330520	chr8:66330520:A:C
66330631	chr8:66330631:T:C
66330652	chr8:66330652:C:T
66330737	chr8:66330737:T:A
66330899	chr8:66330899:G:A
66331025	chr8:66331025:T:C
66331317	chr8:66331317:G:A
66331431	chr8:66331431:A:G
66331490	chr8:66331490:G:A
66331969	chr8:66331969:G:A
66332146	chr8:66332146:T:C
66332528	chr8:66332528:C:T
66332719	chr8:66332719:T:C
66332787	chr8:66332787:T:C
66332932	chr8:66332932:C:T
66333149	chr8:66333149:A:T
66333265	chr8:66333265:C:T
66333613	chr8:66333613:G:A
66333917	chr8:66333917:C:T
66334585	chr8:66334585:A:G
66334658	chr8:66334658:C:T
66335059	chr8:66335059:C:T
66336047	chr8:66336047:G:A
66336592	chr8:66336592:A:G
66336779	chr8:66336779:G:A
66336870	chr8:66336870:C:T
66336977	chr8:66336977:T:C
66337161	chr8:66337161:C:T
66337441	chr8:66337441:C:T
66338098	chr8:66338098:T:C
66338210	chr8:66338210:C:T
66338221	chr8:66338221:T:C
66338405	chr8:66338405:T:C
66338701	chr8:66338701:A:G
66338799	chr8:66338799:C:T
66338951	chr8:66338951:G:A
66339307	chr8:66339307:G:A
66339396	chr8:66339396:G:A
66339788	chr8:66339788:C:A
66339827	chr8:66339827:G:A
66340065	chr8:66340065:T:C
66340348	chr8:66340348:G:A
66340358	chr8:66340358:A:T
66340387	chr8:66340387:T:C
66340581	chr8:66340581:T:C
66340830	chr8:66340830:G:C
66340838	chr8:66340838:T:G
66340866	chr8:66340866:T:C
66340957	chr8:66340957:A:T
66341067	chr8:66341067:ATAG:A
66341198	chr8:66341198:C:G
66341225	chr8:66341225:T:C
66341246	chr8:66341246:A:G
66341287	chr8:66341287:T:C
66341344	chr8:66341344:G:A
66341573	chr8:66341573:C:T
66341619	chr8:66341619:T:A
66341857	chr8:66341857:A:G
66342182	chr8:66342182:TA:T
66342303	chr8:66342303:T:C
66342488	chr8:66342488:C:T
66342660	chr8:66342660:G:A
66342934	chr8:66342934:T:C
66343258	chr8:66343258:C:T
66343262	chr8:66343262:A:C
66343281	chr8:66343281:T:C
66343371	chr8:66343371:G:A
66343782	chr8:66343782:T:C
66343967	chr8:66343967:A:ACAAAG
66343999	chr8:66343999:C:T
66344000	chr8:66344000:C:A
66344494	chr8:66344494:A:G
66344794	chr8:66344794:G:A
66344939	chr8:66344939:G:A
66345140	chr8:66345140:T:C
66345268	chr8:66345268:C:T
66345440	chr8:66345440:A:G
66345545	chr8:66345545:G:C
66345563	chr8:66345563:T:C
66345999	chr8:66345999:C:A
66346124	chr8:66346124:G:A
66346333	chr8:66346333:C:A
66346505	chr8:66346505:T:C
66346657	chr8:66346657:A:T
66346783	chr8:66346783:C:T
66346841	chr8:66346841:G:A
66346876	chr8:66346876:C:T
66346881	chr8:66346881:A:G
66347014	chr8:66347014:T:C
66347072	chr8:66347072:C:G
66347497	chr8:66347497:GTTTAACTGACCTTACTTAACTACTTC:G
66347527	chr8:66347527:TG:T
66347918	chr8:66347918:C:T
66348150	chr8:66348150:CTT:C
66348156	chr8:66348156:T:C
66348201	chr8:66348201:A:G
66348237	chr8:66348237:A:G
66348395	chr8:66348395:A:G
66348779	chr8:66348779:T:C
66348838	chr8:66348838:G:A
66348940	chr8:66348940:C:G
66349116	chr8:66349116:T:G
66349718	chr8:66349718:AG:A
66349772	chr8:66349772:T:C
66349904	chr8:66349904:G:A
66350210	chr8:66350210:T:C
66350330	chr8:66350330:A:G
66350410	chr8:66350410:G:A
66350484	chr8:66350484:G:A
66350498	chr8:66350498:T:C
66351067	chr8:66351067:A:G
66351093	chr8:66351093:C:T
66351195	chr8:66351195:A:G
66351205	chr8:66351205:TGAG:T
66351455	chr8:66351455:T:C
66351699	chr8:66351699:A:G
66351942	chr8:66351942:G:GC
66352291	chr8:66352291:G:A
66352856	chr8:66352856:C:A
66353335	chr8:66353335:A:T
66354857	chr8:66354857:A:G
66355129	chr8:66355129:G:C
66355332	chr8:66355332:C:T
66356015	chr8:66356015:G:A
66356048	chr8:66356048:T:A
66356162	chr8:66356162:G:A
66356179	chr8:66356179:G:A
66356303	chr8:66356303:CT:C
66356434	chr8:66356434:AG:A
66357101	chr8:66357101:T:C
66357222	chr8:66357222:T:G
66357807	chr8:66357807:A:T
66357941	chr8:66357941:T:C
66357984	chr8:66357984:C:T
66358029	chr8:66358029:C:T
66358053	chr8:66358053:G:A
66358248	chr8:66358248:C:T
66358270	chr8:66358270:G:A
66358431	chr8:66358431:G:A
66358933	chr8:66358933:C:CA
66358973	chr8:66358973:G:A
66359379	chr8:66359379:T:A
66359455	chr8:66359455:C:T
66359513	chr8:66359513:T:C
66359576	chr8:66359576:C:T
66359616	chr8:66359616:G:A
66360585	chr8:66360585:C:T
66360646	chr8:66360646:C:T
66361561	chr8:66361561:C:T
66361799	chr8:66361799:T:C
66361812	chr8:66361812:G:A
66362216	chr8:66362216:T:C
66362344	chr8:66362344:T:C
66362588	chr8:66362588:A:T
66362740	chr8:66362740:CTA:C
66362988	chr8:66362988:G:A
66363241	chr8:66363241:G:T
66364245	chr8:66364245:T:C
66364273	chr8:66364273:A:G
66364663	chr8:66364663:A:G
66365069	chr8:66365069:G:A
66365070	chr8:66365070:A:T
66365104	chr8:66365104:T:C
66365405	chr8:66365405:G:A
66365632	chr8:66365632:A:G
66365660	chr8:66365660:G:A
66365750	chr8:66365750:C:A
66366301	chr8:66366301:G:C
66366641	chr8:66366641:C:T
66366934	chr8:66366934:T:TA
66366951	chr8:66366951:T:C
66367178	chr8:66367178:C:T
66367249	chr8:66367249:C:T
66367565	chr8:66367565:T:C
66367840	chr8:66367840:T:A
66368552	chr8:66368552:C:T
66368928	chr8:66368928:T:C
66369484	chr8:66369484:G:T
66369836	chr8:66369836:C:T
66369888	chr8:66369888:C:A
66369973	chr8:66369973:A:G
66370113	chr8:66370113:A:G
66370341	chr8:66370341:A:G
66370352	chr8:66370352:A:T
66370635	chr8:66370635:C:T
66370828	chr8:66370828:C:A
66371820	chr8:66371820:C:T
66371883	chr8:66371883:A:G
66372224	chr8:66372224:T:A
66372890	chr8:66372890:T:A
66373152	chr8:66373152:G:A
66373174	chr8:66373174:C:T
66373476	chr8:66373476:C:T
66373840	chr8:66373840:C:A
66374084	chr8:66374084:T:A
66374086	chr8:66374086:AAT:A
66374419	chr8:66374419:A:T
66374491	chr8:66374491:T:C
66375192	chr8:66375192:T:C
66375699	chr8:66375699:TC:T
66375886	chr8:66375886:C:T
66375910	chr8:66375910:C:T
66376059	chr8:66376059:G:C
66376527	chr8:66376527:G:A
66376751	chr8:66376751:C:T
66376922	chr8:66376922:A:G
66377643	chr8:66377643:G:A
66378292	chr8:66378292:G:A
66378738	chr8:66378738:C:T
66379364	chr8:66379364:G:T
66379554	chr8:66379554:T:G
66379670	chr8:66379670:T:C
66379711	chr8:66379711:C:T
66379882	chr8:66379882:T:C
66380193	chr8:66380193:C:T
66380194	chr8:66380194:G:A
66380481	chr8:66380481:T:C
66381071	chr8:66381071:A:G
66381525	chr8:66381525:GA:G
66381851	chr8:66381851:G:A
66381972	chr8:66381972:T:C
66382197	chr8:66382197:C:T
66382326	chr8:66382326:G:A
66382557	chr8:66382557:G:T
66382578	chr8:66382578:T:C
66383061	chr8:66383061:A:C
66383191	chr8:66383191:C:T
66383246	chr8:66383246:T:C
66383327	chr8:66383327:C:T
66383848	chr8:66383848:G:A
66384164	chr8:66384164:G:C
66384856	chr8:66384856:C:T
66384937	chr8:66384937:C:T
66385558	chr8:66385558:T:G
66385733	chr8:66385733:C:T
66385755	chr8:66385755:T:C
66386050	chr8:66386050:C:T
66386145	chr8:66386145:G:A
66386550	chr8:66386550:G:A
66386826	chr8:66386826:T:C
66386909	chr8:66386909:T:C
66387508	chr8:66387508:G:A
66387687	chr8:66387687:G:C
66387837	chr8:66387837:A:G
66387957	chr8:66387957:T:A
66388619	chr8:66388619:T:C
66388713	chr8:66388713:A:G
66388791	chr8:66388791:A:G
66389246	chr8:66389246:G:A
66389590	chr8:66389590:C:A
66389714	chr8:66389714:G:A
66390193	chr8:66390193:T:C
66390449	chr8:66390449:G:C
66390723	chr8:66390723:A:T
66391080	chr8:66391080:G:A
66391295	chr8:66391295:T:A
66391579	chr8:66391579:G:T
66391594	chr8:66391594:C:T
66391848	chr8:66391848:T:C
66391972	chr8:66391972:G:A
66391988	chr8:66391988:T:C
66392521	chr8:66392521:G:T
66392546	chr8:66392546:T:C
66392843	chr8:66392843:G:A
66392999	chr8:66392999:G:A
66393005	chr8:66393005:C:T
66393299	chr8:66393299:C:T
66393366	chr8:66393366:A:G
66393392	chr8:66393392:C:T
66393427	chr8:66393427:T:C
66393473	chr8:66393473:G:C
66393582	chr8:66393582:T:G
66393916	chr8:66393916:C:CA
66394483	chr8:66394483:A:G
66394629	chr8:66394629:A:G
66394916	chr8:66394916:G:A
66394926	chr8:66394926:A:G
66394982	chr8:66394982:C:T
66395029	chr8:66395029:A:G
66395483	chr8:66395483:A:C
66395616	chr8:66395616:C:T
66395779	chr8:66395779:C:T
66396391	chr8:66396391:GACTT:G
66396557	chr8:66396557:T:C
66396792	chr8:66396792:G:A
66396893	chr8:66396893:G:T
66397140	chr8:66397140:T:A
66397202	chr8:66397202:C:T
66397282	chr8:66397282:C:T
66397295	chr8:66397295:C:A
66397725	chr8:66397725:A:T
66398526	chr8:66398526:A:G
66399066	chr8:66399066:T:C
66399169	chr8:66399169:C:A
66399242	chr8:66399242:G:A
66399293	chr8:66399293:C:T
66399835	chr8:66399835:G:A
66399836	chr8:66399836:C:A
66400113	chr8:66400113:G:A
66400354	chr8:66400354:T:C
66400382	chr8:66400382:G:T
66400668	chr8:66400668:G:A
66401036	chr8:66401036:A:G
66401164	chr8:66401164:T:C
66401322	chr8:66401322:C:T
66401345	chr8:66401345:T:C
66401656	chr8:66401656:A:C
66401696	chr8:66401696:A:G
66402538	chr8:66402538:C:A
66403060	chr8:66403060:C:G
66403437	chr8:66403437:G:A
66403504	chr8:66403504:T:C
66403725	chr8:66403725:G:A
66404072	chr8:66404072:G:C
66404538	chr8:66404538:T:C
66404543	chr8:66404543:T:C
66404841	chr8:66404841:G:A
66405260	chr8:66405260:C:T
66405287	chr8:66405287:G:A
66405727	chr8:66405727:G:A
66405757	chr8:66405757:G:T
66406026	chr8:66406026:T:C
66406135	chr8:66406135:G:A
66406414	chr8:66406414:G:A
66406941	chr8:66406941:G:A
66407641	chr8:66407641:C:T
66408129	chr8:66408129:A:G
66408224	chr8:66408224:T:C
66408823	chr8:66408823:G:A
66409093	chr8:66409093:T:C
66409429	chr8:66409429:C:T
66410251	chr8:66410251:A:G
66410338	chr8:66410338:C:T
66410522	chr8:66410522:C:T
66410644	chr8:66410644:A:G
66410662	chr8:66410662:C:T
66410890	chr8:66410890:A:G
66411181	chr8:66411181:G:T
66411339	chr8:66411339:A:C
66411489	chr8:66411489:G:C
66411934	chr8:66411934:C:G
66412082	chr8:66412082:A:T
66412633	chr8:66412633:A:T
66412767	chr8:66412767:A:G
66412873	chr8:66412873:TTTTTA:T
66413023	chr8:66413023:G:A
66413106	chr8:66413106:C:A
66413259	chr8:66413259:A:G
66413324	chr8:66413324:G:A
66413374	chr8:66413374:C:T
66414037	chr8:66414037:C:T
66414192	chr8:66414192:T:C
66414365	chr8:66414365:GT:G
66414776	chr8:66414776:C:A
66415968	chr8:66415968:C:T
66416013	chr8:66416013:G:A
66416147	chr8:66416147:GGAAGGAAGGAAGGAAA:G
66416179	chr8:66416179:G:A
66416253	chr8:66416253:G:C
66416297	chr8:66416297:A:G
66416394	chr8:66416394:G:A
66416613	chr8:66416613:CA:C
66416873	chr8:66416873:G:A
66417060	chr8:66417060:T:C
66418110	chr8:66418110:G:A
66418736	chr8:66418736:C:T
66419070	chr8:66419070:AG:A
66419485	chr8:66419485:C:T
66419630	chr8:66419630:TG:T
66420016	chr8:66420016:C:T
66420876	chr8:66420876:C:A
66420889	chr8:66420889:C:G
66420993	chr8:66420993:C:T
66421758	chr8:66421758:G:C
66421864	chr8:66421864:A:C
66422480	chr8:66422480:AAATTAAAATGT:A
66422562	chr8:66422562:A:C
66422848	chr8:66422848:A:G
66422869	chr8:66422869:G:A
66422957	chr8:66422957:A:T
66423160	chr8:66423160:C:A
66423193	chr8:66423193:G:A
66423399	chr8:66423399:A:G
66423529	chr8:66423529:G:T
66423538	chr8:66423538:G:A
66423546	chr8:66423546:T:A
66423580	chr8:66423580:G:A
66423929	chr8:66423929:ATCT:A
66424147	chr8:66424147:C:T
66424371	chr8:66424371:A:G
66424403	chr8:66424403:G:A
66424982	chr8:66424982:G:A
66425017	chr8:66425017:T:C
66425100	chr8:66425100:C:A
66425205	chr8:66425205:G:A
66425923	chr8:66425923:G:C
66426072	chr8:66426072:G:A
66426478	chr8:66426478:C:T
66426772	chr8:66426772:A:G
66427257	chr8:66427257:A:C
66428022	chr8:66428022:C:G
66428142	chr8:66428142:A:G
66428898	chr8:66428898:G:T
66429143	chr8:66429143:G:A
66429508	chr8:66429508:A:G
66429842	chr8:66429842:G:A
66430017	chr8:66430017:G:A
66430022	chr8:66430022:G:A
66430306	chr8:66430306:G:A
66430806	chr8:66430806:A:C
66430810	chr8:66430810:TC:T
66430982	chr8:66430982:G:A
66431041	chr8:66431041:G:A
66431166	chr8:66431166:AACTTAT:A
66432026	chr8:66432026:C:A
66432456	chr8:66432456:G:A
66432628	chr8:66432628:C:T
66432737	chr8:66432737:G:A
66433386	chr8:66433386:C:T
66433892	chr8:66433892:CAT:C
66434216	chr8:66434216:T:G
66434417	chr8:66434417:ACT:A
66434815	chr8:66434815:C:T
66434901	chr8:66434901:T:C
66435069	chr8:66435069:G:A
66435366	chr8:66435366:G:A
66435446	chr8:66435446:C:G
66435927	chr8:66435927:T:C
66436018	chr8:66436018:C:T
66436210	chr8:66436210:C:G
66436223	chr8:66436223:C:T
66436305	chr8:66436305:G:A
66436334	chr8:66436334:G:T
66436409	chr8:66436409:G:GA
66436486	chr8:66436486:C:T
66436581	chr8:66436581:C:T
66436672	chr8:66436672:A:G
66437046	chr8:66437046:TGATGG:T
66437707	chr8:66437707:G:C
66437760	chr8:66437760:G:A
66437966	chr8:66437966:A:G
66438404	chr8:66438404:A:C
66438661	chr8:66438661:A:C
66438758	chr8:66438758:T:C
66439532	chr8:66439532:G:A
66439997	chr8:66439997:T:C
66440044	chr8:66440044:C:A
66440055	chr8:66440055:A:T
66441023	chr8:66441023:T:C
66441190	chr8:66441190:C:T
66441427	chr8:66441427:A:G
66441491	chr8:66441491:C:G
66441719	chr8:66441719:G:A
66441733	chr8:66441733:A:G
66441921	chr8:66441921:G:A
66442005	chr8:66442005:G:A
66442027	chr8:66442027:A:G
66442478	chr8:66442478:T:C
66442525	chr8:66442525:A:T
66442592	chr8:66442592:T:C
66443190	chr8:66443190:T:C
66443464	chr8:66443464:G:A
66443672	chr8:66443672:A:AG
66443847	chr8:66443847:A:G
66443913	chr8:66443913:T:C
66444140	chr8:66444140:GT:G
66444233	chr8:66444233:G:A
66444838	chr8:66444838:C:T
66445027	chr8:66445027:A:G
66445126	chr8:66445126:C:A
66445165	chr8:66445165:C:A
66445455	chr8:66445455:G:T
66446014	chr8:66446014:A:C
66446030	chr8:66446030:AT:A
66446035	chr8:66446035:A:T
66446459	chr8:66446459:A:G
66446560	chr8:66446560:T:C
66446646	chr8:66446646:G:A
66446669	chr8:66446669:C:T
66447121	chr8:66447121:T:C
66447367	chr8:66447367:T:A
66447590	chr8:66447590:C:T
66447920	chr8:66447920:T:G
66448086	chr8:66448086:C:A
66448527	chr8:66448527:C:A
66448783	chr8:66448783:G:C
66448837	chr8:66448837:G:C
66449029	chr8:66449029:T:C
66449099	chr8:66449099:AC:A
66449174	chr8:66449174:G:A
66449538	chr8:66449538:G:A
66450139	chr8:66450139:G:T
66450162	chr8:66450162:G:A
66450629	chr8:66450629:A:G
66450725	chr8:66450725:G:A
66450803	chr8:66450803:A:C
66451006	chr8:66451006:C:T
66451084	chr8:66451084:C:T
66451134	chr8:66451134:C:T
66451377	chr8:66451377:A:G
66451429	chr8:66451429:C:T
66451481	chr8:66451481:C:G
66451850	chr8:66451850:T:C
66453341	chr8:66453341:A:G
66453346	chr8:66453346:A:G
66453622	chr8:66453622:G:A
66453625	chr8:66453625:C:T
66453796	chr8:66453796:C:T
66454021	chr8:66454021:G:A
66454254	chr8:66454254:C:T
66454756	chr8:66454756:C:T
66454879	chr8:66454879:A:G
66454907	chr8:66454907:G:A
66455218	chr8:66455218:C:T
66455371	chr8:66455371:C:T
66455735	chr8:66455735:C:T
66455897	chr8:66455897:T:A
66456553	chr8:66456553:C:G
66456949	chr8:66456949:C:T
66457369	chr8:66457369:T:C
66457622	chr8:66457622:T:G
66458049	chr8:66458049:C:T
66458265	chr8:66458265:G:A
66458598	chr8:66458598:G:A
66458695	chr8:66458695:TG:T
66458734	chr8:66458734:C:T
66458802	chr8:66458802:C:T
66459193	chr8:66459193:A:G
66459435	chr8:66459435:T:A
66459599	chr8:66459599:T:A
66460123	chr8:66460123:A:G
66460211	chr8:66460211:G:A
66460658	chr8:66460658:A:G
66460783	chr8:66460783:T:G
66460848	chr8:66460848:A:G
66460902	chr8:66460902:A:G
66461043	chr8:66461043:C:T
66461114	chr8:66461114:C:A
66461949	chr8:66461949:C:T
66462435	chr8:66462435:A:G
66462933	chr8:66462933:T:G
66463114	chr8:66463114:A:T
66463257	chr8:66463257:A:G
66463258	chr8:66463258:A:G
66463284	chr8:66463284:T:C
66464185	chr8:66464185:A:C
66464889	chr8:66464889:C:T
66465275	chr8:66465275:C:T
66465982	chr8:66465982:C:T
66466156	chr8:66466156:C:T
66466276	chr8:66466276:G:A
66466329	chr8:66466329:G:A
66466338	chr8:66466338:A:G
66466409	chr8:66466409:C:T
66466497	chr8:66466497:T:C
66466503	chr8:66466503:C:T
66466560	chr8:66466560:A:C
66466824	chr8:66466824:G:T
66467105	chr8:66467105:C:T
66467515	chr8:66467515:T:C
66467716	chr8:66467716:G:A
66467737	chr8:66467737:T:C
66467775	chr8:66467775:A:G
66467907	chr8:66467907:G:A
66468142	chr8:66468142:C:T
66468293	chr8:66468293:T:C
66468442	chr8:66468442:C:T
66468502	chr8:66468502:C:A
66468628	chr8:66468628:T:C
66469209	chr8:66469209:G:A
66469384	chr8:66469384:T:C
66469930	chr8:66469930:C:T
66470300	chr8:66470300:C:T
66471018	chr8:66471018:A:G
66471041	chr8:66471041:A:G
66471092	chr8:66471092:A:G
66471549	chr8:66471549:T:C
66471782	chr8:66471782:G:A
66471790	chr8:66471790:A:G
66471887	chr8:66471887:G:A
66472853	chr8:66472853:T:C
66473235	chr8:66473235:A:G
66473334	chr8:66473334:C:T
66473890	chr8:66473890:A:G
66474346	chr8:66474346:A:G
66474506	chr8:66474506:A:T
66474742	chr8:66474742:T:G
66474746	chr8:66474746:T:C
66474759	chr8:66474759:T:C
66474866	chr8:66474866:A:T
66475174	chr8:66475174:T:C
66475494	chr8:66475494:A:C
66475677	chr8:66475677:A:T
66475985	chr8:66475985:T:C
66476016	chr8:66476016:A:G
66476053	chr8:66476053:C:T
66476204	chr8:66476204:A:AT
66476213	chr8:66476213:T:C
66476300	chr8:66476300:G:A
66476409	chr8:66476409:G:A
66476515	chr8:66476515:T:C
66476635	chr8:66476635:A:G
66477084	chr8:66477084:A:G
66477260	chr8:66477260:A:G
66478270	chr8:66478270:A:G
66478789	chr8:66478789:C:G
66478849	chr8:66478849:A:G
66479124	chr8:66479124:A:G
66479432	chr8:66479432:G:A
66479484	chr8:66479484:C:T
66480108	chr8:66480108:T:C
66480237	chr8:66480237:C:T
66480258	chr8:66480258:C:A
66480277	chr8:66480277:G:A
66480603	chr8:66480603:A:G
66480826	chr8:66480826:G:C
66480828	chr8:66480828:C:T
66480854	chr8:66480854:A:G
66481324	chr8:66481324:C:T
66481378	chr8:66481378:T:C
66481402	chr8:66481402:G:A
66481731	chr8:66481731:A:AC
66481803	chr8:66481803:T:C
66482034	chr8:66482034:G:A
66482435	chr8:66482435:C:T
66482453	chr8:66482453:G:A
66483032	chr8:66483032:C:T
66483542	chr8:66483542:G:C
66483670	chr8:66483670:G:A
66483734	chr8:66483734:C:T
66484146	chr8:66484146:G:A
66484156	chr8:66484156:G:A
66484179	chr8:66484179:C:T
66484213	chr8:66484213:A:G
66484235	chr8:66484235:T:C
66484348	chr8:66484348:A:G
66484626	chr8:66484626:G:A
66484776	chr8:66484776:A:G
66485224	chr8:66485224:T:C
66485283	chr8:66485283:T:G
66485374	chr8:66485374:T:A
66485694	chr8:66485694:T:C
66486074	chr8:66486074:C:T
66486306	chr8:66486306:C:T
66486419	chr8:66486419:T:C
66486556	chr8:66486556:G:A
66486615	chr8:66486615:G:C
66486750	chr8:66486750:A:C
66486817	chr8:66486817:A:G
66486915	chr8:66486915:C:T
66487259	chr8:66487259:G:A
66487399	chr8:66487399:C:T
66487568	chr8:66487568:G:C
66487706	chr8:66487706:A:G
66487826	chr8:66487826:A:G
66488064	chr8:66488064:C:T
66488112	chr8:66488112:G:A
66488784	chr8:66488784:TTTTTG:T
66488942	chr8:66488942:C:T
66488964	chr8:66488964:TACAA:T
66489028	chr8:66489028:C:G
66489430	chr8:66489430:A:G
66489481	chr8:66489481:C:T
66489783	chr8:66489783:G:A
66489800	chr8:66489800:C:A
66490795	chr8:66490795:T:C
66490927	chr8:66490927:G:A
66491437	chr8:66491437:C:T
66491484	chr8:66491484:T:C
66491879	chr8:66491879:T:C
66492068	chr8:66492068:T:C
66492245	chr8:66492245:C:T
66492270	chr8:66492270:A:G
66492395	chr8:66492395:C:A
66492497	chr8:66492497:T:C
66492695	chr8:66492695:T:C
66492863	chr8:66492863:C:T
66492924	chr8:66492924:G:A
66493987	chr8:66493987:G:A
66494540	chr8:66494540:G:T
66494956	chr8:66494956:C:A
66495295	chr8:66495295:T:C
66495549	chr8:66495549:A:G
66495639	chr8:66495639:C:T
66496356	chr8:66496356:A:G
66496550	chr8:66496550:A:G
66496971	chr8:66496971:G:A
66497606	chr8:66497606:G:A
66497886	chr8:66497886:G:A
66498180	chr8:66498180:A:G
66498779	chr8:66498779:T:G
66498784	chr8:66498784:T:C
66498829	chr8:66498829:T:C
66498985	chr8:66498985:A:T
66499622	chr8:66499622:G:A
66499646	chr8:66499646:C:T
66499681	chr8:66499681:G:A
66499729	chr8:66499729:T:A
66499747	chr8:66499747:C:T
66499779	chr8:66499779:G:A
66499889	chr8:66499889:T:C
66500009	chr8:66500009:G:A
66500014	chr8:66500014:A:T
66500771	chr8:66500771:G:A
66500781	chr8:66500781:G:A
66500848	chr8:66500848:A:T
66501034	chr8:66501034:A:G
66501482	chr8:66501482:T:C
66501923	chr8:66501923:G:A
66502103	chr8:66502103:T:C
66502466	chr8:66502466:C:T
66502876	chr8:66502876:T:G
66503649	chr8:66503649:C:T
66503775	chr8:66503775:T:A
66504252	chr8:66504252:G:A
66504706	chr8:66504706:A:G
66504789	chr8:66504789:G:A
66505270	chr8:66505270:A:G
66505483	chr8:66505483:G:T
66505636	chr8:66505636:G:A
66505716	chr8:66505716:C:G
66506564	chr8:66506564:A:G
66507185	chr8:66507185:T:G
66507737	chr8:66507737:G:A
66508321	chr8:66508321:G:A
66508498	chr8:66508498:G:A
66509067	chr8:66509067:T:A
66509164	chr8:66509164:A:G
66509260	chr8:66509260:A:G
66509376	chr8:66509376:A:G
66509554	chr8:66509554:G:A
66509815	chr8:66509815:A:T
66509847	chr8:66509847:GAT:G
```
