## Supplementary material for "Characterization of shared and ancestry-specific signals driving complex traits using multi-ancestry fine-mapping": s1.afreq

```
#CHROM	ID	REF	ALT	ALT_FREQS	OBS_CT
8	rs12155993	T	C	0.32008	1006
8	rs1507891	T	G	0.520875	1006
8	rs1507892	G	C	0.319085	1006
8	rs16872607	A	G	0.200795	1006
8	rs1507893	A	G	0.321074	1006
8	rs72673128	A	G	0.522863	1006
8	rs12156068	T	A	0.311133	1006
8	rs7838844	T	C	0.55666	1006
8	rs78423862	T	C	0.0467197	1006
8	rs17715703	C	G	0.0467197	1006
8	rs12547616	T	C	0.0467197	1006
8	rs12544645	C	T	0.0467197	1006
8	rs75874945	A	T	0.0467197	1006
8	rs17643051	T	G	0.0785288	1006
8	rs11784083	T	C	0.183897	1006
8	rs1507894	T	G	0.230616	1006
8	rs1507895	G	A	0.0467197	1006
8	rs78602266	C	T	0.0467197	1006
8	rs10955404	C	G	0.223658	1006
8	rs763340	C	T	0.266402	1006
8	rs2337209	C	G	0.223658	1006
8	rs763339	A	T	0.224652	1006
8	rs12547324	C	T	0.0467197	1006
8	rs12550411	T	G	0.0467197	1006
8	rs72673131	C	T	0.176938	1006
8	rs12550416	T	C	0.223658	1006
8	rs12542259	G	A	0.223658	1006
8	rs59183358	A	T	0.0467197	1006
8	rs72673132	T	C	0.183897	1006
8	rs7013934	C	T	0.111332	1006
8	rs2097943	C	T	0.175944	1006
8	rs2079473	T	C	0.0467197	1006
8	rs2079472	C	T	0.0467197	1006
8	rs75190878	G	T	0.0467197	1006
8	rs12675252	T	C	0.183897	1006
8	rs141495291	T	A	0.0129225	1006
8	rs12541418	A	G	0.0467197	1006
8	rs35915698	T	C	0.112326	1006
8	rs12678345	C	A	0.266402	1006
8	rs76527186	G	C	0.0467197	1006
8	rs12682393	G	A	0.176938	1006
8	rs77146938	C	T	0.0467197	1006
8	rs12548928	A	G	0.223658	1006
8	rs12548966	A	G	0.223658	1006
8	rs12549511	T	G	0.224652	1006
8	rs72673133	A	G	0.00994036	1006
8	rs78970620	C	T	0.0467197	1006
8	rs4255183	G	A	0.0467197	1006
8	rs4260933	G	T	0.222664	1006
8	rs11786772	A	T	0.175944	1006
8	rs12547739	C	T	0.0427435	1006
8	rs13248173	T	C	0.111332	1006
8	rs34592216	G	T	0.265408	1006
8	rs76103269	G	A	0.104374	1006
8	rs16872861	A	G	0.183897	1006
8	rs55767621	T	C	0.183897	1006
8	rs56353979	T	C	0.230616	1006
8	rs117250258	C	T	0.0238569	1006
8	rs59509258	C	T	0.0467197	1006
8	rs7009187	A	G	0.0467197	1006
8	rs7009995	A	T	0.0467197	1006
8	rs17715934	A	G	0.0467197	1006
8	rs4960945	T	G	0.176938	1006
8	rs7813504	T	G	0.191849	1006
8	rs10102593	T	C	0.190855	1006
8	rs17643403	C	A	0.0149105	1006
8	rs2240458	C	T	0.0467197	1006
8	rs62524603	T	A	0.0208748	1006
8	rs16873107	T	G	0.183897	1006
8	rs117587229	C	T	0.0139165	1006
8	rs6469021	T	G	0.826044	1006
8	rs6469022	A	G	0.826044	1006
8	rs150735201	T	C	0.0437376	1006
8	rs13256181	G	A	0.0427435	1006
8	rs7840637	T	A	0.229622	1006
8	rs76586529	C	T	0.0467197	1006
8	rs75500131	T	C	0.0695825	1006
8	rs11775797	A	T	0.182903	1006
8	rs10504854	C	G	0.230616	1006
8	rs7818882	G	A	0.554672	1006
8	rs11776728	A	C	0.229622	1006
8	rs35325244	C	T	0.0437376	1006
8	rs74948965	G	A	0.0467197	1006
8	rs11774224	C	G	0.182903	1006
8	rs6999342	C	T	0.0427435	1006
8	rs6980859	A	G	0.827038	1006
8	rs28851522	C	T	0.0139165	1006
8	rs11777799	A	G	0.229622	1006
8	rs10955410	C	A	0.27336	1006
8	rs143509708	G	A	0.0467197	1006
8	rs117830939	C	T	0.0407555	1006
8	rs10955411	A	G	0.230616	1006
8	rs148564607	G	T	0.0437376	1006
8	rs34009456	T	C	0.0437376	1006
8	rs147314840	A	G	0.0467197	1006
8	rs145768134	A	C	0.0467197	1006
8	rs4382520	G	A	0.171968	1006
8	rs12542720	C	T	0.0467197	1006
8	rs12547531	G	C	0.0467197	1006
8	rs60510919	C	T	0.182903	1006
8	rs114344099	T	C	0.0467197	1006
8	rs117586399	C	A	0.0467197	1006
8	rs138023657	A	G	0.182903	1006
8	rs28766344	C	T	0.0984095	1006
8	rs13282314	C	T	0.0437376	1006
8	rs56977114	C	A	0.0467197	1006
8	rs146078538	T	A	0.0467197	1006
8	rs12680207	A	G	0.183897	1006
8	rs7823532	G	A	0.0467197	1006
8	rs7824648	C	T	0.0467197	1006
8	rs72673136	G	A	0.176938	1006
8	rs1605543	A	C	0.0437376	1006
8	rs67155345	A	G	0.227634	1006
8	rs72673137	A	G	0.183897	1006
8	rs79570308	C	A	0.0437376	1006
8	rs76134348	A	C	0.0467197	1006
8	rs189142346	A	G	0.0149105	1006
8	rs72673138	A	G	0.227634	1006
8	rs7846049	G	A	0.227634	1006
8	rs7830968	A	G	0.227634	1006
8	rs7835326	A	C	0.223658	1006
8	rs80088243	C	T	0.0437376	1006
8	rs72673140	A	G	0.183897	1006
8	rs35206812	G	A	0.230616	1006
8	rs55840002	C	G	0.183897	1006
8	rs61700563	G	A	0.0467197	1006
8	rs57832201	G	A	0.0467197	1006
8	rs10096889	A	T	0.184891	1006
8	rs12156158	A	G	0.0467197	1006
8	rs12156159	A	G	0.230616	1006
8	rs72673142	C	G	0.182903	1006
8	rs12546741	C	T	0.0437376	1006
8	rs56867674	A	G	0.23161	1006
8	rs118027607	G	A	0.0367793	1006
8	rs13254339	T	C	0.143141	1006
8	rs17716441	T	C	0.0337972	1006
8	rs72673144	C	G	0.136183	1006
8	rs79277052	T	C	0.0457256	1006
8	rs80311203	G	A	0.0795229	1006
8	rs61136465	C	T	0.137177	1006
8	rs34232467	T	A	0.0337972	1006
8	rs117144367	A	G	0.0208748	1006
8	rs72673146	T	C	0.137177	1006
8	rs11786840	A	G	0.220676	1006
8	rs16873500	T	C	0.156064	1006
8	rs16873506	T	A	0.083499	1006
8	rs1507890	C	T	0.255467	1006
8	rs1507889	T	G	0.219682	1006
8	rs1507888	T	A	0.184891	1006
8	rs138967676	G	A	0.0159046	1006
8	rs16873533	T	C	0.101392	1006
8	rs12541759	A	G	0.0427435	1006
8	rs79138275	G	A	0.0337972	1006
8	rs1995727	G	A	0.0457256	1006
8	rs17643927	T	C	0.0377734	1006
8	rs13270057	A	G	0.297217	1006
8	rs76671575	T	G	0.0457256	1006
8	rs72673151	A	G	0.146123	1006
8	rs72673152	A	G	0.140159	1006
8	rs17643976	A	G	0.0377734	1006
8	rs17644017	C	A	0.0377734	1006
8	rs17644037	C	T	0.22664	1006
8	rs11777763	T	G	0.289264	1006
8	rs55958133	A	G	0.100398	1006
8	rs56066549	C	T	0.137177	1006
8	rs55979263	C	A	0.133201	1006
8	rs34788441	T	C	0.0974155	1006
8	rs10088014	C	T	0.0198807	1006
8	rs10088601	C	T	0.0457256	1006
8	rs59630497	T	C	0.138171	1006
8	rs143780791	G	A	0.0109344	1006
8	rs77448040	C	T	0.0586481	1006
8	rs72673154	G	C	0.100398	1006
8	rs117640398	G	A	0.0994036	1006
8	rs12545234	T	C	0.0457256	1006
8	rs117876349	A	T	0.0457256	1006
8	rs55718527	A	T	0.0457256	1006
8	rs7819401	A	G	0.137177	1006
8	rs7819427	A	G	0.137177	1006
8	rs12676815	G	A	0.178926	1006
8	rs79898914	C	T	0.0457256	1006
8	rs7003171	A	G	0.0974155	1006
8	rs7011214	T	C	0.0457256	1006
8	rs139931532	T	C	0.183897	1006
8	rs12542905	T	C	0.138171	1006
8	rs185472023	C	T	0.0159046	1006
8	rs112049636	C	T	0.0238569	1006
8	rs17644114	A	C	0.311133	1006
8	rs79723102	T	C	0.0387674	1006
8	rs62524607	C	T	0.0884692	1006
8	rs76684654	C	T	0.0457256	1006
8	rs72673155	T	A	0.101392	1006
8	rs13259509	T	G	0.229622	1006
8	rs117504982	G	C	0.0208748	1006
8	rs12155978	G	A	0.128231	1006
8	rs767883	G	A	0.195825	1006
8	rs55860425	T	A	0.151093	1006
8	rs28742982	G	A	0.134195	1006
8	rs77777898	T	C	0.0447316	1006
8	rs117448536	G	C	0.0109344	1006
8	rs3885019	G	T	0.105368	1006
8	rs72673158	A	C	0.0159046	1006
8	rs7007314	A	G	0.196819	1006
8	rs117877465	C	T	0.0119284	1006
8	rs16873813	T	G	0.106362	1006
8	rs11786633	G	A	0.196819	1006
8	rs16873821	T	A	0.0457256	1006
8	rs117451394	A	G	0.0129225	1006
8	rs72673162	T	C	0.0685885	1006
8	rs144434674	G	A	0.0337972	1006
8	rs16873891	G	T	0.0457256	1006
8	rs62524609	A	T	0.0675944	1006
8	rs28723486	C	T	0.0457256	1006
8	rs72673165	G	A	0.0497018	1006
8	rs68143150	C	T	0.151093	1006
8	rs67679715	C	G	0.105368	1006
8	rs1396037	T	C	0.0377734	1006
8	rs4960946	G	A	0.0457256	1006
8	rs7825784	G	A	0.194831	1006
8	rs16873940	A	T	0.0457256	1006
8	rs12541422	G	A	0.0447316	1006
8	rs75048739	A	T	0.0258449	1006
8	rs13275718	T	G	0.143141	1006
8	rs118137962	G	C	0.0377734	1006
8	rs77518166	C	G	0.0457256	1006
8	rs78317214	C	T	0.0457256	1006
8	rs56310182	A	T	0.152087	1006
8	rs56363925	A	G	0.152087	1006
8	rs78054670	C	T	0.0457256	1006
8	rs13278470	C	G	0.0457256	1006
8	rs117144661	A	G	0.0168986	1006
8	rs77505753	G	A	0.0457256	1006
8	rs16873992	A	G	0.0457256	1006
8	rs6995710	C	T	0.195825	1006
8	rs16873999	C	T	0.0457256	1006
8	rs117253374	A	G	0.0178926	1006
8	rs2878912	C	T	0.106362	1006
8	rs16874025	G	A	0.0457256	1006
8	rs16874026	C	T	0.106362	1006
8	rs1507883	A	G	0.147117	1006
8	rs16874037	G	A	0.0457256	1006
8	rs76600686	C	A	0.292247	1006
8	rs72673173	A	C	0.0964215	1006
8	rs2878913	T	C	0.807157	1006
8	rs545714730	G	A	0.00298211	1006
8	rs142046154	T	C	0.00994036	1006
8	rs77611803	A	T	0.304175	1006
8	rs77078790	A	C	0.337972	1006
8	rs723809	G	A	0.0487078	1006
8	rs74664702	A	T	0.0238569	1006
8	rs1605542	A	G	0.328032	1006
8	rs11785047	C	A	0.0964215	1006
8	rs7836492	T	G	0.304175	1006
8	rs72673174	G	A	0.0964215	1006
8	rs72673175	G	T	0.0964215	1006
8	rs28859699	C	T	0.0457256	1006
8	rs11780762	G	A	0.423459	1006
8	rs11778400	T	C	0.0974155	1006
8	rs11985846	C	G	0.148111	1006
8	rs72673176	G	C	0.0964215	1006
8	rs80112910	C	T	0.0457256	1006
8	rs76270891	G	C	0.291252	1006
8	rs62524611	A	G	0.0685885	1006
8	rs11993835	G	A	0.122266	1006
8	rs34053467	C	T	0.0974155	1006
8	rs71526907	G	A	0.0974155	1006
8	rs72673177	G	A	0.0974155	1006
8	rs12543318	C	A	0.646123	1006
8	rs150930663	T	C	0.0198807	1006
8	rs10955427	T	C	0.327038	1006
8	rs56040103	G	A	0.0984095	1006
8	rs113969904	T	C	0.0984095	1006
8	rs143737680	G	T	0.0984095	1006
8	rs186007492	T	C	0.0208748	1006
8	rs62524612	T	C	0.0516899	1006
8	rs144372092	T	C	0.0238569	1006
8	rs117592684	C	T	0.0974155	1006
8	rs112497356	T	C	0.0974155	1006
8	rs77844621	G	A	0.0367793	1006
8	rs117211157	T	C	0.0397614	1006
8	rs117450488	T	C	0.0168986	1006
8	rs73692187	A	G	0.300199	1006
8	rs77446085	T	C	0.297217	1006
8	rs10955429	T	C	0.0805169	1006
8	rs72673184	C	A	0.420477	1006
8	rs71526908	G	A	0.0974155	1006
8	rs10429299	T	C	0.203777	1006
8	rs10107694	A	C	0.808151	1006
8	rs75469815	G	A	0.026839	1006
8	rs16874282	G	C	0.0984095	1006
8	rs77976937	A	G	0.0526839	1006
8	rs75412611	T	C	0.0407555	1006
8	rs143864372	A	T	0.0159046	1006
8	rs113505096	A	T	0.28827	1006
8	rs11784027	A	G	0.629225	1006
8	rs13278530	G	C	0.207753	1006
8	rs7835657	G	C	0.0984095	1006
8	rs144860275	A	G	0.00298211	1006
8	rs10100405	G	A	0.771372	1006
8	rs143503474	C	T	0.0149105	1006
8	rs9297386	T	G	0.254473	1006
8	rs74516706	C	T	0.0785288	1006
8	rs146745128	A	T	0.0248509	1006
8	rs79387705	T	C	0.285288	1006
8	rs1911665	G	A	0.677932	1006
8	rs17644659	G	A	0.284294	1006
8	rs147521454	A	G	0.0119284	1006
8	rs72673191	G	T	0.0795229	1006
8	rs76240391	G	A	0.285288	1006
8	rs73280265	G	A	0.0407555	1006
8	rs1507884	T	C	0.0984095	1006
8	rs16874606	G	A	0.0149105	1006
8	rs72673192	A	G	0.0805169	1006
8	rs11985946	C	T	0.0318091	1006
8	rs77440861	G	A	0.295229	1006
8	rs77989423	C	T	0.296223	1006
8	rs76799259	A	C	0.0477137	1006
8	rs11786656	C	T	0.516899	1006
8	rs13282257	T	G	0.0984095	1006
8	rs6996075	G	C	0.296223	1006
8	rs113931120	G	A	0.0139165	1006
8	rs112054006	T	C	0.0477137	1006
8	rs11782653	G	T	0.055666	1006
8	rs7012756	G	A	0.0308151	1006
8	rs12549235	G	A	0.0954274	1006
8	rs77950245	G	A	0.0129225	1006
8	rs7843790	T	C	0.0497018	1006
8	rs77250112	T	C	0.298211	1006
8	rs77973898	T	C	0.0248509	1006
8	rs4960947	T	C	0.162028	1006
8	rs77440407	C	T	0.0506958	1006
8	rs1034832	T	G	0.529821	1006
8	rs79005821	T	C	0.0149105	1006
8	rs76261575	A	C	0.26839	1006
8	rs73280277	G	A	0.0417495	1006
8	rs16875013	A	C	0.0447316	1006
8	rs7839686	C	T	0.678926	1006
8	rs117877915	A	G	0.0119284	1006
8	rs147052113	C	T	0.0208748	1006
8	rs118137029	A	T	0.0129225	1006
8	rs11989278	T	C	0.0487078	1006
8	rs17717629	T	G	0.0616302	1006
8	rs80168438	G	T	0.22664	1006
8	rs7845687	G	A	0.0308151	1006
8	rs10091380	T	A	0.154076	1006
8	rs80061971	A	G	0.0198807	1006
8	rs7010600	T	G	0.254473	1006
8	rs145473115	A	G	0.0139165	1006
8	rs1006364	A	C	0.794235	1006
8	rs73280288	G	A	0.0298211	1006
8	rs62524617	C	T	0.15507	1006
8	rs17717701	T	A	0.22664	1006
8	rs11782427	G	A	0.251491	1006
8	rs11780131	T	A	0.137177	1006
8	rs58257363	C	T	0.0298211	1006
8	rs62524618	C	T	0.101392	1006
8	rs73280297	G	A	0.0298211	1006
8	rs116956019	A	C	0.0417495	1006
8	rs58092272	T	C	0.0477137	1006
8	rs2097944	A	C	0.239563	1006
8	rs60046421	G	C	0.0308151	1006
8	rs57632153	G	C	0.0308151	1006
8	rs117016360	C	T	0.0119284	1006
8	rs142821406	A	G	0.0377734	1006
8	rs17645105	C	G	0.0119284	1006
8	rs35328772	C	T	0.101392	1006
8	rs117113966	T	A	0.0228628	1006
8	rs78360617	T	C	0.248509	1006
8	rs28733625	C	T	0.0168986	1006
8	rs10454343	C	T	0.100398	1006
8	rs10454344	T	C	0.244533	1006
8	rs10088179	G	A	0.143141	1006
8	rs112049458	C	A	0.0178926	1006
8	rs6469114	T	C	0.525845	1006
8	rs7827022	T	C	0.244533	1006
8	rs13249113	T	C	0.101392	1006
8	rs62524653	G	A	0.144135	1006
8	rs73692202	T	A	0.0387674	1006
8	rs73281903	T	C	0.0387674	1006
8	rs73281904	T	G	0.0377734	1006
8	rs117347068	G	T	0.0168986	1006
8	rs11784463	T	A	0.156064	1006
8	rs117061314	A	C	0.00994036	1006
8	rs73281905	G	C	0.0367793	1006
8	rs80245667	G	C	0.0407555	1006
8	rs141986971	C	T	0.00994036	1006
8	rs35624183	T	C	0.130219	1006
8	rs7003732	G	T	0.0477137	1006
8	rs144321700	G	T	0.0168986	1006
8	rs12548146	C	A	0.101392	1006
8	rs6469118	A	G	0.792247	1006
8	rs4375050	C	T	0.0994036	1006
8	rs73694207	T	C	0.0477137	1006
8	rs12681162	C	T	0.127237	1006
8	rs72673199	G	A	0.128231	1006
8	rs79515403	G	A	0.0139165	1006
8	rs58428311	T	C	0.0606362	1006
8	rs73281912	A	C	0.0328032	1006
8	rs73281913	T	G	0.0328032	1006
8	rs117731642	G	A	0.027833	1006
8	rs17717954	T	G	0.252485	1006
8	rs73281915	T	C	0.0328032	1006
8	rs76908042	T	A	0.252485	1006
8	rs111860907	G	T	0.0477137	1006
8	rs2337160	C	T	0.532803	1006
8	rs16875583	T	C	0.156064	1006
8	rs73281919	A	T	0.0328032	1006
8	rs2214926	T	C	0.244533	1006
8	rs75207127	G	C	0.0417495	1006
8	rs72673200	G	A	0.127237	1006
8	rs17718032	A	T	0.253479	1006
8	rs73281921	G	C	0.0337972	1006
8	rs11997724	C	T	0.0328032	1006
8	rs76258632	T	C	0.0228628	1006
8	rs11987992	T	C	0.0337972	1006
8	rs2337161	C	T	0.241551	1006
8	rs73281923	T	C	0.0328032	1006
8	rs73281927	T	A	0.0337972	1006
8	rs73281928	A	T	0.0328032	1006
8	rs1989738	A	G	0.0437376	1006
8	rs1072176	C	T	0.0328032	1006
8	rs73281931	C	T	0.0328032	1006
8	rs79713877	T	C	0.0328032	1006
8	rs113087560	T	C	0.0337972	1006
8	rs62524654	T	C	0.00695825	1006
8	rs2214925	T	C	0.100398	1006
8	rs111336153	G	A	0.0328032	1006
8	rs76176537	C	T	0.0337972	1006
8	rs4400429	A	G	0.685885	1006
8	rs78377224	C	T	0.258449	1006
8	rs56801851	A	C	0.0347913	1006
8	rs59183651	G	T	0.0337972	1006
8	rs13249827	A	G	0.104374	1006
8	rs278897	A	G	0.157058	1006
8	rs59316904	T	C	0.124254	1006
8	rs13268358	G	T	0.10338	1006
8	rs16875851	C	T	0.0129225	1006
8	rs79499898	T	C	0.0477137	1006
8	rs117551950	C	A	0.0149105	1006
8	rs73694216	T	C	0.0347913	1006
8	rs73281945	A	G	0.0347913	1006
8	rs73281949	A	T	0.0337972	1006
8	rs77225219	C	T	0.0208748	1006
8	rs1477915	A	G	0.536779	1006
8	rs2342	T	A	0.259443	1006
8	rs6995841	T	C	0.536779	1006
8	rs117678736	C	G	0.258449	1006
8	rs117384310	G	A	0.0328032	1006
8	rs145652202	G	A	0.292247	1006
8	rs278895	C	T	0.0795229	1006
8	rs145498478	T	G	0.0139165	1006
8	rs111752107	A	G	0.0228628	1006
8	rs140904676	T	C	0.0159046	1006
8	rs59222707	A	T	0.295229	1006
8	rs278894	G	T	0.0775348	1006
8	rs76519456	A	G	0.0258449	1006
8	rs278893	G	C	0.0775348	1006
8	rs34030179	A	G	0.205765	1006
8	rs34841713	C	T	0.0675944	1006
8	rs11781084	C	G	0.12326	1006
8	rs80283016	A	G	0.0238569	1006
8	rs278892	A	G	0.0785288	1006
8	rs77685352	A	G	0.0208748	1006
8	rs278891	T	C	0.0775348	1006
8	rs278890	A	G	0.0785288	1006
8	rs72675105	T	A	0.125249	1006
8	rs76715154	C	G	0.0437376	1006
8	rs278888	G	A	0.0775348	1006
8	rs35912163	G	A	0.0675944	1006
8	rs278887	G	T	0.577535	1006
8	rs78879969	T	C	0.0457256	1006
8	rs278886	A	G	0.0775348	1006
8	rs62524657	G	A	0.0805169	1006
8	rs2616479	C	T	0.0248509	1006
8	rs149366167	G	C	0.028827	1006
8	rs278885	A	G	0.0795229	1006
8	rs17718458	T	A	0.295229	1006
8	rs62524658	T	C	0.120278	1006
8	rs2616480	G	A	0.0437376	1006
8	rs2616481	T	G	0.0795229	1006
8	rs9642805	A	T	0.0666004	1006
8	rs1477905	C	T	0.0785288	1006
8	rs1023915	A	G	0.0785288	1006
8	rs2169655	A	G	0.375746	1006
8	rs74706365	G	T	0.294235	1006
8	rs1031826	A	G	0.374751	1006
8	rs28721409	G	T	0.121272	1006
8	rs2616484	A	G	0.568588	1006
8	rs73694221	C	T	0.2833	1006
8	rs142042332	G	A	0.0129225	1006
8	rs138974856	G	A	0.0129225	1006
8	rs2616485	C	T	0.0795229	1006
8	rs141099191	A	T	0.0149105	1006
8	rs73694223	G	A	0.289264	1006
8	rs62524659	G	A	0.00695825	1006
8	rs12675751	T	C	0.124254	1006
8	rs730317	T	G	0.082505	1006
8	rs730316	T	C	0.205765	1006
8	rs2086052	G	A	0.0805169	1006
8	rs2616504	A	C	0.0487078	1006
8	rs4961073	A	G	0.0675944	1006
8	rs2616503	T	C	0.163022	1006
8	rs78428098	T	C	0.0427435	1006
8	rs78486480	C	A	0.028827	1006
8	rs17718631	T	C	0.297217	1006
8	rs6469158	C	T	0.571571	1006
8	rs17646041	C	T	0.289264	1006
8	rs17646059	A	G	0.0506958	1006
8	rs2664363	T	C	0.0805169	1006
8	rs71526915	G	C	0.026839	1006
8	rs151281886	G	C	0.0218688	1006
8	rs77636366	G	A	0.055666	1006
8	rs2664364	A	G	0.697813	1006
8	rs76675204	T	C	0.297217	1006
8	rs2616510	A	C	0.194831	1006
8	rs2664365	G	A	0.194831	1006
8	rs1961470	C	T	0.0795229	1006
8	rs1961469	A	G	0.0795229	1006
8	rs78075875	G	C	0.115308	1006
8	rs56801608	C	T	0.0805169	1006
8	rs72675113	A	G	0.299205	1006
8	rs55792056	A	C	0.0795229	1006
8	rs10089030	T	C	0.117296	1006
8	rs117374053	T	C	0.297217	1006
8	rs113216168	C	A	0.121272	1006
8	rs2664366	T	C	0.690855	1006
8	rs74339971	T	C	0.0208748	1006
8	rs116932554	C	T	0.0159046	1006
8	rs144658605	C	T	0.0447316	1006
8	rs10101680	G	A	0.0497018	1006
8	rs7010500	T	G	0.117296	1006
8	rs7006878	A	C	0.117296	1006
8	rs16876652	T	G	0.116302	1006
8	rs75919427	A	T	0.100398	1006
8	rs9650033	C	G	0.297217	1006
8	rs72675116	C	A	0.120278	1006
8	rs17718917	A	G	0.0815109	1006
8	rs78714084	A	G	0.0218688	1006
8	rs9650034	C	T	0.290258	1006
8	rs2616502	T	G	0.0815109	1006
8	rs80295339	G	A	0.0367793	1006
8	rs1477907	T	C	0.082505	1006
8	rs16876790	T	A	0.404573	1006
8	rs190606887	C	A	0.0129225	1006
8	rs2616483	T	C	0.428429	1006
8	rs2616482	A	G	0.432406	1006
8	rs112250982	G	A	0.0387674	1006
8	rs2616501	A	C	0.198807	1006
8	rs72675119	T	A	0.0119284	1006
8	rs2664367	C	T	0.480119	1006
8	rs12334980	A	T	0.0506958	1006
8	rs17719138	T	C	0.0805169	1006
8	rs2616500	A	G	0.196819	1006
8	rs2616499	C	T	0.612326	1006
8	rs2664368	T	C	0.196819	1006
8	rs2616498	C	T	0.61332	1006
8	rs10106275	G	A	0.468191	1006
8	rs117674711	G	A	0.0337972	1006
8	rs28715922	C	T	0.115308	1006
8	rs1031827	G	T	0.145129	1006
8	rs72675121	C	T	0.0119284	1006
8	rs80293361	C	A	0.0337972	1006
8	rs2664369	G	T	0.612326	1006
8	rs78718869	G	A	0.0427435	1006
8	rs2664370	C	T	0.571571	1006
8	rs28988871	T	C	0.0337972	1006
8	rs10097366	G	A	0.255467	1006
8	rs148655046	T	C	0.00994036	1006
8	rs2664371	T	A	0.690855	1006
8	rs17646751	A	G	0.28827	1006
8	rs28906970	C	T	0.0129225	1006
8	rs62525862	A	G	0.171968	1006
8	rs74854392	A	T	0.0477137	1006
8	rs17719493	T	C	0.294235	1006
8	rs2616497	G	T	0.144135	1006
8	rs2616496	G	A	0.405567	1006
8	rs2664372	C	G	0.406561	1006
8	rs17646841	C	T	0.0258449	1006
8	rs2878919	C	A	0.0258449	1006
8	rs2664373	T	C	0.747515	1006
8	rs2337226	G	T	0.0258449	1006
8	rs28531917	G	C	0.255467	1006
8	rs17719609	T	C	0.292247	1006
8	rs74693211	T	C	0.293241	1006
8	rs17719657	G	A	0.282306	1006
8	rs1871050	G	A	0.282306	1006
8	rs36087310	A	G	0.0308151	1006
8	rs28991903	G	A	0.0109344	1006
8	rs141305110	T	G	0.0129225	1006
8	rs117881573	C	T	0.0337972	1006
8	rs28991897	T	C	0.295229	1006
8	rs16877270	A	G	0.295229	1006
8	rs75511850	G	A	0.0705765	1006
8	rs112886087	A	G	0.0208748	1006
8	rs117005744	C	T	0.0506958	1006
8	rs1477909	T	G	0.146123	1006
8	rs28516548	C	A	0.0506958	1006
8	rs1477908	A	G	0.146123	1006
8	rs59726417	T	G	0.0755467	1006
8	rs192502441	A	G	0.00596421	1006
8	rs10103111	C	T	0.225646	1006
8	rs139757417	G	C	0.00894632	1006
8	rs1824717	T	C	0.513917	1006
8	rs1382101	C	A	0.50994	1006
8	rs28991894	T	G	0.0149105	1006
8	rs2616493	G	T	0.738569	1006
8	rs2664343	G	A	0.745527	1006
8	rs72675130	G	A	0.117296	1006
8	rs2664344	C	G	0.454274	1006
8	rs2664345	G	A	0.745527	1006
8	rs2616492	C	T	0.745527	1006
8	rs10098052	G	A	0.121272	1006
8	rs2616491	T	C	0.745527	1006
8	rs28856040	T	C	0.0467197	1006
8	rs2664346	C	T	0.745527	1006
8	rs2664347	A	T	0.745527	1006
8	rs2616490	T	C	0.516899	1006
8	rs2616489	T	C	0.228628	1006
8	rs79771784	C	T	0.0228628	1006
8	rs80290929	C	T	0.0695825	1006
8	rs2664348	C	T	0.515905	1006
8	rs17719876	T	C	0.0805169	1006
8	rs2616488	A	G	0.223658	1006
8	rs2616487	C	T	0.658052	1006
8	rs6469206	T	G	0.416501	1006
8	rs7826929	A	G	0.11829	1006
8	rs75463598	A	G	0.0109344	1006
8	rs28991889	G	A	0.0218688	1006
8	rs138578716	T	C	0.0109344	1006
8	rs17663614	C	T	0.138171	1006
8	rs3739382	G	A	0.0606362	1006
8	rs3739381	T	C	0.0238569	1006
8	rs2054415	C	A	0.0616302	1006
8	rs2054414	C	A	0.21173	1006
8	rs28991882	G	C	0.0238569	1006
8	rs28991881	C	A	0.0238569	1006
8	rs28725286	T	G	0.196819	1006
8	rs2616506	A	G	0.380716	1006
8	rs28991878	A	G	0.0238569	1006
8	rs11785236	A	G	0.33996	1006
8	rs2664349	G	A	0.641153	1006
8	rs10504853	T	C	0.196819	1006
8	rs2664350	C	G	0.116302	1006
8	rs10504852	G	T	0.335984	1006
8	rs62525891	C	T	0.175944	1006
8	rs79687835	A	G	0.084493	1006
8	rs146710478	C	T	0.028827	1006
8	rs17663841	T	C	0.239563	1006
8	rs17720271	C	A	0.237575	1006
8	rs977231	T	C	0.387674	1006
8	rs2664351	G	A	0.128231	1006
8	rs10112472	C	T	0.227634	1006
8	rs1477910	T	C	0.0417495	1006
8	rs2664352	T	C	0.468191	1006
8	rs2664353	G	A	0.466203	1006
8	rs2248057	C	G	0.466203	1006
8	rs11782395	C	A	0.22167	1006
8	rs2664354	T	C	0.470179	1006
8	rs78174400	A	C	0.138171	1006
8	rs2664355	A	G	0.389662	1006
8	rs2616511	C	G	0.23161	1006
8	rs142596441	G	T	0.0178926	1006
8	rs2664357	T	C	0.267396	1006
8	rs1477916	A	T	0.465209	1006
8	rs17664125	T	C	0.239563	1006
8	rs1551893	T	A	0.084493	1006
8	rs13248947	A	T	0.133201	1006
8	rs143763016	C	G	0.0178926	1006
8	rs12542125	T	G	0.54175	1006
8	rs115446367	T	A	0.082505	1006
8	rs1382104	C	T	0.558648	1006
8	rs16877921	C	T	0.082505	1006
8	rs17720688	C	T	0.133201	1006
8	rs12675659	A	G	0.0586481	1006
8	rs28906393	G	A	0.00795229	1006
8	rs28906391	T	C	0.148111	1006
8	rs28906390	T	C	0.262425	1006
8	rs28906388	T	C	0.0149105	1006
8	rs13277637	C	T	0.133201	1006
8	rs17720712	G	T	0.133201	1006
8	rs76457178	G	A	0.0298211	1006
8	rs57235514	T	C	0.247515	1006
8	rs17720759	T	C	0.247515	1006
8	rs17664373	T	A	0.534791	1006
8	rs17664391	A	C	0.248509	1006
8	rs16878008	G	C	0.0646123	1006
8	rs74830570	C	A	0.084493	1006
8	rs75316812	C	G	0.0417495	1006
8	rs16878012	G	C	0.0864811	1006
8	rs2169656	T	C	0.232604	1006
8	rs117932949	C	T	0.0248509	1006
8	rs112610492	T	C	0.0864811	1006
8	rs1351057	A	T	0.131213	1006
8	rs1351058	G	A	0.479125	1006
8	rs76544198	A	G	0.0864811	1006
8	rs58021485	T	C	0.250497	1006
8	rs112256170	G	T	0.0864811	1006
8	rs9771895	A	G	0.479125	1006
8	rs76800117	G	A	0.0864811	1006
8	rs62525895	A	C	0.250497	1006
8	rs13257346	C	T	0.130219	1006
8	rs62525896	A	C	0.250497	1006
8	rs16878034	G	A	0.0864811	1006
8	rs10504851	A	G	0.250497	1006
8	rs13258767	A	T	0.130219	1006
8	rs10504850	T	C	0.250497	1006
8	rs62525932	G	C	0.250497	1006
8	rs60504591	C	T	0.250497	1006
8	rs28649476	A	T	0.229622	1006
8	rs13269093	C	A	0.129225	1006
8	rs28679683	A	T	0.229622	1006
8	rs57289685	T	C	0.250497	1006
8	rs117931636	G	A	0.0437376	1006
8	rs17664775	A	G	0.250497	1006
8	rs17721118	G	A	0.250497	1006
8	rs58506377	T	C	0.250497	1006
8	rs28906671	G	T	0.0248509	1006
8	rs2616494	A	C	0.399602	1006
8	rs12678400	A	G	0.0606362	1006
8	rs4961076	T	C	0.0874751	1006
8	rs28906381	C	T	0.0119284	1006
8	rs28906380	T	A	0.0298211	1006
8	rs28906379	A	G	0.0884692	1006
8	rs28906378	A	G	0.102386	1006
8	rs28906377	T	G	0.0586481	1006
8	rs28906376	A	G	0.0347913	1006
8	rs28906372	G	A	0.432406	1006
8	rs11994071	T	C	0.11829	1006
8	rs12679574	A	T	0.402584	1006
8	rs79648450	A	C	0.0646123	1006
8	rs62525939	A	G	0.0646123	1006
8	rs10112908	G	A	0.317097	1006
8	rs73694244	T	C	0.148111	1006
8	rs10104277	A	G	0.252485	1006
8	rs10089111	G	T	0.402584	1006
8	rs2616517	A	G	0.449304	1006
8	rs10090371	C	A	0.217694	1006
8	rs62525940	A	G	0.0646123	1006
8	rs76441493	A	G	0.0646123	1006
8	rs2616516	G	T	0.463221	1006
8	rs9297422	T	C	0.253479	1006
8	rs147001886	T	G	0.0198807	1006
8	rs62525941	A	G	0.0646123	1006
8	rs73287039	T	C	0.0298211	1006
8	rs1382105	G	A	0.44831	1006
8	rs7842560	T	G	0.0298211	1006
8	rs73287040	T	C	0.0298211	1006
8	rs62525942	C	G	0.0586481	1006
8	rs62525943	C	T	0.215706	1006
8	rs1903836	A	G	0.251491	1006
8	rs191980873	T	C	0.0109344	1006
8	rs78027751	A	T	0.0168986	1006
8	rs16878625	T	C	0.0934394	1006
8	rs73694246	T	C	0.225646	1006
8	rs7824918	A	G	0.084493	1006
8	rs28906370	C	T	0.0298211	1006
8	rs28907639	G	A	0.0178926	1006
8	rs1477917	T	C	0.0705765	1006
8	rs16878727	A	C	0.084493	1006
8	rs77976101	T	C	0.028827	1006
8	rs76014448	A	G	0.0149105	1006
8	rs28907636	G	A	0.0984095	1006
8	rs17665058	T	C	0.0178926	1006
8	rs2664360	C	T	0.440358	1006
8	rs2664361	A	C	0.440358	1006
8	rs75461071	T	C	0.0775348	1006
8	rs28907629	T	C	0.0407555	1006
8	rs17721450	T	C	0.56163	1006
8	rs28907627	C	T	0.0159046	1006
8	rs28907622	G	T	0.0139165	1006
8	rs28907621	A	C	0.0178926	1006
8	rs16878818	C	T	0.0785288	1006
8	rs17721486	C	T	0.549702	1006
8	rs922389	G	A	0.557654	1006
8	rs17721510	C	G	0.549702	1006
8	rs2337227	C	T	0.557654	1006
8	rs10504849	G	T	0.342942	1006
8	rs7015576	C	G	0.552684	1006
8	rs16878834	C	T	0.0785288	1006
8	rs76710482	C	T	0.027833	1006
8	rs28669152	C	T	0.259443	1006
8	rs17721630	C	G	0.259443	1006
8	rs28907618	T	A	0.0656064	1006
8	rs28907614	C	T	0.0656064	1006
8	rs28907612	A	G	0.027833	1006
8	rs75947098	G	C	0.027833	1006
8	rs10099888	T	C	0.258449	1006
8	rs76956713	C	T	0.027833	1006
8	rs6982914	T	G	0.56163	1006
8	rs117639719	T	C	0.0954274	1006
8	rs6982924	T	C	0.553678	1006
8	rs16878865	G	T	0.0636183	1006
8	rs1382100	A	G	0.559642	1006
8	rs117214153	C	T	0.0198807	1006
8	rs140568423	G	T	0.0198807	1006
8	rs75884184	A	G	0.0636183	1006
8	rs7819728	G	A	0.34493	1006
8	rs78056007	C	T	0.027833	1006
8	rs73694251	G	A	0.0188867	1006
8	rs28907596	T	G	0.0705765	1006
8	rs2616486	T	C	0.557654	1006
8	rs10106619	T	C	0.256461	1006
8	rs117291844	A	G	0.0208748	1006
8	rs58206899	A	G	0.0785288	1006
8	rs56750616	G	T	0.0785288	1006
8	rs118109889	T	A	0.0188867	1006
8	rs76381578	A	T	0.0636183	1006
8	rs73694254	C	T	0.0785288	1006
8	rs77700962	C	A	0.0218688	1006
8	rs1996637	C	T	0.554672	1006
8	rs16879000	C	T	0.0785288	1006
8	rs117583394	G	C	0.0347913	1006
8	rs2681299	C	T	0.991054	1006
8	rs143035587	G	C	0.0168986	1006
8	rs117632084	G	A	0.0795229	1006
8	rs62525945	C	T	0.0149105	1006
8	rs55976829	T	C	0.121272	1006
8	rs34928348	T	C	0.0238569	1006
8	rs76530605	T	A	0.100398	1006
8	rs2681297	C	A	0.557654	1006
8	rs12334533	C	T	0.255467	1006
8	rs1915011	C	T	0.44334	1006
8	rs59383401	T	G	0.0785288	1006
8	rs11988837	C	T	0.0636183	1006
8	rs11779026	C	T	0.0616302	1006
8	rs6988704	C	G	0.027833	1006
8	rs6983807	A	T	0.027833	1006
8	rs117616861	G	T	0.0785288	1006
8	rs7387833	G	A	0.0397614	1006
8	rs147446173	A	G	0.0785288	1006
8	rs180723157	T	C	0.0198807	1006
8	rs184414150	G	T	0.027833	1006
8	rs2681298	T	C	0.445328	1006
8	rs73694255	A	G	0.0785288	1006
8	rs1519939	T	C	0.559642	1006
8	rs74365214	A	G	0.0785288	1006
8	rs73694256	C	T	0.120278	1006
8	rs73694257	T	C	0.0785288	1006
8	rs58042071	C	T	0.0785288	1006
8	rs79363493	T	A	0.0656064	1006
8	rs55862922	A	G	0.0795229	1006
8	rs77215358	T	A	0.027833	1006
8	rs1519938	T	C	0.445328	1006
8	rs116877752	G	C	0.00894632	1006
8	rs77311429	T	C	0.255467	1006
8	rs2681300	C	T	0.558648	1006
8	rs80158371	C	T	0.0656064	1006
8	rs79942558	C	T	0.0785288	1006
8	rs117411160	A	G	0.083499	1006
8	rs28907593	A	G	0.0785288	1006
8	rs28907592	T	C	0.0775348	1006
8	rs7814234	A	G	0.0775348	1006
8	rs77453121	T	A	0.027833	1006
8	rs79099101	T	C	0.0705765	1006
8	rs145441550	G	A	0.0218688	1006
8	rs142654061	A	T	0.0228628	1006
8	rs9656887	T	C	0.44334	1006
8	rs7017075	C	T	0.027833	1006
8	rs7017262	C	T	0.027833	1006
8	rs2139480	G	A	0.44334	1006
8	rs62525952	C	T	0.257455	1006
8	rs111286037	A	G	0.082505	1006
8	rs145027670	G	A	0.0129225	1006
8	rs180925097	T	C	0.00497018	1006
8	rs7013966	T	C	0.562624	1006
8	rs12056891	G	C	0.0695825	1006
8	rs7812822	T	C	0.505964	1006
8	rs34765997	A	G	0.267396	1006
8	rs7826066	C	T	0.703777	1006
8	rs7812981	T	C	0.558648	1006
8	rs6981717	T	C	0.329026	1006
8	rs28907589	T	A	0.0139165	1006
8	rs28907588	G	A	0.543738	1006
8	rs28907587	A	T	0.0139165	1006
8	rs149823923	C	A	0.0168986	1006
8	rs9643051	T	C	0.109344	1006
8	rs28589951	T	C	0.319085	1006
8	rs28527305	A	G	0.862823	1006
8	rs28731145	G	A	0.862823	1006
8	rs28639477	A	T	0.32008	1006
8	rs12547891	T	C	0.132207	1006
8	rs67463323	A	C	0.109344	1006
8	rs62524468	T	G	0.0159046	1006
8	rs77685786	C	A	0.0149105	1006
8	rs72675163	T	C	0.0516899	1006
8	rs12548802	A	G	0.101392	1006
8	rs13261150	C	T	0.862823	1006
8	rs147161042	T	C	0.0178926	1006
8	rs11986591	G	C	0.543738	1006
8	rs28730305	C	T	0.319085	1006
8	rs28542805	T	G	0.319085	1006
8	rs74792831	G	T	0.0357853	1006
8	rs4960952	T	G	0.109344	1006
8	rs77189162	A	G	0.0228628	1006
8	rs1915013	T	C	0.109344	1006
8	rs1879199	A	G	0.132207	1006
8	rs74393584	A	C	0.156064	1006
8	rs62524469	T	G	0.220676	1006
8	rs12548164	C	A	0.132207	1006
8	rs117120591	G	A	0.0198807	1006
8	rs75955030	A	T	0.0258449	1006
8	rs2337517	T	A	0.801193	1006
8	rs1401862	T	C	0.801193	1006
8	rs7821734	G	A	0.187873	1006
8	rs143455401	T	A	0.0168986	1006
8	rs6990910	G	C	0.135189	1006
8	rs10099839	T	C	0.187873	1006
8	rs79462834	A	G	0.0129225	1006
8	rs72675167	C	T	0.0298211	1006
8	rs13282499	G	A	0.61332	1006
8	rs6988189	T	C	0.769384	1006
8	rs2176771	C	A	0.769384	1006
8	rs2139481	T	A	0.61332	1006
8	rs2139482	G	A	0.769384	1006
8	rs4406449	T	C	0.154076	1006
8	rs1519942	C	T	0.93837	1006
8	rs1519941	A	G	0.93837	1006
8	rs12546847	T	C	0.135189	1006
8	rs17722347	G	A	0.0616302	1006
8	rs17666091	A	G	0.172962	1006
8	rs4961080	T	C	0.107356	1006
8	rs17722407	T	C	0.0616302	1006
8	rs62524470	A	G	0.0666004	1006
8	rs1519934	A	G	0.107356	1006
8	rs7001079	C	G	0.196819	1006
8	rs13257117	A	G	0.801193	1006
8	rs7823166	T	C	0.801193	1006
8	rs7835345	G	C	0.801193	1006
8	rs11990055	A	G	0.0636183	1006
8	rs10104620	C	T	0.187873	1006
8	rs10091022	A	G	0.187873	1006
8	rs11996222	G	A	0.0616302	1006
8	rs28905769	G	A	0.0526839	1006
8	rs2030346	T	C	0.135189	1006
8	rs10504848	C	T	0.0616302	1006
8	rs10504847	G	A	0.0616302	1006
8	rs146636461	T	G	0.0367793	1006
8	rs13261974	G	A	0.196819	1006
8	rs59592564	T	C	0.0616302	1006
8	rs13265739	C	T	0.0248509	1006
8	rs6469298	T	C	0.806163	1006
8	rs28904635	A	G	0.0347913	1006
8	rs939280	G	A	0.806163	1006
8	rs28904632	T	C	0.0178926	1006
8	rs28904630	A	G	0.0586481	1006
8	rs17666351	A	G	0.0596421	1006
8	rs13261169	C	T	0.191849	1006
8	rs4504685	T	A	0.60835	1006
8	rs4514028	C	A	0.60835	1006
8	rs6469299	G	A	0.0198807	1006
8	rs16879913	A	G	0.191849	1006
8	rs1401861	C	T	0.107356	1006
8	rs72675180	G	A	0.0487078	1006
8	rs13264048	T	C	0.191849	1006
8	rs13256568	A	C	0.191849	1006
8	rs149506963	G	A	0.00994036	1006
8	rs7357576	T	A	0.191849	1006
8	rs7357573	A	G	0.191849	1006
8	rs7357575	A	G	0.191849	1006
8	rs11777424	T	C	0.539761	1006
8	rs2049073	A	G	0.742545	1006
8	rs16879968	G	A	0.133201	1006
8	rs28904621	T	C	0.0397614	1006
8	rs1879201	G	A	0.741551	1006
8	rs28904614	G	A	0.191849	1006
8	rs17722705	A	G	0.0536779	1006
8	rs1949530	T	C	0.60835	1006
8	rs140117075	A	G	0.0536779	1006
8	rs184209258	C	T	0.00994036	1006
8	rs12682181	C	G	0.609344	1006
8	rs74324839	T	C	0.0586481	1006
8	rs6983817	T	C	0.133201	1006
8	rs113661225	A	T	0.0487078	1006
8	rs13258253	A	G	0.0308151	1006
8	rs17666490	T	C	0.568588	1006
8	rs73694276	C	T	0.0526839	1006
8	rs10094119	C	A	0.609344	1006
8	rs34914970	C	T	0.106362	1006
8	rs72675183	C	T	0.0427435	1006
8	rs115876838	C	T	0.0347913	1006
8	rs7835443	A	C	0.0536779	1006
8	rs28649468	A	T	0.191849	1006
8	rs17666560	G	A	0.0536779	1006
8	rs13254181	G	T	0.133201	1006
8	rs28904611	A	G	0.0367793	1006
8	rs16880075	C	T	0.245527	1006
8	rs28678551	A	C	0.191849	1006
8	rs10092380	G	T	0.60835	1006
8	rs13439559	G	A	0.190855	1006
8	rs28904607	T	G	0.0347913	1006
8	rs16880086	C	G	0.60835	1006
8	rs13259709	T	A	0.855865	1006
8	rs13251664	C	A	0.855865	1006
8	rs16880099	A	C	0.855865	1006
8	rs10094254	T	C	0.855865	1006
8	rs10094255	T	C	0.855865	1006
8	rs7816422	C	G	0.855865	1006
8	rs4961082	A	C	0.133201	1006
8	rs145878129	T	C	0.0238569	1006
8	rs2337519	T	C	0.855865	1006
8	rs7824367	G	A	0.855865	1006
8	rs6993842	G	C	0.0536779	1006
8	rs7825130	G	C	0.143141	1006
8	rs7826477	C	T	0.133201	1006
8	rs10113080	C	T	0.191849	1006
8	rs7825629	G	A	0.133201	1006
8	rs116862374	C	T	0.0357853	1006
8	rs35474420	T	C	0.143141	1006
8	rs189512610	A	T	0.00894632	1006
8	rs11984451	T	C	0.0357853	1006
8	rs57837867	A	T	0.0526839	1006
8	rs73692207	T	C	0.0526839	1006
8	rs34725691	T	A	0.714712	1006
8	rs140804609	T	G	0.0367793	1006
8	rs17666825	T	C	0.0526839	1006
8	rs28904602	T	C	0.0526839	1006
8	rs7818066	A	G	0.0258449	1006
8	rs73692208	A	G	0.0526839	1006
8	rs13254702	T	C	0.05666	1006
8	rs78449451	G	C	0.0616302	1006
8	rs16880226	T	C	0.0357853	1006
8	rs17723163	T	C	0.0526839	1006
8	rs75605192	C	T	0.0328032	1006
8	rs55799901	G	A	0.0526839	1006
8	rs17728649	T	C	0.0526839	1006
8	rs28904598	T	C	0.0357853	1006
8	rs79808846	A	G	0.0477137	1006
8	rs28904593	A	C	0.0477137	1006
8	rs16880322	C	T	0.0357853	1006
8	rs7010876	T	A	0.715706	1006
8	rs16880333	T	C	0.0357853	1006
8	rs77736301	C	A	0.0248509	1006
8	rs150393684	A	G	0.00596421	1006
8	rs5016164	T	C	0.0258449	1006
8	rs112830581	A	G	0.0427435	1006
8	rs6994019	T	G	0.715706	1006
8	rs73290633	G	A	0.0318091	1006
8	rs1915017	A	T	0.740557	1006
8	rs7013819	C	T	0.0765408	1006
8	rs191413228	A	G	0.00596421	1006
8	rs11988576	C	G	0.170974	1006
8	rs16880416	G	T	0.183897	1006
8	rs1467251	G	A	0.183897	1006
8	rs1467250	T	A	0.183897	1006
8	rs1467249	T	A	0.183897	1006
8	rs62524505	C	T	0.0228628	1006
8	rs10955542	A	C	0.740557	1006
8	rs7835822	G	A	0.183897	1006
8	rs10096812	C	G	0.181909	1006
8	rs4043663	G	A	0.740557	1006
8	rs17667265	A	T	0.0506958	1006
8	rs61160643	T	C	0.0755467	1006
8	rs11782646	T	C	0.571571	1006
8	rs79666950	T	C	0.0755467	1006
8	rs59122715	C	G	0.0755467	1006
8	rs10094746	A	G	0.183897	1006
8	rs73692211	C	T	0.0755467	1006
8	rs11991179	C	A	0.181909	1006
8	rs11998148	G	T	0.183897	1006
8	rs7015655	A	G	0.816103	1006
8	rs1401860	T	C	0.816103	1006
8	rs57187913	A	G	0.0506958	1006
8	rs35658486	A	G	0.143141	1006
8	rs2222294	T	C	0.849901	1006
8	rs145828528	G	A	0.0238569	1006
8	rs4147332	G	C	0.670974	1006
8	rs17729077	T	C	0.0755467	1006
8	rs7010604	G	C	0.818091	1006
8	rs71526930	T	A	0.143141	1006
8	rs6993710	A	G	0.818091	1006
8	rs182543865	T	C	0.00994036	1006
8	rs74811295	T	C	0.0318091	1006
8	rs7833834	G	A	0.0775348	1006
8	rs1915018	T	C	0.740557	1006
8	rs1915019	A	G	0.740557	1006
8	rs1915020	T	C	0.818091	1006
8	rs1915021	T	C	0.0695825	1006
8	rs80002102	A	G	0.0139165	1006
8	rs73692213	G	A	0.0755467	1006
8	rs1401864	G	A	0.670974	1006
8	rs13248408	C	T	0.143141	1006
8	rs17729255	C	T	0.0755467	1006
8	rs184918663	A	T	0.00894632	1006
8	rs16880580	A	G	0.143141	1006
8	rs28904577	T	C	0.0139165	1006
8	rs28904574	T	C	0.0755467	1006
8	rs28904573	C	T	0.0248509	1006
8	rs13249155	G	A	0.818091	1006
8	rs1915023	T	C	0.818091	1006
8	rs189069121	C	T	0.0178926	1006
8	rs7817382	G	A	0.748509	1006
8	rs7017637	A	G	0.749503	1006
8	rs1915024	T	C	0.670974	1006
8	rs28986509	C	A	0.0377734	1006
8	rs1519930	T	G	0.654076	1006
8	rs28986502	T	G	0.0248509	1006
8	rs13277770	G	A	0.671968	1006
8	rs1879202	C	T	0.66998	1006
8	rs1879203	C	T	0.747515	1006
8	rs28630437	A	G	0.143141	1006
8	rs56165694	C	G	0.0755467	1006
8	rs59544142	A	T	0.0725646	1006
8	rs139463877	G	A	0.0168986	1006
8	rs73692214	A	C	0.0745527	1006
8	rs7011035	T	G	0.144135	1006
8	rs73692215	G	A	0.0745527	1006
8	rs75737854	T	C	0.0328032	1006
8	rs17667732	T	A	0.0725646	1006
8	rs76163988	A	G	0.0318091	1006
8	rs117360326	C	A	0.0168986	1006
8	rs36013966	G	A	0.250497	1006
8	rs77013547	A	G	0.0745527	1006
8	rs117270772	C	T	0.0477137	1006
8	rs76199022	T	C	0.0725646	1006
8	rs116972207	G	A	0.0168986	1006
8	rs17667749	C	A	0.0725646	1006
8	rs17667787	G	T	0.0725646	1006
8	rs17729482	T	A	0.144135	1006
8	rs16880720	A	G	0.0745527	1006
8	rs28986500	A	G	0.05666	1006
8	rs28986499	T	C	0.05666	1006
8	rs28986498	G	C	0.0745527	1006
8	rs28986497	A	C	0.0695825	1006
8	rs11986810	A	T	0.250497	1006
8	rs28986490	A	G	0.0725646	1006
8	rs28986488	A	G	0.0397614	1006
8	rs17729512	A	G	0.0745527	1006
8	rs73692216	A	T	0.0725646	1006
8	rs10955556	A	G	0.739563	1006
8	rs116407223	T	C	0.119284	1006
8	rs28587629	T	C	0.119284	1006
8	rs143374285	T	C	0.0149105	1006
8	rs57749754	A	G	0.0725646	1006
8	rs17667853	A	T	0.0725646	1006
8	rs17667883	A	G	0.0725646	1006
8	rs118135158	C	G	0.0228628	1006
8	rs12114224	C	A	0.0745527	1006
8	rs73692217	G	A	0.0745527	1006
8	rs78672663	G	C	0.0367793	1006
8	rs7003179	T	C	0.0745527	1006
8	rs10100297	G	A	0.66998	1006
8	rs79244541	G	A	0.0218688	1006
8	rs73692218	A	T	0.0725646	1006
8	rs73692219	C	T	0.0745527	1006
8	rs7834743	A	G	0.920477	1006
8	rs17729596	T	G	0.0725646	1006
8	rs7816934	T	C	0.106362	1006
8	rs10105759	T	C	0.145129	1006
8	rs28986481	G	A	0.00994036	1006
8	rs28986476	C	T	0.0745527	1006
8	rs58396591	G	A	0.0477137	1006
8	rs7843531	G	A	0.0745527	1006
8	rs78615299	A	G	0.00994036	1006
8	rs58755914	C	T	0.0745527	1006
8	rs35267712	A	C	0.144135	1006
8	rs57279787	A	C	0.0725646	1006
8	rs76466133	C	T	0.0178926	1006
8	rs58695872	C	A	0.0745527	1006
8	rs117077233	C	T	0.0318091	1006
8	rs75529309	T	C	0.0725646	1006
8	rs7000030	C	T	0.0745527	1006
8	rs73692222	T	C	0.0725646	1006
8	rs148718784	C	T	0.0367793	1006
8	rs7817311	A	C	0.0735586	1006
8	rs16880925	T	A	0.0248509	1006
8	rs143430470	T	C	0.0198807	1006
8	rs16880935	C	T	0.0745527	1006
8	rs3851539	G	A	0.564612	1006
8	rs3844198	A	C	0.739563	1006
8	rs28907891	T	C	0.0427435	1006
8	rs4463475	G	A	0.67495	1006
8	rs71526931	A	C	0.143141	1006
8	rs113251965	A	G	0.0745527	1006
8	rs147640669	G	A	0.0178926	1006
8	rs75909341	T	C	0.0745527	1006
8	rs73692223	A	C	0.0745527	1006
8	rs73692224	G	A	0.0745527	1006
8	rs73692225	C	T	0.0745527	1006
8	rs75290858	G	T	0.0129225	1006
8	rs10504846	C	T	0.0725646	1006
8	rs76088041	T	C	0.027833	1006
8	rs55888684	C	A	0.0725646	1006
8	rs56322839	A	C	0.0725646	1006
8	rs56053776	A	G	0.0725646	1006
8	rs7821897	G	C	0.143141	1006
8	rs7823185	C	T	0.0795229	1006
8	rs73692226	C	T	0.0248509	1006
8	rs56074617	G	C	0.0477137	1006
8	rs73692227	A	G	0.0248509	1006
8	rs7837860	T	C	0.2167	1006
8	rs10094702	T	C	0.203777	1006
8	rs35889496	A	G	0.666998	1006
8	rs7014590	T	C	0.2833	1006
8	rs117405277	A	C	0.026839	1006
8	rs10088444	C	T	0.282306	1006
8	rs73692228	A	T	0.0258449	1006
8	rs4515601	C	T	0.32505	1006
8	rs7835845	C	T	0.282306	1006
8	rs7828497	T	G	0.281312	1006
8	rs16892543	G	C	0.22167	1006
8	rs28907872	C	A	0.0318091	1006
8	rs28907871	C	T	0.0318091	1006
8	rs28907868	G	C	0.0447316	1006
8	rs13256784	G	C	0.190855	1006
8	rs4246109	C	A	0.77833	1006
8	rs4246111	T	C	0.77833	1006
8	rs12677791	T	C	0.570577	1006
8	rs184364348	G	A	0.0208748	1006
8	rs16881203	G	T	0.22167	1006
8	rs73692229	T	C	0.0318091	1006
8	rs80039465	A	G	0.0208748	1006
8	rs28677103	G	T	0.0188867	1006
8	rs4961086	A	G	0.675944	1006
8	rs4961087	C	G	0.675944	1006
8	rs117200726	T	A	0.00795229	1006
8	rs4246112	C	T	0.675944	1006
8	rs4246113	A	T	0.67495	1006
8	rs79744793	A	G	0.0596421	1006
8	rs10504845	T	A	0.22167	1006
8	rs4559289	A	G	0.102386	1006
8	rs16881281	C	T	0.17495	1006
8	rs77455583	G	C	0.0387674	1006
8	rs192073244	G	T	0.0387674	1006
8	rs185436668	G	C	0.0387674	1006
8	rs111992066	G	A	0.100398	1006
8	rs4961089	C	T	0.671968	1006
8	rs28435130	T	C	0.00994036	1006
8	rs4395935	A	G	0.22167	1006
8	rs75163742	C	T	0.100398	1006
8	rs117686673	G	A	0.0238569	1006
8	rs4961090	A	G	0.675944	1006
8	rs7825672	T	A	0.22167	1006
8	rs4548227	A	G	0.675944	1006
8	rs35175011	G	A	0.22167	1006
8	rs75074004	C	T	0.0387674	1006
8	rs77555604	A	G	0.100398	1006
8	rs72675200	G	A	0.0775348	1006
8	rs35259465	T	C	0.124254	1006
8	rs117885175	C	T	0.0387674	1006
8	rs28787399	G	A	0.222664	1006
8	rs117736279	A	G	0.0387674	1006
8	rs116996217	T	G	0.0387674	1006
8	rs112441769	A	G	0.100398	1006
8	rs9656892	T	G	0.675944	1006
8	rs117031235	G	T	0.0387674	1006
8	rs7009149	C	T	0.675944	1006
8	rs140124109	G	C	0.0149105	1006
8	rs58644813	T	G	0.222664	1006
8	rs114166836	A	T	0.0596421	1006
8	rs10955586	T	C	0.675944	1006
8	rs116196672	A	T	0.0596421	1006
8	rs7823223	C	A	0.22167	1006
8	rs77858725	T	G	0.0387674	1006
8	rs116858738	A	G	0.0238569	1006
8	rs6469364	A	G	0.227634	1006
8	rs13249594	A	G	0.11332	1006
8	rs115580893	G	A	0.0228628	1006
8	rs1604925	G	T	0.00994036	1006
8	rs76428953	A	T	0.0387674	1006
8	rs182850866	C	T	0.0387674	1006
8	rs13250349	C	T	0.735586	1006
8	rs117358712	C	T	0.0387674	1006
8	rs58255283	G	A	0.22167	1006
8	rs79490511	T	G	0.0596421	1006
8	rs78927613	C	T	0.0129225	1006
8	rs117964580	A	G	0.026839	1006
8	rs77435745	G	C	0.0308151	1006
8	rs147594649	C	T	0.0596421	1006
8	rs185954905	A	G	0.0387674	1006
8	rs73275292	A	G	0.0318091	1006
8	rs56261923	C	T	0.0387674	1006
8	rs56912549	A	G	0.0596421	1006
8	rs6994283	G	A	0.22167	1006
8	rs79446462	A	G	0.0407555	1006
8	rs78735645	C	T	0.0407555	1006
8	rs13262875	T	C	0.22167	1006
8	rs78827343	C	T	0.0596421	1006
8	rs7006944	C	T	0.735586	1006
8	rs71526933	G	C	0.17495	1006
8	rs74408158	A	G	0.0596421	1006
8	rs76570466	C	T	0.0407555	1006
8	rs10481112	C	T	0.675944	1006
8	rs10100170	C	T	0.223658	1006
8	rs55833306	A	G	0.0407555	1006
8	rs111966557	C	A	0.0596421	1006
8	rs79744929	C	T	0.0596421	1006
8	rs6984041	C	T	0.22167	1006
8	rs7004601	A	C	0.735586	1006
8	rs76137576	A	G	0.0407555	1006
8	rs75772927	C	T	0.0387674	1006
8	rs4461943	C	T	0.735586	1006
8	rs59951423	C	T	0.0596421	1006
8	rs13261175	T	G	0.22167	1006
8	rs76376853	C	T	0.0387674	1006
8	rs79446361	T	C	0.0387674	1006
8	rs4497011	G	T	0.735586	1006
8	rs6989866	T	C	0.7167	1006
8	rs60298754	C	T	0.0318091	1006
8	rs36116061	T	G	0.196819	1006
8	rs6469372	G	A	0.262425	1006
8	rs4483202	T	G	0.675944	1006
8	rs4320597	A	G	0.675944	1006
8	rs17730333	A	G	0.0188867	1006
8	rs16881745	C	T	0.0596421	1006
8	rs76508001	T	C	0.0387674	1006
8	rs1394511	A	G	0.22167	1006
8	rs4275260	G	A	0.675944	1006
8	rs116941580	C	T	0.0318091	1006
8	rs1857753	A	G	0.675944	1006
8	rs34051963	T	A	0.22167	1006
8	rs1504800	A	C	0.00994036	1006
8	rs73277117	A	C	0.0318091	1006
8	rs1910730	A	G	0.22167	1006
8	rs117758893	A	G	0.0258449	1006
8	rs58418586	T	A	0.22167	1006
8	rs1857754	A	G	0.675944	1006
8	rs1857755	T	C	0.675944	1006
8	rs80050131	C	T	0.0596421	1006
8	rs78485342	T	C	0.0596421	1006
8	rs1504801	G	A	0.22167	1006
8	rs78492034	C	T	0.0387674	1006
8	rs75433404	A	G	0.0387674	1006
8	rs75617330	C	T	0.17495	1006
8	rs77245705	A	G	0.0596421	1006
8	rs56231945	C	T	0.22167	1006
8	rs140096967	T	C	0.0129225	1006
8	rs56187488	T	C	0.281312	1006
8	rs79089647	A	G	0.0596421	1006
8	rs1604922	A	G	0.959245	1006
8	rs73277124	A	G	0.0596421	1006
8	rs1604923	A	G	0.0407555	1006
8	rs10283316	G	A	0.675944	1006
8	rs76034445	G	C	0.0258449	1006
8	rs79577870	A	G	0.0596421	1006
8	rs79214507	C	T	0.0387674	1006
8	rs78131177	A	G	0.0596421	1006
8	rs67312178	A	T	0.22167	1006
8	rs4246115	G	A	0.675944	1006
8	rs58337229	A	T	0.0596421	1006
8	rs7003388	C	T	0.22167	1006
8	rs7002751	G	A	0.22167	1006
8	rs6989402	A	G	0.22167	1006
8	rs1504802	T	A	0.0407555	1006
8	rs79611180	T	G	0.0377734	1006
8	rs4434662	C	A	0.67495	1006
8	rs1463922	T	C	0.114314	1006
8	rs1463923	G	C	0.281312	1006
8	rs4961093	C	T	0.675944	1006
8	rs75664917	G	A	0.0596421	1006
8	rs76153661	G	A	0.0308151	1006
8	rs35820017	G	A	0.0457256	1006
8	rs71526936	G	T	0.17495	1006
8	rs75145948	T	C	0.0596421	1006
8	rs28417952	G	A	0.675944	1006
8	rs78989990	C	T	0.0198807	1006
8	rs77041023	C	A	0.0387674	1006
8	rs73277199	A	G	0.0337972	1006
8	rs79616878	T	C	0.17495	1006
8	rs1012116	A	G	0.776342	1006
8	rs4369037	T	C	0.776342	1006
8	rs78107263	G	A	0.0984095	1006
8	rs2134964	A	G	0.675944	1006
8	rs79091964	C	T	0.0596421	1006
8	rs12548636	C	T	0.675944	1006
8	rs13259754	C	G	0.17495	1006
8	rs12155796	G	A	0.675944	1006
8	rs12156301	C	T	0.675944	1006
8	rs12155798	G	A	0.675944	1006
8	rs13258797	G	A	0.189861	1006
8	rs1394519	A	G	0.675944	1006
8	rs1394518	C	T	0.675944	1006
8	rs1394517	A	G	0.675944	1006
8	rs73279213	G	A	0.0596421	1006
8	rs35660410	G	A	0.261431	1006
8	rs4961094	A	C	0.675944	1006
8	rs4961095	G	A	0.735586	1006
8	rs4961096	G	A	0.675944	1006
8	rs1875904	G	C	0.675944	1006
8	rs12682164	A	G	0.675944	1006
8	rs4604492	G	A	0.735586	1006
8	rs73279219	C	A	0.0596421	1006
8	rs10099233	G	A	0.0596421	1006
8	rs10099461	G	T	0.0596421	1006
8	rs10103336	C	G	0.0596421	1006
8	rs73279224	G	A	0.0596421	1006
8	rs11774961	A	G	0.73161	1006
8	rs73279231	C	T	0.0596421	1006
8	rs16882035	A	T	0.0596421	1006
8	rs59107062	C	G	0.0596421	1006
8	rs13279115	A	C	0.264414	1006
8	rs73279236	G	A	0.0596421	1006
8	rs78109581	A	G	0.0218688	1006
8	rs10104706	T	C	0.0596421	1006
8	rs10086327	G	A	0.0596421	1006
8	rs73692252	G	A	0.0596421	1006
8	rs2134963	C	A	0.328032	1006
8	rs2174367	G	T	0.328032	1006
8	rs118132198	A	G	0.0407555	1006
8	rs138460083	G	A	0.0178926	1006
8	rs16882065	G	A	0.264414	1006
8	rs10109321	T	C	0.0596421	1006
8	rs75944630	T	G	0.00994036	1006
8	rs57942898	A	G	0.0596421	1006
8	rs59484067	G	A	0.0596421	1006
8	rs6992417	A	T	0.225646	1006
8	rs1394515	A	C	0.0596421	1006
8	rs57283474	T	C	0.0596421	1006
8	rs7462228	A	G	0.0596421	1006
8	rs59725465	G	A	0.0596421	1006
8	rs58723841	C	A	0.0596421	1006
8	rs28403966	T	G	0.0596421	1006
8	rs28705947	A	G	0.328032	1006
8	rs28758406	T	C	0.0596421	1006
8	rs28453085	A	G	0.0596421	1006
8	rs76703918	A	G	0.0387674	1006
8	rs10103474	C	T	0.0596421	1006
8	rs62525781	T	A	0.0109344	1006
8	rs10093191	T	G	0.0596421	1006
8	rs59430846	G	A	0.0596421	1006
8	rs57771217	A	G	0.0596421	1006
8	rs59425875	T	G	0.0596421	1006
8	rs60374267	C	T	0.0596421	1006
8	rs58984354	A	G	0.0596421	1006
8	rs13282590	G	A	0.0228628	1006
8	rs28768402	A	T	0.0596421	1006
8	rs28877640	A	G	0.0596421	1006
8	rs1394514	C	G	0.328032	1006
8	rs1504804	G	A	0.329026	1006
8	rs73692253	T	G	0.0596421	1006
8	rs1504805	G	A	0.329026	1006
8	rs74464585	A	G	0.0377734	1006
8	rs13269593	C	T	0.329026	1006
8	rs61320020	T	C	0.0606362	1006
8	rs59030724	A	G	0.0606362	1006
8	rs10109475	A	T	0.0596421	1006
8	rs10094278	G	A	0.0596421	1006
8	rs10087268	T	C	0.0596421	1006
8	rs10112258	A	G	0.0596421	1006
8	rs57040657	T	C	0.0596421	1006
8	rs1354521	G	A	0.0596421	1006
8	rs10504842	A	G	0.265408	1006
8	rs11994538	G	A	0.269384	1006
8	rs1354522	A	T	0.0596421	1006
8	rs1354523	C	T	0.0596421	1006
8	rs1354524	T	C	0.0596421	1006
8	rs10504841	C	T	0.0596421	1006
8	rs13278603	G	T	0.180915	1006
8	rs9297464	C	T	0.0596421	1006
8	rs10088380	A	G	0.0596421	1006
8	rs56161211	C	T	0.0397614	1006
8	rs80287386	G	A	0.0248509	1006
8	rs72660614	G	A	0.0735586	1006
8	rs78204053	A	G	0.0248509	1006
8	rs55807042	C	T	0.0308151	1006
8	rs10102401	C	G	0.0596421	1006
8	rs10102505	C	T	0.0596421	1006
8	rs146867847	C	T	0.0337972	1006
8	rs9297465	G	A	0.0596421	1006
8	rs1875903	C	A	0.0596421	1006
8	rs79773987	T	C	0.0397614	1006
8	rs10099697	T	C	0.0586481	1006
8	rs61087653	G	A	0.0586481	1006
8	rs75970525	C	A	0.0397614	1006
8	rs13275559	A	C	0.329026	1006
8	rs13274493	C	T	0.269384	1006
8	rs7822566	G	T	0.329026	1006
8	rs13273030	G	A	0.0178926	1006
8	rs73287339	G	T	0.0596421	1006
8	rs138585523	C	T	0.0168986	1006
8	rs28445522	T	A	0.329026	1006
8	rs28446827	G	A	0.0596421	1006
8	rs28539549	G	T	0.0596421	1006
8	rs10089941	G	A	0.0596421	1006
8	rs10093818	C	T	0.0596421	1006
8	rs10111179	T	C	0.0596421	1006
8	rs73287345	A	G	0.0596421	1006
8	rs72660616	C	G	0.0387674	1006
8	rs73287349	T	C	0.0596421	1006
8	rs73692561	G	A	0.0596421	1006
8	rs73287352	G	T	0.0596421	1006
8	rs76655667	A	C	0.0596421	1006
8	rs73692565	G	A	0.0596421	1006
8	rs73287353	A	T	0.0596421	1006
8	rs74743307	G	A	0.0596421	1006
8	rs55758944	T	A	0.329026	1006
8	rs78268237	G	A	0.0596421	1006
8	rs28671153	T	C	0.329026	1006
8	rs34912085	A	C	0.269384	1006
8	rs35549010	A	G	0.269384	1006
8	rs73287358	G	A	0.0596421	1006
8	rs73287359	C	A	0.0596421	1006
8	rs13277579	G	C	0.329026	1006
8	rs7825171	G	A	0.0596421	1006
8	rs16882273	A	G	0.0606362	1006
8	rs111598845	A	G	0.0596421	1006
8	rs80231582	G	A	0.0596421	1006
8	rs76619514	G	T	0.0397614	1006
8	rs1112163	G	C	0.0596421	1006
8	rs1112164	T	A	0.329026	1006
8	rs6987711	T	G	0.0606362	1006
8	rs7006506	C	T	0.0596421	1006
8	rs7005386	G	A	0.0596421	1006
8	rs17731360	T	C	0.0357853	1006
8	rs78168127	T	C	0.0397614	1006
8	rs72660617	C	T	0.0228628	1006
8	rs10504840	G	A	0.269384	1006
8	rs28581869	G	A	0.0596421	1006
8	rs28414285	G	A	0.0596421	1006
8	rs16882334	A	G	0.0596421	1006
8	rs13258321	T	A	0.269384	1006
8	rs13251103	A	T	0.329026	1006
8	rs73289232	C	G	0.0596421	1006
8	rs7838159	T	C	0.329026	1006
8	rs16882368	A	T	0.0596421	1006
8	rs117474946	C	A	0.0397614	1006
8	rs10098834	T	G	0.0596421	1006
8	rs10099075	A	C	0.0596421	1006
8	rs10112810	C	T	0.0596421	1006
8	rs9297468	G	A	0.0596421	1006
8	rs4305946	T	C	0.33002	1006
8	rs9297470	C	G	0.0596421	1006
8	rs138428490	T	C	0.0596421	1006
8	rs10113214	T	G	0.0596421	1006
8	rs10095262	G	C	0.0596421	1006
8	rs10110453	A	G	0.0596421	1006
8	rs10096195	C	A	0.0596421	1006
8	rs118092259	T	G	0.0168986	1006
8	rs10095499	G	A	0.0596421	1006
8	rs16882408	A	G	0.0596421	1006
8	rs17669974	A	G	0.026839	1006
8	rs79668160	C	A	0.0407555	1006
8	rs74765656	A	G	0.0397614	1006
8	rs1504797	T	C	0.333002	1006
8	rs61109805	C	G	0.0596421	1006
8	rs16882450	A	G	0.331014	1006
8	rs16882464	T	C	0.0596421	1006
8	rs61177731	G	A	0.0596421	1006
8	rs55674305	G	A	0.331014	1006
8	rs56084092	G	C	0.331014	1006
8	rs59645827	C	T	0.0596421	1006
8	rs61098556	C	A	0.0606362	1006
8	rs55743536	G	A	0.0606362	1006
8	rs56691611	T	C	0.0606362	1006
8	rs59119264	T	C	0.0606362	1006
8	rs78704524	T	C	0.0596421	1006
8	rs73692571	G	A	0.0596421	1006
8	rs73289254	C	A	0.0596421	1006
8	rs1504798	C	T	0.271372	1006
8	rs1504799	C	G	0.269384	1006
8	rs73289257	G	A	0.0596421	1006
8	rs59580800	C	T	0.0596421	1006
8	rs58399951	G	T	0.0596421	1006
8	rs60779425	A	G	0.0596421	1006
8	rs73289264	G	A	0.0596421	1006
8	rs58164144	T	C	0.0596421	1006
8	rs73289267	A	G	0.0596421	1006
8	rs58994609	A	C	0.0596421	1006
8	rs58453379	A	T	0.0596421	1006
8	rs60245117	A	C	0.0596421	1006
8	rs13271448	T	A	0.269384	1006
8	rs61088422	A	T	0.0596421	1006
8	rs79676922	A	G	0.0298211	1006
8	rs113792528	A	C	0.0596421	1006
8	rs821116	G	A	0.331014	1006
8	rs114433731	T	C	0.0596421	1006
8	rs821115	C	A	0.271372	1006
8	rs16882621	C	G	0.0596421	1006
8	rs16882622	A	C	0.0596421	1006
8	rs10504839	T	C	0.0596421	1006
8	rs821114	C	G	0.331014	1006
8	rs56324438	C	T	0.0606362	1006
8	rs34583542	C	G	0.267396	1006
8	rs58720276	A	C	0.0596421	1006
8	rs34578339	A	T	0.176938	1006
8	rs821113	T	G	0.271372	1006
8	rs58754325	T	C	0.0596421	1006
8	rs77948155	C	T	0.0308151	1006
8	rs59290812	G	A	0.0586481	1006
8	rs34729002	T	G	0.0367793	1006
8	rs57047577	G	A	0.0596421	1006
8	rs73291151	G	A	0.0596421	1006
8	rs61433177	A	C	0.0357853	1006
8	rs821112	C	A	0.269384	1006
8	rs73291153	G	A	0.0596421	1006
8	rs73694046	C	T	0.0596421	1006
8	rs73291154	T	C	0.0596421	1006
8	rs73291155	A	C	0.227634	1006
8	rs73291157	C	T	0.0596421	1006
8	rs73694050	G	T	0.0596421	1006
8	rs821111	A	C	0.331014	1006
8	rs73291159	C	A	0.0606362	1006
8	rs7820710	A	C	0.227634	1006
8	rs60953371	A	G	0.0596421	1006
8	rs55848977	T	A	0.0596421	1006
8	rs116929530	T	G	0.0178926	1006
8	rs59043278	G	C	0.0596421	1006
8	rs73291164	G	A	0.0596421	1006
8	rs73291166	G	A	0.0596421	1006
8	rs13279451	C	T	0.227634	1006
8	rs111474293	T	C	0.0596421	1006
8	rs111810774	T	G	0.0596421	1006
8	rs113738158	T	C	0.0596421	1006
8	rs61234864	G	A	0.0596421	1006
8	rs55942501	C	T	0.0397614	1006
8	rs7004757	T	A	0.0596421	1006
8	rs7000891	A	G	0.0596421	1006
8	rs7018226	G	T	0.0596421	1006
8	rs7001241	A	G	0.0596421	1006
8	rs1094206	G	A	0.331014	1006
8	rs6980734	G	A	0.0596421	1006
8	rs7001875	A	T	0.0596421	1006
8	rs73291175	T	C	0.0606362	1006
8	rs2134962	G	A	0.331014	1006
8	rs73694056	C	T	0.0596421	1006
8	rs73694057	G	A	0.0596421	1006
8	rs73291177	T	C	0.0596421	1006
8	rs73291179	G	A	0.0596421	1006
8	rs117167174	A	G	0.028827	1006
8	rs1825876	C	T	0.269384	1006
8	rs73291181	G	A	0.0596421	1006
8	rs140457155	C	T	0.0337972	1006
8	rs3105409	G	C	0.331014	1006
8	rs35795205	A	C	0.227634	1006
8	rs821100	A	G	0.291252	1006
8	rs113239790	G	A	0.0318091	1006
8	rs7814792	T	C	0.0596421	1006
8	rs7814799	T	C	0.0596421	1006
8	rs7845586	A	G	0.0596421	1006
8	rs7828596	C	T	0.0596421	1006
8	rs6469419	C	T	0.0606362	1006
8	rs6988021	T	C	0.0596421	1006
8	rs73291190	A	G	0.0596421	1006
8	rs73291191	T	C	0.0596421	1006
8	rs73291192	C	T	0.0596421	1006
8	rs60894020	C	T	0.0596421	1006
8	rs57092235	C	T	0.0596421	1006
8	rs148438468	A	G	0.0159046	1006
8	rs7008219	T	C	0.0596421	1006
8	rs60469280	A	C	0.0596421	1006
8	rs58174955	G	A	0.0397614	1006
8	rs59495340	A	G	0.0596421	1006
8	rs73292857	A	G	0.0596421	1006
8	rs59745808	T	C	0.0586481	1006
8	rs7819898	G	T	0.0596421	1006
8	rs7838772	A	C	0.0596421	1006
8	rs7842479	T	C	0.0596421	1006
8	rs7820191	G	T	0.0596421	1006
8	rs60936046	A	G	0.0596421	1006
8	rs73694066	C	A	0.0596421	1006
8	rs75752377	C	T	0.0298211	1006
8	rs16882905	G	A	0.0596421	1006
8	rs16882914	T	C	0.0596421	1006
8	rs13281505	A	G	0.267396	1006
8	rs73292867	A	T	0.0596421	1006
8	rs821096	G	A	0.331014	1006
8	rs821095	A	G	0.331014	1006
8	rs73694076	T	A	0.0596421	1006
8	rs61667532	A	C	0.0596421	1006
8	rs821094	C	A	0.269384	1006
8	rs61683331	G	A	0.0596421	1006
8	rs57807215	G	A	0.0596421	1006
8	rs73292871	T	C	0.0596421	1006
8	rs61498756	G	T	0.0596421	1006
8	rs16882925	G	A	0.0596421	1006
8	rs58652034	A	C	0.0596421	1006
8	rs58079230	C	A	0.0596421	1006
8	rs821093	C	T	0.331014	1006
8	rs16882945	T	G	0.0596421	1006
8	rs16882947	A	T	0.0596421	1006
8	rs141333197	T	C	0.00795229	1006
8	rs117645005	T	C	0.027833	1006
8	rs73292876	A	G	0.0596421	1006
8	rs16882948	A	G	0.0596421	1006
8	rs73694079	G	T	0.0596421	1006
8	rs61548111	A	C	0.0596421	1006
8	rs114778540	A	T	0.0596421	1006
8	rs80113810	G	A	0.0367793	1006
8	rs16882949	A	C	0.0596421	1006
8	rs16882951	A	G	0.0596421	1006
8	rs16882953	G	A	0.0596421	1006
8	rs16882955	C	G	0.0596421	1006
8	rs16882957	A	G	0.267396	1006
8	rs16882960	C	A	0.0596421	1006
8	rs16882980	T	C	0.0596421	1006
8	rs73275307	A	T	0.0596421	1006
8	rs2129782	T	C	0.0596421	1006
8	rs1685546	A	G	0.331014	1006
8	rs2171481	G	A	0.0596421	1006
8	rs1844057	A	G	0.0596421	1006
8	rs1844056	A	G	0.0596421	1006
8	rs62525787	T	G	0.0506958	1006
8	rs16883006	A	G	0.0596421	1006
8	rs16883010	T	C	0.0596421	1006
8	rs1685544	G	A	0.989066	1006
8	rs60350282	A	G	0.0596421	1006
8	rs1700138	T	C	0.331014	1006
8	rs77333251	A	G	0.0596421	1006
8	rs1700137	C	T	0.331014	1006
8	rs73275324	G	A	0.0596421	1006
8	rs73275325	T	A	0.0596421	1006
8	rs60484072	A	T	0.0318091	1006
8	rs61079180	T	C	0.0596421	1006
8	rs1601817	C	A	0.331014	1006
8	rs7840103	C	T	0.0596421	1006
8	rs77434687	G	A	0.0397614	1006
8	rs74573911	G	A	0.0168986	1006
8	rs34392627	G	A	0.267396	1006
8	rs62525788	C	T	0.00795229	1006
8	rs1604921	T	C	0.0596421	1006
8	rs1604920	A	G	0.331014	1006
8	rs13256013	T	A	0.227634	1006
8	rs62525789	A	C	0.0119284	1006
8	rs79852500	C	T	0.0298211	1006
8	rs73275337	C	T	0.0606362	1006
8	rs112279857	T	C	0.0596421	1006
8	rs61226117	A	G	0.0596421	1006
8	rs117344347	G	T	0.0596421	1006
8	rs117669807	C	G	0.0596421	1006
8	rs1580509	T	C	0.0596421	1006
8	rs1094204	A	G	0.314115	1006
8	rs1817684	C	T	0.0596421	1006
8	rs7463933	T	C	0.0596421	1006
8	rs73275347	A	G	0.0596421	1006
8	rs73275350	A	G	0.0596421	1006
8	rs73275353	C	T	0.0596421	1006
8	rs75247012	G	A	0.0596421	1006
8	rs73275354	C	T	0.0596421	1006
8	rs67769525	C	A	0.209742	1006
8	rs139418774	A	G	0.0198807	1006
8	rs6469426	C	T	0.173956	1006
8	rs1094203	A	G	0.209742	1006
8	rs1094202	A	C	0.313121	1006
8	rs821104	A	G	0.209742	1006
8	rs821103	T	C	0.313121	1006
8	rs821102	T	G	0.209742	1006
8	rs73275371	T	C	0.0596421	1006
8	rs186124913	A	G	0.0198807	1006
8	rs2171482	T	C	0.209742	1006
8	rs1586492	G	A	0.10338	1006
8	rs79562877	G	A	0.0596421	1006
8	rs1094199	C	T	0.0318091	1006
8	rs1094198	A	G	0.209742	1006
8	rs140333247	A	C	0.0407555	1006
8	rs55906335	C	A	0.0397614	1006
8	rs55994630	A	G	0.0397614	1006
8	rs1094196	G	T	0.209742	1006
8	rs11995730	G	A	0.0596421	1006
8	rs1094195	C	T	0.209742	1006
8	rs143185791	G	A	0.0487078	1006
8	rs1685541	A	G	0.313121	1006
8	rs3105407	C	T	0.309145	1006
8	rs3110414	T	C	0.309145	1006
8	rs3110415	T	G	0.309145	1006
8	rs3110416	T	C	0.309145	1006
8	rs112441563	A	G	0.0228628	1006
8	rs1601816	A	C	0.0994036	1006
8	rs60669462	T	G	0.0994036	1006
8	rs61341431	A	T	0.0994036	1006
8	rs117646114	G	A	0.0218688	1006
8	rs75486427	G	T	0.0397614	1006
8	rs112091101	C	A	0.0248509	1006
8	rs3105406	G	T	0.270378	1006
8	rs3110417	T	G	0.270378	1006
8	rs60336907	A	T	0.0596421	1006
8	rs3105405	G	A	0.313121	1006
8	rs56039725	G	T	0.0994036	1006
8	rs77397538	C	G	0.0596421	1006
8	rs13280546	T	A	0.16004	1006
8	rs821121	C	G	0.309145	1006
8	rs821120	G	C	0.309145	1006
8	rs821119	C	T	0.309145	1006
8	rs74704541	G	A	0.0159046	1006
8	rs821118	G	A	0.306163	1006
8	rs1700143	C	T	0.209742	1006
8	rs1685559	C	G	0.313121	1006
8	rs821117	A	G	0.313121	1006
8	rs866592	A	C	0.313121	1006
8	rs78605933	A	T	0.0397614	1006
8	rs2656312	G	A	0.309145	1006
8	rs3105403	G	T	0.313121	1006
8	rs59254696	C	T	0.0994036	1006
8	rs58414801	C	G	0.0596421	1006
8	rs1700150	A	G	0.309145	1006
8	rs1386767	C	T	0.310139	1006
8	rs78903242	G	A	0.0397614	1006
8	rs1601821	T	C	0.314115	1006
8	rs1601820	C	A	0.309145	1006
8	rs79526392	T	C	0.0129225	1006
8	rs1601819	G	A	0.309145	1006
8	rs1601818	C	T	0.313121	1006
8	rs1685555	A	G	0.0367793	1006
8	rs1685554	A	G	0.313121	1006
8	rs1685553	G	A	0.309145	1006
8	rs1685552	T	A	0.309145	1006
8	rs1700154	T	A	0.309145	1006
8	rs1700155	T	C	0.313121	1006
8	rs1685551	A	G	0.309145	1006
8	rs1617649	A	T	0.309145	1006
8	rs1685550	G	A	0.89165	1006
8	rs77846263	G	A	0.0596421	1006
8	rs117466873	G	A	0.0487078	1006
8	rs1685549	G	A	0.309145	1006
8	rs76689818	C	T	0.0596421	1006
8	rs35432728	C	T	0.15507	1006
8	rs1504807	A	G	0.979125	1006
8	rs79527298	G	A	0.0397614	1006
8	rs73277624	C	A	0.0994036	1006
8	rs75449632	G	A	0.0994036	1006
8	rs56173985	G	A	0.0228628	1006
8	rs1103868	C	T	0.313121	1006
8	rs1094207	T	A	0.209742	1006
8	rs1094208	G	A	0.313121	1006
8	rs1094209	G	A	0.313121	1006
8	rs142089949	T	C	0.0407555	1006
8	rs1094210	G	A	0.309145	1006
8	rs2450827	T	A	0.250497	1006
8	rs79119609	C	T	0.0397614	1006
8	rs4563940	C	T	0.690855	1006
8	rs1685534	A	G	0.690855	1006
8	rs185154482	A	C	0.0159046	1006
8	rs1700141	T	C	0.690855	1006
8	rs10094691	G	T	0.686879	1006
8	rs62525812	C	T	0.0506958	1006
8	rs143180223	A	G	0.0397614	1006
8	rs4625076	C	T	0.690855	1006
8	rs2656311	T	A	0.686879	1006
8	rs17732888	A	C	0.0894632	1006
8	rs117593453	A	G	0.0387674	1006
8	rs1394516	A	G	0.686879	1006
8	rs13254978	G	T	0.0596421	1006
8	rs13254984	G	A	0.0596421	1006
8	rs139983427	C	G	0.0337972	1006
8	rs821109	A	G	0.790258	1006
8	rs821108	G	A	0.690855	1006
8	rs821107	A	C	0.688867	1006
8	rs821106	A	G	0.106362	1006
8	rs11990735	G	A	0.101392	1006
8	rs72660622	C	T	0.0397614	1006
8	rs56328659	G	C	0.0984095	1006
8	rs16883590	T	C	0.0974155	1006
8	rs1386766	A	G	0.0974155	1006
8	rs1386765	C	T	0.0974155	1006
8	rs1906449	G	A	0.311133	1006
8	rs59840691	G	A	0.0974155	1006
8	rs11784001	C	A	0.140159	1006
8	rs149955867	C	T	0.0328032	1006
8	rs2200670	A	G	0.0984095	1006
8	rs2200669	T	C	0.311133	1006
8	rs16883637	A	G	0.0994036	1006
8	rs76178082	A	T	0.0397614	1006
8	rs183942662	T	C	0.00497018	1006
8	rs11996834	C	T	0.312127	1006
8	rs16883682	G	T	0.0974155	1006
8	rs58139040	T	G	0.0685885	1006
8	rs59162478	G	A	0.0974155	1006
8	rs1386764	A	C	0.0974155	1006
8	rs1386763	T	C	0.0974155	1006
8	rs16883779	A	G	0.0974155	1006
8	rs16883783	T	C	0.0974155	1006
8	rs7013550	G	T	0.312127	1006
8	rs55806463	A	G	0.312127	1006
8	rs139292829	T	C	0.0685885	1006
8	rs145586611	A	G	0.0397614	1006
8	rs150963066	T	C	0.0397614	1006
8	rs73279635	T	C	0.0974155	1006
8	rs74406777	G	C	0.0397614	1006
8	rs16883794	T	C	0.0974155	1006
8	rs75552369	G	A	0.0576541	1006
8	rs16883803	A	C	0.0685885	1006
8	rs7835734	G	T	0.212724	1006
8	rs117140037	G	T	0.0198807	1006
8	rs1394513	T	C	0.0974155	1006
8	rs6469448	T	G	0.21173	1006
8	rs73692406	C	T	0.0974155	1006
8	rs73279637	A	G	0.0974155	1006
8	rs113311696	T	C	0.0318091	1006
8	rs1352320	A	G	0.312127	1006
8	rs716881	T	G	0.212724	1006
8	rs117193803	A	G	0.0159046	1006
8	rs73279640	C	T	0.0974155	1006
8	rs7013582	T	C	0.310139	1006
8	rs6989995	C	G	0.2167	1006
8	rs73279644	A	G	0.0974155	1006
8	rs77144076	C	T	0.0666004	1006
8	rs4961099	C	T	0.105368	1006
8	rs141761984	T	C	0.0397614	1006
8	rs144869299	T	A	0.0397614	1006
8	rs35169378	A	G	0.312127	1006
8	rs57373104	A	G	0.0974155	1006
8	rs34192269	G	A	0.212724	1006
8	rs71526938	A	T	0.212724	1006
8	rs36099997	C	T	0.105368	1006
8	rs13274549	T	G	0.312127	1006
8	rs57926946	G	A	0.0974155	1006
8	rs59759655	G	A	0.0974155	1006
8	rs57195479	C	A	0.0974155	1006
8	rs58857750	A	G	0.0974155	1006
8	rs58098738	A	T	0.0974155	1006
8	rs11989139	C	A	0.312127	1006
8	rs57577747	A	T	0.0974155	1006
8	rs35528030	A	G	0.312127	1006
8	rs116908576	T	G	0.0248509	1006
8	rs71526939	A	G	0.212724	1006
8	rs60266820	C	T	0.0974155	1006
8	rs4524843	T	C	0.687873	1006
8	rs59138690	T	C	0.0974155	1006
8	rs56809440	A	G	0.0974155	1006
8	rs7829490	C	T	0.21173	1006
8	rs59527156	G	T	0.0974155	1006
8	rs17671962	T	C	0.0606362	1006
8	rs16883937	G	A	0.0974155	1006
8	rs16883939	G	A	0.0974155	1006
8	rs16883940	G	A	0.0974155	1006
8	rs117165617	A	G	0.0397614	1006
8	rs16883945	A	G	0.0974155	1006
8	rs16883962	G	C	0.0974155	1006
8	rs10504863	G	A	0.0974155	1006
8	rs7813334	G	A	0.311133	1006
8	rs60336020	A	T	0.0974155	1006
8	rs1872922	C	A	0.0974155	1006
8	rs11989655	G	A	0.289264	1006
8	rs12676082	T	C	0.0984095	1006
8	rs12681782	C	T	0.0974155	1006
8	rs10097739	A	G	0.192843	1006
8	rs77187517	A	G	0.0337972	1006
8	rs724979	A	G	0.0974155	1006
8	rs117347410	T	C	0.0328032	1006
8	rs11997591	A	C	0.302187	1006
8	rs79512063	G	A	0.00994036	1006
8	rs7834603	T	C	0.302187	1006
8	rs2171480	C	G	0.191849	1006
8	rs17672417	T	C	0.0397614	1006
8	rs11988146	T	C	0.0974155	1006
8	rs72660624	T	C	0.141153	1006
8	rs138471887	G	A	0.0576541	1006
8	rs35543348	C	A	0.191849	1006
8	rs1817683	G	T	0.0974155	1006
8	rs7018143	A	C	0.204771	1006
8	rs1825877	G	C	0.204771	1006
8	rs142282015	G	C	0.0159046	1006
8	rs11985423	C	T	0.0407555	1006
8	rs151078466	C	T	0.0397614	1006
8	rs11985523	C	G	0.0397614	1006
8	rs56411610	C	G	0.0974155	1006
8	rs71526941	G	A	0.189861	1006
8	rs7007255	G	T	0.191849	1006
8	rs6990293	A	G	0.302187	1006
8	rs76550354	A	G	0.0536779	1006
8	rs7017757	G	A	0.189861	1006
8	rs74757828	T	A	0.0576541	1006
8	rs6981619	C	T	0.204771	1006
8	rs7813797	C	T	0.204771	1006
8	rs7826357	C	T	0.189861	1006
8	rs73692422	G	A	0.189861	1006
8	rs139322706	A	G	0.0139165	1006
8	rs1487960	C	T	0.695825	1006
8	rs6988481	A	C	0.204771	1006
8	rs142234993	C	T	0.0397614	1006
8	rs16884181	T	C	0.204771	1006
8	rs28509386	G	A	0.582505	1006
8	rs34734754	A	G	0.136183	1006
8	rs726862	T	A	0.0397614	1006
8	rs10504862	A	T	0.289264	1006
8	rs10504861	C	T	0.191849	1006
8	rs1386761	C	T	0.189861	1006
8	rs6989533	G	A	0.189861	1006
8	rs17672696	C	T	0.0447316	1006
8	rs6990990	C	T	0.189861	1006
8	rs77415893	A	C	0.0218688	1006
8	rs13281639	A	G	0.202783	1006
8	rs111502810	T	G	0.0328032	1006
8	rs10504860	G	A	0.289264	1006
8	rs79977096	G	A	0.0576541	1006
8	rs62525817	A	G	0.0506958	1006
8	rs16884208	C	T	0.189861	1006
8	rs67422774	T	C	0.302187	1006
8	rs34976907	T	G	0.202783	1006
8	rs35021587	A	G	0.202783	1006
8	rs117535734	A	C	0.0397614	1006
8	rs117717875	C	T	0.0218688	1006
8	rs7003288	A	C	0.202783	1006
8	rs6983769	C	T	0.204771	1006
8	rs7007660	T	G	0.202783	1006
8	rs6983955	C	A	0.202783	1006
8	rs7003595	A	G	0.202783	1006
8	rs13276718	T	G	0.202783	1006
8	rs16884246	C	G	0.202783	1006
8	rs6994263	C	T	0.204771	1006
8	rs16884251	C	T	0.202783	1006
8	rs34366260	C	T	0.204771	1006
8	rs71526946	T	C	0.026839	1006
8	rs13271846	C	T	0.201789	1006
8	rs17673005	C	T	0.0397614	1006
8	rs4425798	T	C	0.202783	1006
8	rs4295707	G	T	0.202783	1006
8	rs16884273	T	C	0.202783	1006
8	rs79189059	A	C	0.0626243	1006
8	rs10504859	A	T	0.202783	1006
8	rs73692426	G	T	0.205765	1006
8	rs10504858	A	G	0.149105	1006
8	rs34536619	T	C	0.202783	1006
8	rs35768850	C	T	0.202783	1006
8	rs16884286	A	G	0.202783	1006
8	rs16884288	C	G	0.202783	1006
8	rs58035549	C	T	0.202783	1006
8	rs34846572	G	A	0.202783	1006
8	rs57990479	G	A	0.202783	1006
8	rs55739288	G	A	0.203777	1006
8	rs55916369	C	A	0.202783	1006
8	rs34798151	G	A	0.203777	1006
8	rs16884292	T	C	0.202783	1006
8	rs12676132	G	C	0.0576541	1006
8	rs1844054	T	G	0.696819	1006
8	rs11987490	G	A	0.0974155	1006
8	rs34993870	G	A	0.201789	1006
8	rs34590656	A	G	0.201789	1006
8	rs1487962	T	C	0.0576541	1006
8	rs16884309	A	G	0.201789	1006
8	rs73692431	G	A	0.0516899	1006
8	rs34165590	C	G	0.202783	1006
8	rs16884315	C	A	0.201789	1006
8	rs74969971	T	C	0.0159046	1006
8	rs35447172	C	T	0.201789	1006
8	rs60022717	G	A	0.203777	1006
8	rs55782532	C	A	0.201789	1006
8	rs73692432	C	G	0.201789	1006
8	rs140456498	G	T	0.0397614	1006
8	rs16892659	A	G	0.201789	1006
8	rs59255907	C	T	0.0626243	1006
8	rs35385383	C	G	0.201789	1006
8	rs34743788	T	G	0.201789	1006
8	rs35419681	G	T	0.201789	1006
8	rs55999909	C	G	0.201789	1006
8	rs1352318	G	A	0.203777	1006
8	rs1352317	A	T	0.203777	1006
8	rs2338248	G	T	0.201789	1006
8	rs71526947	A	G	0.201789	1006
8	rs7819913	T	G	0.201789	1006
8	rs35658727	A	G	0.201789	1006
8	rs36053303	A	G	0.203777	1006
8	rs35215833	A	G	0.203777	1006
8	rs12675707	C	G	0.05666	1006
8	rs7837253	G	C	0.301193	1006
8	rs1580508	G	A	0.201789	1006
8	rs1580507	T	A	0.203777	1006
8	rs34177849	A	G	0.201789	1006
8	rs35523032	G	A	0.203777	1006
8	rs13253563	T	A	0.201789	1006
8	rs58733993	A	G	0.201789	1006
8	rs7814164	A	G	0.201789	1006
8	rs13263450	G	T	0.201789	1006
8	rs7820247	A	G	0.201789	1006
8	rs11991708	T	G	0.0397614	1006
8	rs1487961	C	T	0.201789	1006
8	rs71526948	T	C	0.203777	1006
8	rs12681181	G	A	0.301193	1006
8	rs12549036	G	A	0.11332	1006
8	rs28703089	G	T	0.575547	1006
8	rs35367857	A	C	0.201789	1006
8	rs12549731	G	A	0.109344	1006
8	rs149091939	T	C	0.0198807	1006
8	rs2129780	G	A	0.201789	1006
8	rs16884419	G	A	0.259443	1006
8	rs77841603	C	T	0.0238569	1006
8	rs34805957	T	C	0.164016	1006
8	rs35672725	C	T	0.198807	1006
8	rs11988322	T	A	0.300199	1006
8	rs35715471	A	C	0.198807	1006
8	rs10504857	A	G	0.198807	1006
8	rs71526949	G	A	0.198807	1006
8	rs57311533	T	C	0.198807	1006
8	rs144907798	G	T	0.0387674	1006
8	rs36053186	G	A	0.198807	1006
8	rs79891724	A	T	0.0248509	1006
8	rs77748796	C	G	0.198807	1006
8	rs7829835	G	A	0.198807	1006
8	rs34272390	A	G	0.163022	1006
8	rs117334084	C	T	0.0188867	1006
8	rs16884476	A	T	0.198807	1006
8	rs181762045	G	A	0.0149105	1006
8	rs7838490	G	A	0.198807	1006
8	rs34246550	C	T	0.198807	1006
8	rs67264423	T	C	0.200795	1006
8	rs35871366	T	C	0.200795	1006
8	rs66766214	A	G	0.200795	1006
8	rs35380858	G	A	0.198807	1006
8	rs143232763	G	C	0.0328032	1006
8	rs34976712	A	G	0.198807	1006
8	rs180767845	C	T	0.00695825	1006
8	rs7833159	A	G	0.198807	1006
8	rs7814649	G	A	0.198807	1006
8	rs7833613	A	T	0.198807	1006
8	rs142107099	T	A	0.00695825	1006
8	rs6988958	C	T	0.055666	1006
8	rs57403946	G	A	0.05666	1006
8	rs58698384	G	A	0.055666	1006
8	rs192364159	G	A	0.0119284	1006
8	rs57236056	C	T	0.198807	1006
8	rs141970878	C	T	0.0328032	1006
8	rs147383134	T	C	0.0149105	1006
8	rs57251672	A	G	0.175944	1006
8	rs57772961	G	A	0.184891	1006
8	rs189754251	C	T	0.0119284	1006
8	rs6982579	C	T	0.055666	1006
8	rs58163231	T	G	0.175944	1006
8	rs143197442	C	T	0.0387674	1006
8	rs117796336	G	A	0.0298211	1006
8	rs7016152	T	G	0.0387674	1006
8	rs71526952	G	T	0.16501	1006
8	rs28773598	G	C	0.0387674	1006
8	rs7012882	A	G	0.297217	1006
8	rs146845832	A	T	0.0357853	1006
8	rs76767584	T	A	0.0616302	1006
8	rs71526953	A	G	0.198807	1006
8	rs138647342	G	A	0.0497018	1006
8	rs13256903	G	T	0.198807	1006
8	rs13267565	T	G	0.200795	1006
8	rs13268482	T	C	0.198807	1006
8	rs67865942	A	T	0.198807	1006
8	rs11998171	T	C	0.300199	1006
8	rs6994311	T	C	0.300199	1006
8	rs34356881	G	A	0.0238569	1006
8	rs140037548	T	C	0.0328032	1006
8	rs28561765	A	G	0.0994036	1006
8	rs12680992	C	A	0.055666	1006
8	rs56945692	T	C	0.198807	1006
8	rs60622165	A	G	0.198807	1006
8	rs13274015	T	C	0.300199	1006
8	rs34587669	G	A	0.198807	1006
8	rs36025043	T	G	0.200795	1006
8	rs146398426	T	G	0.0139165	1006
8	rs13275791	T	C	0.167992	1006
8	rs13268211	A	G	0.167992	1006
8	rs13265056	G	A	0.166004	1006
8	rs62525825	G	A	0.028827	1006
8	rs66469903	A	G	0.167992	1006
8	rs75414440	A	G	0.0606362	1006
8	rs7845305	G	C	0.245527	1006
8	rs35209645	A	G	0.166004	1006
8	rs71526955	C	T	0.16501	1006
8	rs118133946	A	C	0.0328032	1006
8	rs4484741	T	C	0.178926	1006
8	rs118001163	C	T	0.0238569	1006
8	rs6415462	T	A	0.981113	1006
8	rs9969514	T	C	0.180915	1006
8	rs76768657	G	T	0.0308151	1006
8	rs35529952	C	T	0.175944	1006
8	rs4406450	A	G	0.0994036	1006
8	rs192057282	C	T	0.0347913	1006
8	rs182479788	T	G	0.0238569	1006
8	rs4269585	T	C	0.178926	1006
8	rs4534168	A	G	0.176938	1006
8	rs76409929	G	A	0.0984095	1006
8	rs11994353	G	T	0.277336	1006
8	rs10087008	T	A	0.275348	1006
8	rs34893064	T	G	0.178926	1006
8	rs190208862	G	A	0.0119284	1006
8	rs77010316	C	T	0.0447316	1006
8	rs79945187	A	C	0.0188867	1006
8	rs13272330	G	A	0.176938	1006
8	rs35555110	C	T	0.0238569	1006
8	rs75496208	G	A	0.0387674	1006
8	rs10086545	A	G	0.702783	1006
8	rs10089686	A	G	0.982107	1006
8	rs4606108	A	G	0.982107	1006
8	rs62525826	G	A	0.00695825	1006
8	rs117114701	T	C	0.0328032	1006
8	rs143337164	A	C	0.0188867	1006
8	rs150834338	A	G	0.00695825	1006
8	rs9693079	C	A	0.102386	1006
8	rs7817875	A	G	0.102386	1006
8	rs13263416	C	T	0.17495	1006
8	rs144546953	G	A	0.0149105	1006
8	rs117870951	A	G	0.0159046	1006
8	rs10955701	A	G	0.982107	1006
8	rs7463688	T	C	0.982107	1006
8	rs7459591	G	A	0.698807	1006
8	rs75674237	C	T	0.0447316	1006
8	rs35502456	C	G	0.15507	1006
8	rs61277292	C	T	0.100398	1006
8	rs141054160	C	T	0.0159046	1006
8	rs7842248	G	A	0.982107	1006
8	rs59641120	T	G	0.175944	1006
8	rs74701276	T	C	0.0377734	1006
8	rs78851901	T	C	0.0377734	1006
8	rs6469516	G	A	0.983101	1006
8	rs7016567	T	C	0.279324	1006
8	rs78041073	T	A	0.0964215	1006
8	rs7005593	G	T	0.274354	1006
8	rs77406243	G	A	0.0188867	1006
8	rs77810920	G	T	0.0934394	1006
8	rs141316238	C	T	0.0178926	1006
8	rs7014988	T	G	0.0387674	1006
8	rs7014972	A	C	0.0397614	1006
8	rs60238256	A	G	0.0994036	1006
8	rs118028110	T	G	0.0397614	1006
8	rs9297524	T	C	0.321074	1006
8	rs79947435	T	A	0.0119284	1006
8	rs76268522	T	G	0.0397614	1006
8	rs13273005	T	C	0.982107	1006
8	rs117150621	C	A	0.0397614	1006
8	rs35911807	A	G	0.0188867	1006
8	rs57210381	T	G	0.100398	1006
8	rs4961102	T	C	0.663022	1006
8	rs72660632	C	T	0.0467197	1006
8	rs115864712	G	A	0.0397614	1006
8	rs140141560	T	C	0.0397614	1006
8	rs7845436	G	A	0.0397614	1006
8	rs116937839	G	T	0.0397614	1006
8	rs78526361	T	A	0.0626243	1006
8	rs6986246	T	C	0.180915	1006
8	rs6990941	T	C	0.180915	1006
8	rs34554968	C	T	0.17495	1006
8	rs116365222	A	T	0.0397614	1006
8	rs12334864	T	C	0.180915	1006
8	rs76351219	T	C	0.0397614	1006
8	rs144576684	G	A	0.0397614	1006
8	rs141437812	C	T	0.0964215	1006
8	rs9693222	T	C	0.0397614	1006
8	rs72660633	T	C	0.0427435	1006
8	rs80023829	T	A	0.0188867	1006
8	rs76788719	G	T	0.0397614	1006
8	rs6988178	C	G	0.0397614	1006
8	rs6987694	G	A	0.982107	1006
8	rs11995369	T	C	0.220676	1006
8	rs117095951	T	G	0.0397614	1006
8	rs4584183	T	A	0.666004	1006
8	rs116860697	T	A	0.0397614	1006
8	rs75850310	G	T	0.0347913	1006
8	rs118065382	C	T	0.0149105	1006
8	rs76884538	A	G	0.0198807	1006
8	rs78173287	T	C	0.0397614	1006
8	rs71526958	T	G	0.180915	1006
8	rs79811645	A	C	0.0397614	1006
8	rs113521046	T	G	0.0397614	1006
8	rs117265575	G	A	0.0397614	1006
8	rs7018086	A	G	0.0397614	1006
8	rs139897231	C	G	0.0397614	1006
8	rs10108421	T	C	0.983101	1006
8	rs76769788	A	G	0.0964215	1006
8	rs11786275	A	C	0.663022	1006
8	rs188409070	A	C	0.0129225	1006
8	rs149731560	A	G	0.0397614	1006
8	rs145369314	A	C	0.0397614	1006
8	rs13251450	T	C	0.321074	1006
8	rs34138800	A	T	0.180915	1006
8	rs115645833	G	C	0.0397614	1006
8	rs146454133	G	A	0.0397614	1006
8	rs117669037	T	A	0.0149105	1006
8	rs117139521	C	T	0.0397614	1006
8	rs7816883	C	T	0.0397614	1006
8	rs151162859	A	T	0.0397614	1006
8	rs140111023	C	T	0.0397614	1006
8	rs149868216	T	A	0.0149105	1006
8	rs117571125	G	T	0.0397614	1006
8	rs7824999	G	A	0.314115	1006
8	rs57263249	A	G	0.100398	1006
8	rs13255326	C	G	0.318091	1006
8	rs4961103	T	C	0.663022	1006
8	rs117312805	G	T	0.0397614	1006
8	rs7011535	C	A	0.0954274	1006
8	rs56173606	A	G	0.0377734	1006
8	rs35843473	G	A	0.177932	1006
8	rs75144281	G	A	0.0377734	1006
8	rs117609202	G	C	0.0397614	1006
8	rs74547422	T	C	0.0626243	1006
8	rs117373226	G	C	0.0397614	1006
8	rs12707856	G	C	0.313121	1006
8	rs117151051	A	T	0.0397614	1006
8	rs144159249	A	G	0.0397614	1006
8	rs10755910	T	A	0.668986	1006
8	rs73300339	G	A	0.0397614	1006
8	rs13257525	A	G	0.17992	1006
8	rs117522779	A	T	0.0397614	1006
8	rs7819189	C	A	0.313121	1006
8	rs35716194	C	T	0.177932	1006
8	rs4573324	G	A	0.313121	1006
8	rs35350026	T	C	0.177932	1006
8	rs142723000	C	A	0.0208748	1006
8	rs117243983	T	C	0.0397614	1006
8	rs113301437	A	G	0.0218688	1006
8	rs78012387	C	G	0.00894632	1006
8	rs140019821	A	G	0.0377734	1006
8	rs144359831	T	C	0.0357853	1006
8	rs4465015	C	G	0.663022	1006
8	rs35617699	T	C	0.177932	1006
8	rs150380183	G	A	0.0397614	1006
8	rs191863415	G	T	0.0149105	1006
8	rs7820908	T	A	0.0397614	1006
8	rs7833089	G	A	0.0397614	1006
8	rs35642681	A	G	0.177932	1006
8	rs117431762	C	T	0.0377734	1006
8	rs6995411	A	G	0.0397614	1006
8	rs144452848	C	T	0.0397614	1006
8	rs146120655	C	T	0.0397614	1006
8	rs13253774	C	T	0.110338	1006
8	rs10955732	C	G	0.982107	1006
8	rs77202364	A	G	0.0397614	1006
8	rs10216617	T	C	0.982107	1006
8	rs115071939	C	G	0.0397614	1006
8	rs117201688	G	A	0.0397614	1006
8	rs137963252	A	G	0.0397614	1006
8	rs75966776	A	G	0.0188867	1006
8	rs7016514	T	C	0.0397614	1006
8	rs114334645	C	T	0.0397614	1006
8	rs74584457	T	G	0.178926	1006
8	rs117048996	C	G	0.0397614	1006
8	rs4133095	A	G	0.0944334	1006
8	rs117069409	G	C	0.0367793	1006
8	rs5010008	C	T	0.313121	1006
8	rs118171665	C	T	0.0308151	1006
8	rs150970662	T	C	0.0298211	1006
8	rs118081674	T	C	0.0397614	1006
8	rs79369118	A	C	0.0178926	1006
8	rs7009328	T	C	0.0397614	1006
8	rs4592089	A	G	0.313121	1006
8	rs6994772	G	A	0.317097	1006
8	rs117128780	T	C	0.0397614	1006
8	rs150462901	T	C	0.0178926	1006
8	rs6992988	T	C	0.0994036	1006
8	rs7006598	G	T	0.0994036	1006
8	rs7006971	G	A	0.662028	1006
8	rs116947274	G	A	0.0178926	1006
8	rs376517682	T	C	0.0397614	1006
8	rs186845905	C	T	0.0139165	1006
8	rs28783381	T	G	0.178926	1006
8	rs181328197	C	T	0.0188867	1006
8	rs57958712	G	A	0.0954274	1006
8	rs11776738	T	C	0.666998	1006
8	rs72660635	T	C	0.0109344	1006
8	rs118046854	G	A	0.0407555	1006
8	rs73694838	G	C	0.0944334	1006
8	rs41492347	C	T	0.0944334	1006
8	rs1874842	T	A	0.988072	1006
8	rs17746360	A	G	0.189861	1006
8	rs111770790	A	C	0.0626243	1006
8	rs16886095	G	A	0.173956	1006
8	rs79269030	A	G	0.0417495	1006
8	rs75779108	T	G	0.0417495	1006
8	rs35534012	T	C	0.172962	1006
8	rs75555290	A	G	0.0984095	1006
8	rs7826741	A	C	0.171968	1006
8	rs7842374	G	T	0.17495	1006
8	rs4358841	A	G	0.0188867	1006
8	rs78139291	G	T	0.0417495	1006
8	rs62525846	A	T	0.0467197	1006
8	rs76703265	A	G	0.0417495	1006
8	rs116890141	C	T	0.0417495	1006
8	rs113160102	G	A	0.0218688	1006
8	rs7832582	C	A	0.0586481	1006
8	rs62525847	A	T	0.00894632	1006
8	rs7833665	C	T	0.17495	1006
8	rs7829812	A	G	0.17495	1006
8	rs117588973	A	C	0.0417495	1006
8	rs34919099	T	G	0.17495	1006
8	rs1391633	G	A	0.0188867	1006
8	rs148252502	C	T	0.0417495	1006
8	rs1391632	T	C	0.0188867	1006
8	rs117518531	G	A	0.0417495	1006
8	rs16886282	T	C	0.114314	1006
8	rs1391631	G	C	0.331014	1006
8	rs1032645	C	T	0.350895	1006
8	rs139982667	G	A	0.0417495	1006
8	rs1603793	G	A	0.346918	1006
8	rs12114094	T	G	0.0417495	1006
8	rs181919553	C	T	0.00497018	1006
8	rs117321233	A	G	0.0417495	1006
8	rs6990619	C	T	0.346918	1006
8	rs181012618	T	A	0.0149105	1006
8	rs7822245	T	G	0.0427435	1006
8	rs78491112	C	T	0.0417495	1006
8	rs76547211	A	T	0.110338	1006
8	rs6992064	A	T	0.2167	1006
8	rs55889404	A	G	0.110338	1006
8	rs117815471	C	T	0.0417495	1006
8	rs117898806	C	T	0.0417495	1006
8	rs61206386	G	A	0.110338	1006
8	rs117149071	C	A	0.0417495	1006
8	rs77216445	A	G	0.0198807	1006
8	rs79520767	A	C	0.0198807	1006
8	rs6469583	C	G	0.0417495	1006
8	rs71526972	G	T	0.166998	1006
8	rs12680463	G	A	0.111332	1006
8	rs13249157	T	C	0.168986	1006
8	rs62525849	C	T	0.0258449	1006
8	rs16886503	A	T	0.0198807	1006
8	rs78441884	A	C	0.0636183	1006
8	rs6989121	T	G	0.903579	1006
8	rs7002616	G	A	0.0198807	1006
8	rs1391636	A	G	0.33002	1006
8	rs117318133	A	G	0.027833	1006
8	rs75987170	G	A	0.00695825	1006
8	rs150253078	T	C	0.0417495	1006
8	rs34495375	C	T	0.0218688	1006
8	rs7005935	T	C	0.347913	1006
8	rs6986325	C	A	0.0417495	1006
8	rs117799566	T	C	0.0417495	1006
8	rs1391634	A	T	0.328032	1006
8	rs12335085	T	C	0.0417495	1006
8	rs148817005	T	G	0.0417495	1006
8	rs117437156	T	G	0.0417495	1006
8	rs6988907	T	G	0.343936	1006
8	rs78902707	A	G	0.0198807	1006
8	rs115400548	G	A	0.0506958	1006
8	rs75620747	A	G	0.0198807	1006
8	rs58713311	C	A	0.117296	1006
8	rs11997183	G	T	0.172962	1006
8	rs11997212	G	A	0.328032	1006
8	rs116953314	G	A	0.0417495	1006
8	rs76730111	G	A	0.0198807	1006
8	rs2133254	C	T	0.348907	1006
8	rs13277737	G	T	0.0964215	1006
8	rs12681014	T	C	0.0646123	1006
8	rs148426004	C	T	0.0417495	1006
8	rs56836889	C	T	0.134195	1006
8	rs60576137	C	A	0.119284	1006
8	rs143673246	C	T	0.139165	1006
8	rs4370582	C	G	0.549702	1006
8	rs149489596	C	T	0.0238569	1006
8	rs4579573	T	G	0.100398	1006
8	rs2088560	C	T	0.0387674	1006
8	rs35740326	C	T	0.166998	1006
8	rs182142016	G	A	0.0417495	1006
8	rs183438133	C	T	0.0417495	1006
8	rs4314691	C	T	0.350895	1006
8	rs4571771	T	C	0.350895	1006
8	rs193191251	G	C	0.0427435	1006
8	rs55663336	C	T	0.0974155	1006
8	rs62525851	T	C	0.201789	1006
8	rs6993469	A	C	0.207753	1006
8	rs7011842	G	A	0.34493	1006
8	rs147348614	A	C	0.0427435	1006
8	rs113107020	C	A	0.0516899	1006
8	rs148563126	C	G	0.0417495	1006
8	rs33999707	T	C	0.348907	1006
8	rs36125431	C	T	0.166998	1006
8	rs34201753	T	C	0.249503	1006
8	rs143617249	T	A	0.0417495	1006
8	rs140473201	C	T	0.0417495	1006
8	rs7008055	T	G	0.0407555	1006
8	rs117303870	C	T	0.0417495	1006
8	rs117700766	T	C	0.0417495	1006
8	rs7004633	A	G	0.207753	1006
8	rs7005110	A	G	0.205765	1006
8	rs138760996	T	C	0.0417495	1006
8	rs117886040	G	A	0.0417495	1006
8	rs6989651	C	T	0.245527	1006
8	rs75630825	T	C	0.0427435	1006
8	rs71526973	T	G	0.166998	1006
8	rs117760793	C	T	0.0417495	1006
8	rs146950405	T	G	0.0417495	1006
8	rs116903533	C	T	0.0417495	1006
8	rs118013371	A	G	0.0417495	1006
8	rs117695582	A	T	0.0417495	1006
8	rs10091368	C	T	0.0178926	1006
8	rs10090518	G	A	0.0964215	1006
8	rs118128188	C	T	0.0417495	1006
8	rs79322241	C	T	0.0506958	1006
8	rs80290486	T	C	0.0129225	1006
8	rs10109897	A	G	0.696819	1006
8	rs117744859	C	G	0.0487078	1006
8	rs75893895	T	C	0.0487078	1006
8	rs78262805	T	C	0.0487078	1006
8	rs75740476	G	A	0.0685885	1006
8	rs6469604	A	G	0.249503	1006
8	rs150148242	C	T	0.0149105	1006
8	rs76847745	T	C	0.0487078	1006
8	rs7010350	G	T	0.199801	1006
8	rs117239578	G	A	0.0159046	1006
8	rs117555106	G	C	0.0487078	1006
8	rs80251545	G	A	0.0477137	1006
8	rs117267693	C	T	0.0218688	1006
8	rs116345797	A	G	0.0477137	1006
8	rs79962820	G	A	0.194831	1006
8	rs7837094	A	G	0.0646123	1006
8	rs1498541	A	C	0.535785	1006
8	rs79302926	A	G	0.0487078	1006
8	rs116659797	T	C	0.0487078	1006
8	rs114281447	A	G	0.0487078	1006
8	rs146346209	C	T	0.0487078	1006
8	rs115805589	G	A	0.0536779	1006
8	rs55731201	A	G	0.0129225	1006
8	rs139605874	G	C	0.0646123	1006
8	rs73302382	G	A	0.0487078	1006
8	rs1391638	C	T	0.193837	1006
8	rs144535752	C	T	0.0477137	1006
8	rs114572592	C	G	0.0477137	1006
8	rs1498542	A	G	0.0487078	1006
8	rs117602553	G	A	0.0477137	1006
8	rs61040326	A	G	0.0685885	1006
8	rs73302388	G	T	0.0477137	1006
8	rs150106513	A	T	0.0477137	1006
8	rs117513581	G	A	0.0218688	1006
8	rs987976	G	A	0.649105	1006
8	rs115944459	A	G	0.0487078	1006
8	rs147444118	A	C	0.00994036	1006
8	rs80316505	A	G	0.0487078	1006
8	rs9297542	T	C	0.83499	1006
8	rs17674240	C	T	0.0516899	1006
8	rs78328919	T	C	0.0477137	1006
8	rs1353739	A	C	0.83499	1006
8	rs117766661	A	C	0.0477137	1006
8	rs117906959	A	T	0.0477137	1006
8	rs968030	T	C	0.918489	1006
8	rs17674293	A	G	0.0606362	1006
8	rs140705447	T	A	0.0477137	1006
8	rs148324811	C	T	0.0477137	1006
8	rs149718106	T	C	0.0467197	1006
8	rs117075415	C	T	0.0477137	1006
8	rs17674305	A	G	0.184891	1006
8	rs79738630	T	C	0.0477137	1006
8	rs117232671	G	A	0.0457256	1006
8	rs77021540	T	C	0.0467197	1006
8	rs12114767	T	C	0.0457256	1006
8	rs6990979	G	A	0.0457256	1006
8	rs75799340	A	G	0.0675944	1006
8	rs13282539	T	A	0.0218688	1006
8	rs76524330	G	C	0.0457256	1006
8	rs116869776	G	T	0.0457256	1006
8	rs78968390	A	C	0.0616302	1006
8	rs7826753	G	C	0.536779	1006
8	rs13281810	G	A	0.479125	1006
8	rs12114939	T	G	0.0457256	1006
8	rs118120804	G	T	0.0457256	1006
8	rs117267266	C	T	0.026839	1006
8	rs28408509	T	C	0.0457256	1006
8	rs4395932	T	A	0.178926	1006
8	rs138663851	T	G	0.0119284	1006
8	rs4604490	A	G	0.0457256	1006
8	rs1846332	T	C	0.651093	1006
8	rs114379199	C	T	0.0457256	1006
8	rs72660643	A	G	0.083499	1006
```
