## Supplementary material for "Characterization of shared and ancestry-specific signals driving complex traits using multi-ancestry fine-mapping": s1_snps.txt

```
rs12155993
rs1507891
rs1507892
rs16872607
rs1507893
rs72673128
rs12156068
rs7838844
rs78423862
rs17715703
rs12547616
rs12544645
rs75874945
rs17643051
rs11784083
rs1507894
rs1507895
rs78602266
rs10955404
rs763340
rs2337209
rs763339
rs12547324
rs12550411
rs72673131
rs12550416
rs12542259
rs59183358
rs72673132
rs7013934
rs2097943
rs2079473
rs2079472
rs75190878
rs12675252
rs141495291
rs12541418
rs35915698
rs12678345
rs76527186
rs12682393
rs77146938
rs12548928
rs12548966
rs12549511
rs72673133
rs78970620
rs4255183
rs4260933
rs11786772
rs12547739
rs13248173
rs34592216
rs76103269
rs16872861
rs55767621
rs56353979
rs117250258
rs59509258
rs7009187
rs7009995
rs17715934
rs4960945
rs7813504
rs10102593
rs17643403
rs2240458
rs62524603
rs16873107
rs117587229
rs6469021
rs6469022
rs150735201
rs13256181
rs7840637
rs76586529
rs75500131
rs11775797
rs10504854
rs7818882
rs11776728
rs35325244
rs74948965
rs11774224
rs6999342
rs6980859
rs28851522
rs11777799
rs10955410
rs143509708
rs117830939
rs10955411
rs148564607
rs34009456
rs147314840
rs145768134
rs4382520
rs12542720
rs12547531
rs60510919
rs114344099
rs117586399
rs138023657
rs28766344
rs13282314
rs56977114
rs146078538
rs12680207
rs7823532
rs7824648
rs72673136
rs1605543
rs67155345
rs72673137
rs79570308
rs76134348
rs189142346
rs72673138
rs7846049
rs7830968
rs7835326
rs80088243
rs72673140
rs35206812
rs55840002
rs61700563
rs57832201
rs10096889
rs12156158
rs12156159
rs72673142
rs12546741
rs56867674
rs118027607
rs13254339
rs17716441
rs72673144
rs79277052
rs80311203
rs61136465
rs34232467
rs117144367
rs72673146
rs11786840
rs16873500
rs16873506
rs1507890
rs1507889
rs1507888
rs138967676
rs16873533
rs12541759
rs79138275
rs1995727
rs17643927
rs13270057
rs76671575
rs72673151
rs72673152
rs17643976
rs17644017
rs17644037
rs11777763
rs55958133
rs56066549
rs55979263
rs34788441
rs10088014
rs10088601
rs59630497
rs143780791
rs77448040
rs72673154
rs117640398
rs12545234
rs117876349
rs55718527
rs7819401
rs7819427
rs12676815
rs79898914
rs7003171
rs7011214
rs139931532
rs12542905
rs185472023
rs112049636
rs17644114
rs79723102
rs62524607
rs76684654
rs72673155
rs13259509
rs117504982
rs12155978
rs767883
rs55860425
rs28742982
rs77777898
rs117448536
rs3885019
rs72673158
rs7007314
rs117877465
rs16873813
rs11786633
rs16873821
rs117451394
rs72673162
rs144434674
rs16873891
rs62524609
rs28723486
rs72673165
rs68143150
rs67679715
rs1396037
rs4960946
rs7825784
rs16873940
rs12541422
rs75048739
rs13275718
rs118137962
rs77518166
rs78317214
rs56310182
rs56363925
rs78054670
rs13278470
rs117144661
rs77505753
rs16873992
rs6995710
rs16873999
rs117253374
rs2878912
rs16874025
rs16874026
rs1507883
rs16874037
rs76600686
rs72673173
rs2878913
rs545714730
rs142046154
rs77611803
rs77078790
rs723809
rs74664702
rs1605542
rs11785047
rs7836492
rs72673174
rs72673175
rs28859699
rs11780762
rs11778400
rs11985846
rs72673176
rs80112910
rs76270891
rs62524611
rs11993835
rs34053467
rs71526907
rs72673177
rs12543318
rs150930663
rs10955427
rs56040103
rs113969904
rs143737680
rs186007492
rs62524612
rs144372092
rs117592684
rs112497356
rs77844621
rs117211157
rs117450488
rs73692187
rs77446085
rs10955429
rs72673184
rs71526908
rs10429299
rs10107694
rs75469815
rs16874282
rs77976937
rs75412611
rs143864372
rs113505096
rs11784027
rs13278530
rs7835657
rs144860275
rs10100405
rs143503474
rs9297386
rs74516706
rs146745128
rs79387705
rs1911665
rs17644659
rs147521454
rs72673191
rs76240391
rs73280265
rs1507884
rs16874606
rs72673192
rs11985946
rs77440861
rs77989423
rs76799259
rs11786656
rs13282257
rs6996075
rs113931120
rs112054006
rs11782653
rs7012756
rs12549235
rs77950245
rs7843790
rs77250112
rs77973898
rs4960947
rs77440407
rs1034832
rs79005821
rs76261575
rs73280277
rs16875013
rs7839686
rs117877915
rs147052113
rs118137029
rs11989278
rs17717629
rs80168438
rs7845687
rs10091380
rs80061971
rs7010600
rs145473115
rs1006364
rs73280288
rs62524617
rs17717701
rs11782427
rs11780131
rs58257363
rs62524618
rs73280297
rs116956019
rs58092272
rs2097944
rs60046421
rs57632153
rs117016360
rs142821406
rs17645105
rs35328772
rs117113966
rs78360617
rs28733625
rs10454343
rs10454344
rs10088179
rs112049458
rs6469114
rs7827022
rs13249113
rs62524653
rs73692202
rs73281903
rs73281904
rs117347068
rs11784463
rs117061314
rs73281905
rs80245667
rs141986971
rs35624183
rs7003732
rs144321700
rs12548146
rs6469118
rs4375050
rs73694207
rs12681162
rs72673199
rs79515403
rs58428311
rs73281912
rs73281913
rs117731642
rs17717954
rs73281915
rs76908042
rs111860907
rs2337160
rs16875583
rs73281919
rs2214926
rs75207127
rs72673200
rs17718032
rs73281921
rs11997724
rs76258632
rs11987992
rs2337161
rs73281923
rs73281927
rs73281928
rs1989738
rs1072176
rs73281931
rs79713877
rs113087560
rs62524654
rs2214925
rs111336153
rs76176537
rs4400429
rs78377224
rs56801851
rs59183651
rs13249827
rs278897
rs59316904
rs13268358
rs16875851
rs79499898
rs117551950
rs73694216
rs73281945
rs73281949
rs77225219
rs1477915
rs2342
rs6995841
rs117678736
rs117384310
rs145652202
rs278895
rs145498478
rs111752107
rs140904676
rs59222707
rs278894
rs76519456
rs278893
rs34030179
rs34841713
rs11781084
rs80283016
rs278892
rs77685352
rs278891
rs278890
rs72675105
rs76715154
rs278888
rs35912163
rs278887
rs78879969
rs278886
rs62524657
rs2616479
rs149366167
rs278885
rs17718458
rs62524658
rs2616480
rs2616481
rs9642805
rs1477905
rs1023915
rs2169655
rs74706365
rs1031826
rs28721409
rs2616484
rs73694221
rs142042332
rs138974856
rs2616485
rs141099191
rs73694223
rs62524659
rs12675751
rs730317
rs730316
rs2086052
rs2616504
rs4961073
rs2616503
rs78428098
rs78486480
rs17718631
rs6469158
rs17646041
rs17646059
rs2664363
rs71526915
rs151281886
rs77636366
rs2664364
rs76675204
rs2616510
rs2664365
rs1961470
rs1961469
rs78075875
rs56801608
rs72675113
rs55792056
rs10089030
rs117374053
rs113216168
rs2664366
rs74339971
rs116932554
rs144658605
rs10101680
rs7010500
rs7006878
rs16876652
rs75919427
rs9650033
rs72675116
rs17718917
rs78714084
rs9650034
rs2616502
rs80295339
rs1477907
rs16876790
rs190606887
rs2616483
rs2616482
rs112250982
rs2616501
rs72675119
rs2664367
rs12334980
rs17719138
rs2616500
rs2616499
rs2664368
rs2616498
rs10106275
rs117674711
rs28715922
rs1031827
rs72675121
rs80293361
rs2664369
rs78718869
rs2664370
rs28988871
rs10097366
rs148655046
rs2664371
rs17646751
rs28906970
rs62525862
rs74854392
rs17719493
rs2616497
rs2616496
rs2664372
rs17646841
rs2878919
rs2664373
rs2337226
rs28531917
rs17719609
rs74693211
rs17719657
rs1871050
rs36087310
rs28991903
rs141305110
rs117881573
rs28991897
rs16877270
rs75511850
rs112886087
rs117005744
rs1477909
rs28516548
rs1477908
rs59726417
rs192502441
rs10103111
rs139757417
rs1824717
rs1382101
rs28991894
rs2616493
rs2664343
rs72675130
rs2664344
rs2664345
rs2616492
rs10098052
rs2616491
rs28856040
rs2664346
rs2664347
rs2616490
rs2616489
rs79771784
rs80290929
rs2664348
rs17719876
rs2616488
rs2616487
rs6469206
rs7826929
rs75463598
rs28991889
rs138578716
rs17663614
rs3739382
rs3739381
rs2054415
rs2054414
rs28991882
rs28991881
rs28725286
rs2616506
rs28991878
rs11785236
rs2664349
rs10504853
rs2664350
rs10504852
rs62525891
rs79687835
rs146710478
rs17663841
rs17720271
rs977231
rs2664351
rs10112472
rs1477910
rs2664352
rs2664353
rs2248057
rs11782395
rs2664354
rs78174400
rs2664355
rs2616511
rs142596441
rs2664357
rs1477916
rs17664125
rs1551893
rs13248947
rs143763016
rs12542125
rs115446367
rs1382104
rs16877921
rs17720688
rs12675659
rs28906393
rs28906391
rs28906390
rs28906388
rs13277637
rs17720712
rs76457178
rs57235514
rs17720759
rs17664373
rs17664391
rs16878008
rs74830570
rs75316812
rs16878012
rs2169656
rs117932949
rs112610492
rs1351057
rs1351058
rs76544198
rs58021485
rs112256170
rs9771895
rs76800117
rs62525895
rs13257346
rs62525896
rs16878034
rs10504851
rs13258767
rs10504850
rs62525932
rs60504591
rs28649476
rs13269093
rs28679683
rs57289685
rs117931636
rs17664775
rs17721118
rs58506377
rs28906671
rs2616494
rs12678400
rs4961076
rs28906381
rs28906380
rs28906379
rs28906378
rs28906377
rs28906376
rs28906372
rs11994071
rs12679574
rs79648450
rs62525939
rs10112908
rs73694244
rs10104277
rs10089111
rs2616517
rs10090371
rs62525940
rs76441493
rs2616516
rs9297422
rs147001886
rs62525941
rs73287039
rs1382105
rs7842560
rs73287040
rs62525942
rs62525943
rs1903836
rs191980873
rs78027751
rs16878625
rs73694246
rs7824918
rs28906370
rs28907639
rs1477917
rs16878727
rs77976101
rs76014448
rs28907636
rs17665058
rs2664360
rs2664361
rs75461071
rs28907629
rs17721450
rs28907627
rs28907622
rs28907621
rs16878818
rs17721486
rs922389
rs17721510
rs2337227
rs10504849
rs7015576
rs16878834
rs76710482
rs28669152
rs17721630
rs28907618
rs28907614
rs28907612
rs75947098
rs10099888
rs76956713
rs6982914
rs117639719
rs6982924
rs16878865
rs1382100
rs117214153
rs140568423
rs75884184
rs7819728
rs78056007
rs73694251
rs28907596
rs2616486
rs10106619
rs117291844
rs58206899
rs56750616
rs118109889
rs76381578
rs73694254
rs77700962
rs1996637
rs16879000
rs117583394
rs2681299
rs143035587
rs117632084
rs62525945
rs55976829
rs34928348
rs76530605
rs2681297
rs12334533
rs1915011
rs59383401
rs11988837
rs11779026
rs6988704
rs6983807
rs117616861
rs7387833
rs147446173
rs180723157
rs184414150
rs2681298
rs73694255
rs1519939
rs74365214
rs73694256
rs73694257
rs58042071
rs79363493
rs55862922
rs77215358
rs1519938
rs116877752
rs77311429
rs2681300
rs80158371
rs79942558
rs117411160
rs28907593
rs28907592
rs7814234
rs77453121
rs79099101
rs145441550
rs142654061
rs9656887
rs7017075
rs7017262
rs2139480
rs62525952
rs111286037
rs145027670
rs180925097
rs7013966
rs12056891
rs7812822
rs34765997
rs7826066
rs7812981
rs6981717
rs28907589
rs28907588
rs28907587
rs149823923
rs9643051
rs28589951
rs28527305
rs28731145
rs28639477
rs12547891
rs67463323
rs62524468
rs77685786
rs72675163
rs12548802
rs13261150
rs147161042
rs11986591
rs28730305
rs28542805
rs74792831
rs4960952
rs77189162
rs1915013
rs1879199
rs74393584
rs62524469
rs12548164
rs117120591
rs75955030
rs2337517
rs1401862
rs7821734
rs143455401
rs6990910
rs10099839
rs79462834
rs72675167
rs13282499
rs6988189
rs2176771
rs2139481
rs2139482
rs4406449
rs1519942
rs1519941
rs12546847
rs17722347
rs17666091
rs4961080
rs17722407
rs62524470
rs1519934
rs7001079
rs13257117
rs7823166
rs7835345
rs11990055
rs10104620
rs10091022
rs11996222
rs28905769
rs2030346
rs10504848
rs10504847
rs146636461
rs13261974
rs59592564
rs13265739
rs6469298
rs28904635
rs939280
rs28904632
rs28904630
rs17666351
rs13261169
rs4504685
rs4514028
rs6469299
rs16879913
rs1401861
rs72675180
rs13264048
rs13256568
rs149506963
rs7357576
rs7357573
rs7357575
rs11777424
rs2049073
rs16879968
rs28904621
rs1879201
rs28904614
rs17722705
rs1949530
rs140117075
rs184209258
rs12682181
rs74324839
rs6983817
rs113661225
rs13258253
rs17666490
rs73694276
rs10094119
rs34914970
rs72675183
rs115876838
rs7835443
rs28649468
rs17666560
rs13254181
rs28904611
rs16880075
rs28678551
rs10092380
rs13439559
rs28904607
rs16880086
rs13259709
rs13251664
rs16880099
rs10094254
rs10094255
rs7816422
rs4961082
rs145878129
rs2337519
rs7824367
rs6993842
rs7825130
rs7826477
rs10113080
rs7825629
rs116862374
rs35474420
rs189512610
rs11984451
rs57837867
rs73692207
rs34725691
rs140804609
rs17666825
rs28904602
rs7818066
rs73692208
rs13254702
rs78449451
rs16880226
rs17723163
rs75605192
rs55799901
rs17728649
rs28904598
rs79808846
rs28904593
rs16880322
rs7010876
rs16880333
rs77736301
rs150393684
rs5016164
rs112830581
rs6994019
rs73290633
rs1915017
rs7013819
rs191413228
rs11988576
rs16880416
rs1467251
rs1467250
rs1467249
rs62524505
rs10955542
rs7835822
rs10096812
rs4043663
rs17667265
rs61160643
rs11782646
rs79666950
rs59122715
rs10094746
rs73692211
rs11991179
rs11998148
rs7015655
rs1401860
rs57187913
rs35658486
rs2222294
rs145828528
rs4147332
rs17729077
rs7010604
rs71526930
rs6993710
rs182543865
rs74811295
rs7833834
rs1915018
rs1915019
rs1915020
rs1915021
rs80002102
rs73692213
rs1401864
rs13248408
rs17729255
rs184918663
rs16880580
rs28904577
rs28904574
rs28904573
rs13249155
rs1915023
rs189069121
rs7817382
rs7017637
rs1915024
rs28986509
rs1519930
rs28986502
rs13277770
rs1879202
rs1879203
rs28630437
rs56165694
rs59544142
rs139463877
rs73692214
rs7011035
rs73692215
rs75737854
rs17667732
rs76163988
rs117360326
rs36013966
rs77013547
rs117270772
rs76199022
rs116972207
rs17667749
rs17667787
rs17729482
rs16880720
rs28986500
rs28986499
rs28986498
rs28986497
rs11986810
rs28986490
rs28986488
rs17729512
rs73692216
rs10955556
rs116407223
rs28587629
rs143374285
rs57749754
rs17667853
rs17667883
rs118135158
rs12114224
rs73692217
rs78672663
rs7003179
rs10100297
rs79244541
rs73692218
rs73692219
rs7834743
rs17729596
rs7816934
rs10105759
rs28986481
rs28986476
rs58396591
rs7843531
rs78615299
rs58755914
rs35267712
rs57279787
rs76466133
rs58695872
rs117077233
rs75529309
rs7000030
rs73692222
rs148718784
rs7817311
rs16880925
rs143430470
rs16880935
rs3851539
rs3844198
rs28907891
rs4463475
rs71526931
rs113251965
rs147640669
rs75909341
rs73692223
rs73692224
rs73692225
rs75290858
rs10504846
rs76088041
rs55888684
rs56322839
rs56053776
rs7821897
rs7823185
rs73692226
rs56074617
rs73692227
rs7837860
rs10094702
rs35889496
rs7014590
rs117405277
rs10088444
rs73692228
rs4515601
rs7835845
rs7828497
rs16892543
rs28907872
rs28907871
rs28907868
rs13256784
rs4246109
rs4246111
rs12677791
rs184364348
rs16881203
rs73692229
rs80039465
rs28677103
rs4961086
rs4961087
rs117200726
rs4246112
rs4246113
rs79744793
rs10504845
rs4559289
rs16881281
rs77455583
rs192073244
rs185436668
rs111992066
rs4961089
rs28435130
rs4395935
rs75163742
rs117686673
rs4961090
rs7825672
rs4548227
rs35175011
rs75074004
rs77555604
rs72675200
rs35259465
rs117885175
rs28787399
rs117736279
rs116996217
rs112441769
rs9656892
rs117031235
rs7009149
rs140124109
rs58644813
rs114166836
rs10955586
rs116196672
rs7823223
rs77858725
rs116858738
rs6469364
rs13249594
rs115580893
rs1604925
rs76428953
rs182850866
rs13250349
rs117358712
rs58255283
rs79490511
rs78927613
rs117964580
rs77435745
rs147594649
rs185954905
rs73275292
rs56261923
rs56912549
rs6994283
rs79446462
rs78735645
rs13262875
rs78827343
rs7006944
rs71526933
rs74408158
rs76570466
rs10481112
rs10100170
rs55833306
rs111966557
rs79744929
rs6984041
rs7004601
rs76137576
rs75772927
rs4461943
rs59951423
rs13261175
rs76376853
rs79446361
rs4497011
rs6989866
rs60298754
rs36116061
rs6469372
rs4483202
rs4320597
rs17730333
rs16881745
rs76508001
rs1394511
rs4275260
rs116941580
rs1857753
rs34051963
rs1504800
rs73277117
rs1910730
rs117758893
rs58418586
rs1857754
rs1857755
rs80050131
rs78485342
rs1504801
rs78492034
rs75433404
rs75617330
rs77245705
rs56231945
rs140096967
rs56187488
rs79089647
rs1604922
rs73277124
rs1604923
rs10283316
rs76034445
rs79577870
rs79214507
rs78131177
rs67312178
rs4246115
rs58337229
rs7003388
rs7002751
rs6989402
rs1504802
rs79611180
rs4434662
rs1463922
rs1463923
rs4961093
rs75664917
rs76153661
rs35820017
rs71526936
rs75145948
rs28417952
rs78989990
rs77041023
rs73277199
rs79616878
rs1012116
rs4369037
rs78107263
rs2134964
rs79091964
rs12548636
rs13259754
rs12155796
rs12156301
rs12155798
rs13258797
rs1394519
rs1394518
rs1394517
rs73279213
rs35660410
rs4961094
rs4961095
rs4961096
rs1875904
rs12682164
rs4604492
rs73279219
rs10099233
rs10099461
rs10103336
rs73279224
rs11774961
rs73279231
rs16882035
rs59107062
rs13279115
rs73279236
rs78109581
rs10104706
rs10086327
rs73692252
rs2134963
rs2174367
rs118132198
rs138460083
rs16882065
rs10109321
rs75944630
rs57942898
rs59484067
rs6992417
rs1394515
rs57283474
rs7462228
rs59725465
rs58723841
rs28403966
rs28705947
rs28758406
rs28453085
rs76703918
rs10103474
rs62525781
rs10093191
rs59430846
rs57771217
rs59425875
rs60374267
rs58984354
rs13282590
rs28768402
rs28877640
rs1394514
rs1504804
rs73692253
rs1504805
rs74464585
rs13269593
rs61320020
rs59030724
rs10109475
rs10094278
rs10087268
rs10112258
rs57040657
rs1354521
rs10504842
rs11994538
rs1354522
rs1354523
rs1354524
rs10504841
rs13278603
rs9297464
rs10088380
rs56161211
rs80287386
rs72660614
rs78204053
rs55807042
rs10102401
rs10102505
rs146867847
rs9297465
rs1875903
rs79773987
rs10099697
rs61087653
rs75970525
rs13275559
rs13274493
rs7822566
rs13273030
rs73287339
rs138585523
rs28445522
rs28446827
rs28539549
rs10089941
rs10093818
rs10111179
rs73287345
rs72660616
rs73287349
rs73692561
rs73287352
rs76655667
rs73692565
rs73287353
rs74743307
rs55758944
rs78268237
rs28671153
rs34912085
rs35549010
rs73287358
rs73287359
rs13277579
rs7825171
rs16882273
rs111598845
rs80231582
rs76619514
rs1112163
rs1112164
rs6987711
rs7006506
rs7005386
rs17731360
rs78168127
rs72660617
rs10504840
rs28581869
rs28414285
rs16882334
rs13258321
rs13251103
rs73289232
rs7838159
rs16882368
rs117474946
rs10098834
rs10099075
rs10112810
rs9297468
rs4305946
rs9297470
rs138428490
rs10113214
rs10095262
rs10110453
rs10096195
rs118092259
rs10095499
rs16882408
rs17669974
rs79668160
rs74765656
rs1504797
rs61109805
rs16882450
rs16882464
rs61177731
rs55674305
rs56084092
rs59645827
rs61098556
rs55743536
rs56691611
rs59119264
rs78704524
rs73692571
rs73289254
rs1504798
rs1504799
rs73289257
rs59580800
rs58399951
rs60779425
rs73289264
rs58164144
rs73289267
rs58994609
rs58453379
rs60245117
rs13271448
rs61088422
rs79676922
rs113792528
rs821116
rs114433731
rs821115
rs16882621
rs16882622
rs10504839
rs821114
rs56324438
rs34583542
rs58720276
rs34578339
rs821113
rs58754325
rs77948155
rs59290812
rs34729002
rs57047577
rs73291151
rs61433177
rs821112
rs73291153
rs73694046
rs73291154
rs73291155
rs73291157
rs73694050
rs821111
rs73291159
rs7820710
rs60953371
rs55848977
rs116929530
rs59043278
rs73291164
rs73291166
rs13279451
rs111474293
rs111810774
rs113738158
rs61234864
rs55942501
rs7004757
rs7000891
rs7018226
rs7001241
rs1094206
rs6980734
rs7001875
rs73291175
rs2134962
rs73694056
rs73694057
rs73291177
rs73291179
rs117167174
rs1825876
rs73291181
rs140457155
rs3105409
rs35795205
rs821100
rs113239790
rs7814792
rs7814799
rs7845586
rs7828596
rs6469419
rs6988021
rs73291190
rs73291191
rs73291192
rs60894020
rs57092235
rs148438468
rs7008219
rs60469280
rs58174955
rs59495340
rs73292857
rs59745808
rs7819898
rs7838772
rs7842479
rs7820191
rs60936046
rs73694066
rs75752377
rs16882905
rs16882914
rs13281505
rs73292867
rs821096
rs821095
rs73694076
rs61667532
rs821094
rs61683331
rs57807215
rs73292871
rs61498756
rs16882925
rs58652034
rs58079230
rs821093
rs16882945
rs16882947
rs141333197
rs117645005
rs73292876
rs16882948
rs73694079
rs61548111
rs114778540
rs80113810
rs16882949
rs16882951
rs16882953
rs16882955
rs16882957
rs16882960
rs16882980
rs73275307
rs2129782
rs1685546
rs2171481
rs1844057
rs1844056
rs62525787
rs16883006
rs16883010
rs1685544
rs60350282
rs1700138
rs77333251
rs1700137
rs73275324
rs73275325
rs60484072
rs61079180
rs1601817
rs7840103
rs77434687
rs74573911
rs34392627
rs62525788
rs1604921
rs1604920
rs13256013
rs62525789
rs79852500
rs73275337
rs112279857
rs61226117
rs117344347
rs117669807
rs1580509
rs1094204
rs1817684
rs7463933
rs73275347
rs73275350
rs73275353
rs75247012
rs73275354
rs67769525
rs139418774
rs6469426
rs1094203
rs1094202
rs821104
rs821103
rs821102
rs73275371
rs186124913
rs2171482
rs1586492
rs79562877
rs1094199
rs1094198
rs140333247
rs55906335
rs55994630
rs1094196
rs11995730
rs1094195
rs143185791
rs1685541
rs3105407
rs3110414
rs3110415
rs3110416
rs112441563
rs1601816
rs60669462
rs61341431
rs117646114
rs75486427
rs112091101
rs3105406
rs3110417
rs60336907
rs3105405
rs56039725
rs77397538
rs13280546
rs821121
rs821120
rs821119
rs74704541
rs821118
rs1700143
rs1685559
rs821117
rs866592
rs78605933
rs2656312
rs3105403
rs59254696
rs58414801
rs1700150
rs1386767
rs78903242
rs1601821
rs1601820
rs79526392
rs1601819
rs1601818
rs1685555
rs1685554
rs1685553
rs1685552
rs1700154
rs1700155
rs1685551
rs1617649
rs1685550
rs77846263
rs117466873
rs1685549
rs76689818
rs35432728
rs1504807
rs79527298
rs73277624
rs75449632
rs56173985
rs1103868
rs1094207
rs1094208
rs1094209
rs142089949
rs1094210
rs2450827
rs79119609
rs4563940
rs1685534
rs185154482
rs1700141
rs10094691
rs62525812
rs143180223
rs4625076
rs2656311
rs17732888
rs117593453
rs1394516
rs13254978
rs13254984
rs139983427
rs821109
rs821108
rs821107
rs821106
rs11990735
rs72660622
rs56328659
rs16883590
rs1386766
rs1386765
rs1906449
rs59840691
rs11784001
rs149955867
rs2200670
rs2200669
rs16883637
rs76178082
rs183942662
rs11996834
rs16883682
rs58139040
rs59162478
rs1386764
rs1386763
rs16883779
rs16883783
rs7013550
rs55806463
rs139292829
rs145586611
rs150963066
rs73279635
rs74406777
rs16883794
rs75552369
rs16883803
rs7835734
rs117140037
rs1394513
rs6469448
rs73692406
rs73279637
rs113311696
rs1352320
rs716881
rs117193803
rs73279640
rs7013582
rs6989995
rs73279644
rs77144076
rs4961099
rs141761984
rs144869299
rs35169378
rs57373104
rs34192269
rs71526938
rs36099997
rs13274549
rs57926946
rs59759655
rs57195479
rs58857750
rs58098738
rs11989139
rs57577747
rs35528030
rs116908576
rs71526939
rs60266820
rs4524843
rs59138690
rs56809440
rs7829490
rs59527156
rs17671962
rs16883937
rs16883939
rs16883940
rs117165617
rs16883945
rs16883962
rs10504863
rs7813334
rs60336020
rs1872922
rs11989655
rs12676082
rs12681782
rs10097739
rs77187517
rs724979
rs117347410
rs11997591
rs79512063
rs7834603
rs2171480
rs17672417
rs11988146
rs72660624
rs138471887
rs35543348
rs1817683
rs7018143
rs1825877
rs142282015
rs11985423
rs151078466
rs11985523
rs56411610
rs71526941
rs7007255
rs6990293
rs76550354
rs7017757
rs74757828
rs6981619
rs7813797
rs7826357
rs73692422
rs139322706
rs1487960
rs6988481
rs142234993
rs16884181
rs28509386
rs34734754
rs726862
rs10504862
rs10504861
rs1386761
rs6989533
rs17672696
rs6990990
rs77415893
rs13281639
rs111502810
rs10504860
rs79977096
rs62525817
rs16884208
rs67422774
rs34976907
rs35021587
rs117535734
rs117717875
rs7003288
rs6983769
rs7007660
rs6983955
rs7003595
rs13276718
rs16884246
rs6994263
rs16884251
rs34366260
rs71526946
rs13271846
rs17673005
rs4425798
rs4295707
rs16884273
rs79189059
rs10504859
rs73692426
rs10504858
rs34536619
rs35768850
rs16884286
rs16884288
rs58035549
rs34846572
rs57990479
rs55739288
rs55916369
rs34798151
rs16884292
rs12676132
rs1844054
rs11987490
rs34993870
rs34590656
rs1487962
rs16884309
rs73692431
rs34165590
rs16884315
rs74969971
rs35447172
rs60022717
rs55782532
rs73692432
rs140456498
rs16892659
rs59255907
rs35385383
rs34743788
rs35419681
rs55999909
rs1352318
rs1352317
rs2338248
rs71526947
rs7819913
rs35658727
rs36053303
rs35215833
rs12675707
rs7837253
rs1580508
rs1580507
rs34177849
rs35523032
rs13253563
rs58733993
rs7814164
rs13263450
rs7820247
rs11991708
rs1487961
rs71526948
rs12681181
rs12549036
rs28703089
rs35367857
rs12549731
rs149091939
rs2129780
rs16884419
rs77841603
rs34805957
rs35672725
rs11988322
rs35715471
rs10504857
rs71526949
rs57311533
rs144907798
rs36053186
rs79891724
rs77748796
rs7829835
rs34272390
rs117334084
rs16884476
rs181762045
rs7838490
rs34246550
rs67264423
rs35871366
rs66766214
rs35380858
rs143232763
rs34976712
rs180767845
rs7833159
rs7814649
rs7833613
rs142107099
rs6988958
rs57403946
rs58698384
rs192364159
rs57236056
rs141970878
rs147383134
rs57251672
rs57772961
rs189754251
rs6982579
rs58163231
rs143197442
rs117796336
rs7016152
rs71526952
rs28773598
rs7012882
rs146845832
rs76767584
rs71526953
rs138647342
rs13256903
rs13267565
rs13268482
rs67865942
rs11998171
rs6994311
rs34356881
rs140037548
rs28561765
rs12680992
rs56945692
rs60622165
rs13274015
rs34587669
rs36025043
rs146398426
rs13275791
rs13268211
rs13265056
rs62525825
rs66469903
rs75414440
rs7845305
rs35209645
rs71526955
rs118133946
rs4484741
rs118001163
rs6415462
rs9969514
rs76768657
rs35529952
rs4406450
rs192057282
rs182479788
rs4269585
rs4534168
rs76409929
rs11994353
rs10087008
rs34893064
rs190208862
rs77010316
rs79945187
rs13272330
rs35555110
rs75496208
rs10086545
rs10089686
rs4606108
rs62525826
rs117114701
rs143337164
rs150834338
rs9693079
rs7817875
rs13263416
rs144546953
rs117870951
rs10955701
rs7463688
rs7459591
rs75674237
rs35502456
rs61277292
rs141054160
rs7842248
rs59641120
rs74701276
rs78851901
rs6469516
rs7016567
rs78041073
rs7005593
rs77406243
rs77810920
rs141316238
rs7014988
rs7014972
rs60238256
rs118028110
rs9297524
rs79947435
rs76268522
rs13273005
rs117150621
rs35911807
rs57210381
rs4961102
rs72660632
rs115864712
rs140141560
rs7845436
rs116937839
rs78526361
rs6986246
rs6990941
rs34554968
rs116365222
rs12334864
rs76351219
rs144576684
rs141437812
rs9693222
rs72660633
rs80023829
rs76788719
rs6988178
rs6987694
rs11995369
rs117095951
rs4584183
rs116860697
rs75850310
rs118065382
rs76884538
rs78173287
rs71526958
rs79811645
rs113521046
rs117265575
rs7018086
rs139897231
rs10108421
rs76769788
rs11786275
rs188409070
rs149731560
rs145369314
rs13251450
rs34138800
rs115645833
rs146454133
rs117669037
rs117139521
rs7816883
rs151162859
rs140111023
rs149868216
rs117571125
rs7824999
rs57263249
rs13255326
rs4961103
rs117312805
rs7011535
rs56173606
rs35843473
rs75144281
rs117609202
rs74547422
rs117373226
rs12707856
rs117151051
rs144159249
rs10755910
rs73300339
rs13257525
rs117522779
rs7819189
rs35716194
rs4573324
rs35350026
rs142723000
rs117243983
rs113301437
rs78012387
rs140019821
rs144359831
rs4465015
rs35617699
rs150380183
rs191863415
rs7820908
rs7833089
rs35642681
rs117431762
rs6995411
rs144452848
rs146120655
rs13253774
rs10955732
rs77202364
rs10216617
rs115071939
rs117201688
rs137963252
rs75966776
rs7016514
rs114334645
rs74584457
rs117048996
rs4133095
rs117069409
rs5010008
rs118171665
rs150970662
rs118081674
rs79369118
rs7009328
rs4592089
rs6994772
rs117128780
rs150462901
rs6992988
rs7006598
rs7006971
rs116947274
rs376517682
rs186845905
rs28783381
rs181328197
rs57958712
rs11776738
rs72660635
rs118046854
rs73694838
rs41492347
rs1874842
rs17746360
rs111770790
rs16886095
rs79269030
rs75779108
rs35534012
rs75555290
rs7826741
rs7842374
rs4358841
rs78139291
rs62525846
rs76703265
rs116890141
rs113160102
rs7832582
rs62525847
rs7833665
rs7829812
rs117588973
rs34919099
rs1391633
rs148252502
rs1391632
rs117518531
rs16886282
rs1391631
rs1032645
rs139982667
rs1603793
rs12114094
rs181919553
rs117321233
rs6990619
rs181012618
rs7822245
rs78491112
rs76547211
rs6992064
rs55889404
rs117815471
rs117898806
rs61206386
rs117149071
rs77216445
rs79520767
rs6469583
rs71526972
rs12680463
rs13249157
rs62525849
rs16886503
rs78441884
rs6989121
rs7002616
rs1391636
rs117318133
rs75987170
rs150253078
rs34495375
rs7005935
rs6986325
rs117799566
rs1391634
rs12335085
rs148817005
rs117437156
rs6988907
rs78902707
rs115400548
rs75620747
rs58713311
rs11997183
rs11997212
rs116953314
rs76730111
rs2133254
rs13277737
rs12681014
rs148426004
rs56836889
rs60576137
rs143673246
rs4370582
rs149489596
rs4579573
rs2088560
rs35740326
rs182142016
rs183438133
rs4314691
rs4571771
rs193191251
rs55663336
rs62525851
rs6993469
rs7011842
rs147348614
rs113107020
rs148563126
rs33999707
rs36125431
rs34201753
rs143617249
rs140473201
rs7008055
rs117303870
rs117700766
rs7004633
rs7005110
rs138760996
rs117886040
rs6989651
rs75630825
rs71526973
rs117760793
rs146950405
rs116903533
rs118013371
rs117695582
rs10091368
rs10090518
rs118128188
rs79322241
rs80290486
rs10109897
rs117744859
rs75893895
rs78262805
rs75740476
rs6469604
rs150148242
rs76847745
rs7010350
rs117239578
rs117555106
rs80251545
rs117267693
rs116345797
rs79962820
rs7837094
rs1498541
rs79302926
rs116659797
rs114281447
rs146346209
rs115805589
rs55731201
rs139605874
rs73302382
rs1391638
rs144535752
rs114572592
rs1498542
rs117602553
rs61040326
rs73302388
rs150106513
rs117513581
rs987976
rs115944459
rs147444118
rs80316505
rs9297542
rs17674240
rs78328919
rs1353739
rs117766661
rs117906959
rs968030
rs17674293
rs140705447
rs148324811
rs149718106
rs117075415
rs17674305
rs79738630
rs117232671
rs77021540
rs12114767
rs6990979
rs75799340
rs13282539
rs76524330
rs116869776
rs78968390
rs7826753
rs13281810
rs12114939
rs118120804
rs117267266
rs28408509
rs4395932
rs138663851
rs4604490
rs1846332
rs114379199
rs72660643
```
