## Supplementary material for "Characterization of shared and ancestry-specific signals driving complex traits using multi-ancestry fine-mapping": s2.afreq

```
#CHROM	ID	REF	ALT	ALT_FREQS	OBS_CT
8	rs12155993	T	C	0.110119	1008
8	rs1507891	T	G	0.521825	1008
8	rs1507892	G	C	0.110119	1008
8	rs16872607	A	G	0.411706	1008
8	rs1507893	A	G	0.110119	1008
8	rs72673128	A	G	0.52381	1008
8	rs12156068	T	A	0.110119	1008
8	rs7838844	T	C	0.777778	1008
8	rs78423862	T	C	0.103175	1008
8	rs17715703	C	G	0.102183	1008
8	rs12547616	T	C	0.102183	1008
8	rs12544645	C	T	0.102183	1008
8	rs75874945	A	T	0.10119	1008
8	rs11784083	T	C	0.41369	1008
8	rs1507894	T	G	0.515873	1008
8	rs1507895	G	A	0.102183	1008
8	rs78602266	C	T	0.102183	1008
8	rs10955404	C	G	0.514881	1008
8	rs763340	C	T	0.657738	1008
8	rs76031457	A	G	0.113095	1008
8	rs2337209	C	G	0.514881	1008
8	rs763339	A	T	0.515873	1008
8	rs12547324	C	T	0.102183	1008
8	rs12550411	T	G	0.102183	1008
8	rs72673131	C	T	0.412698	1008
8	rs12550416	T	C	0.514881	1008
8	rs12542259	G	A	0.514881	1008
8	rs59183358	A	T	0.10119	1008
8	rs72673132	T	C	0.41369	1008
8	rs7013934	C	T	0.0525794	1008
8	rs2097943	C	T	0.410714	1008
8	rs2079473	T	C	0.102183	1008
8	rs2079472	C	T	0.102183	1008
8	rs75190878	G	T	0.102183	1008
8	rs12675252	T	C	0.41369	1008
8	rs12541418	A	G	0.102183	1008
8	rs35915698	T	C	0.0535714	1008
8	rs12678345	C	A	0.656746	1008
8	rs76527186	G	C	0.102183	1008
8	rs12682393	G	A	0.41369	1008
8	rs77146938	C	T	0.102183	1008
8	rs12548928	A	G	0.515873	1008
8	rs117375328	C	T	0.0208333	1008
8	rs12548966	A	G	0.515873	1008
8	rs12549511	T	G	0.515873	1008
8	rs78970620	C	T	0.102183	1008
8	rs4255183	G	A	0.102183	1008
8	rs4260933	G	T	0.513889	1008
8	rs11786772	A	T	0.410714	1008
8	rs139813497	C	T	0.0238095	1008
8	rs12547739	C	T	0.144841	1008
8	rs13248173	T	C	0.0545635	1008
8	rs141114110	C	T	0.0208333	1008
8	rs34592216	G	T	0.657738	1008
8	rs76103269	G	A	0.154762	1008
8	rs16872861	A	G	0.41369	1008
8	rs55767621	T	C	0.41369	1008
8	rs142507988	T	C	0.0109127	1008
8	rs56353979	T	C	0.515873	1008
8	rs57535655	C	G	0.183532	1008
8	rs59509258	C	T	0.102183	1008
8	rs7009187	A	G	0.102183	1008
8	rs7009995	A	T	0.110119	1008
8	rs17715934	A	G	0.102183	1008
8	rs4960945	T	G	0.411706	1008
8	rs7813504	T	G	0.0634921	1008
8	rs10102593	T	C	0.0634921	1008
8	rs2240458	C	T	0.102183	1008
8	rs146009166	T	A	0.0208333	1008
8	rs16873107	T	G	0.410714	1008
8	rs6469021	T	G	0.782738	1008
8	rs6469022	A	G	0.78373	1008
8	rs13256181	G	A	0.144841	1008
8	rs7840637	T	A	0.512897	1008
8	rs76586529	C	T	0.102183	1008
8	rs11775797	A	T	0.410714	1008
8	rs10504854	C	G	0.512897	1008
8	rs7818882	G	A	0.774802	1008
8	rs11776728	A	C	0.512897	1008
8	rs35325244	C	T	0.144841	1008
8	rs74948965	G	A	0.102183	1008
8	rs11774224	C	G	0.412698	1008
8	rs6999342	C	T	0.146825	1008
8	rs6980859	A	G	0.78373	1008
8	rs11777799	A	G	0.515873	1008
8	rs10955410	C	A	0.65873	1008
8	rs143509708	G	A	0.102183	1008
8	rs10955411	A	G	0.513889	1008
8	rs148564607	G	T	0.145833	1008
8	rs34009456	T	C	0.145833	1008
8	rs147314840	A	G	0.103175	1008
8	rs145768134	A	C	0.102183	1008
8	rs4382520	G	A	0.0634921	1008
8	rs12542720	C	T	0.102183	1008
8	rs12547531	G	C	0.102183	1008
8	rs60510919	C	T	0.41369	1008
8	rs114344099	T	C	0.102183	1008
8	rs117586399	C	A	0.102183	1008
8	rs138023657	A	G	0.41369	1008
8	rs28766344	C	T	0.0535714	1008
8	rs13282314	C	T	0.144841	1008
8	rs56977114	C	A	0.102183	1008
8	rs146078538	T	A	0.102183	1008
8	rs12680207	A	G	0.412698	1008
8	rs7823532	G	A	0.10119	1008
8	rs7824648	C	T	0.10119	1008
8	rs72673136	G	A	0.411706	1008
8	rs1605543	A	C	0.10119	1008
8	rs67155345	A	G	0.514881	1008
8	rs72673137	A	G	0.414683	1008
8	rs79570308	C	A	0.100198	1008
8	rs76134348	A	C	0.10119	1008
8	rs72673138	A	G	0.514881	1008
8	rs7846049	G	A	0.512897	1008
8	rs7830968	A	G	0.514881	1008
8	rs7835326	A	C	0.516865	1008
8	rs72673140	A	G	0.414683	1008
8	rs35206812	G	A	0.515873	1008
8	rs57923811	C	T	0.0337302	1008
8	rs55840002	C	G	0.414683	1008
8	rs61700563	G	A	0.102183	1008
8	rs57832201	G	A	0.102183	1008
8	rs10096889	A	T	0.0605159	1008
8	rs12156158	A	G	0.102183	1008
8	rs12156159	A	G	0.513889	1008
8	rs117600321	T	A	0.0605159	1008
8	rs72673142	C	G	0.411706	1008
8	rs12546741	C	T	0.10119	1008
8	rs56867674	A	G	0.507937	1008
8	rs118027607	G	A	0.0634921	1008
8	rs13254339	T	C	0.159722	1008
8	rs191685540	A	G	0.0119048	1008
8	rs17716441	T	C	0.0744048	1008
8	rs72673144	C	G	0.219246	1008
8	rs79277052	T	C	0.228175	1008
8	rs80311203	G	A	0.304563	1008
8	rs61136465	C	T	0.22123	1008
8	rs34232467	T	A	0.107143	1008
8	rs72673146	T	C	0.220238	1008
8	rs189244052	C	T	0.031746	1008
8	rs11786840	A	G	0.542659	1008
8	rs16873506	T	A	0.321429	1008
8	rs1507890	C	T	0.64881	1008
8	rs1507889	T	G	0.541667	1008
8	rs1507888	T	A	0.543651	1008
8	rs16873533	T	C	0.22123	1008
8	rs12541759	A	G	0.106151	1008
8	rs79138275	G	A	0.0763889	1008
8	rs144248452	T	C	0.0248016	1008
8	rs1995727	G	A	0.228175	1008
8	rs17643927	T	C	0.0972222	1008
8	rs13270057	A	G	0.162698	1008
8	rs76671575	T	G	0.228175	1008
8	rs72673151	A	G	0.449405	1008
8	rs72673152	A	G	0.22123	1008
8	rs17643976	A	G	0.0972222	1008
8	rs17644017	C	A	0.0763889	1008
8	rs17644037	C	T	0.630952	1008
8	rs11777763	T	G	0.161706	1008
8	rs55958133	A	G	0.220238	1008
8	rs56066549	C	T	0.296627	1008
8	rs55979263	C	A	0.296627	1008
8	rs118184389	A	G	0.00892857	1008
8	rs34788441	T	C	0.15873	1008
8	rs59630497	T	C	0.318452	1008
8	rs77448040	C	T	0.227183	1008
8	rs72673154	G	C	0.220238	1008
8	rs117640398	G	A	0.220238	1008
8	rs12545234	T	C	0.106151	1008
8	rs117876349	A	T	0.22619	1008
8	rs55718527	A	T	0.227183	1008
8	rs7819401	A	G	0.318452	1008
8	rs7819427	A	G	0.318452	1008
8	rs12676815	G	A	0.52381	1008
8	rs79898914	C	T	0.22619	1008
8	rs7003171	A	G	0.15873	1008
8	rs7011214	T	C	0.106151	1008
8	rs139931532	T	C	0.544643	1008
8	rs12542905	T	C	0.318452	1008
8	rs17644114	A	C	0.00694444	1008
8	rs185521646	C	A	0.0109127	1008
8	rs79723102	T	C	0.0972222	1008
8	rs62524607	C	T	0.138889	1008
8	rs76684654	C	T	0.228175	1008
8	rs72673155	T	A	0.22123	1008
8	rs13259509	T	G	0.630952	1008
8	rs767883	G	A	0.553571	1008
8	rs55860425	T	A	0.448413	1008
8	rs28742982	G	A	0.138889	1008
8	rs117383394	T	C	0.015873	1008
8	rs77777898	T	C	0.228175	1008
8	rs3885019	G	T	0.220238	1008
8	rs7007314	A	G	0.553571	1008
8	rs16873813	T	G	0.220238	1008
8	rs11786633	G	A	0.553571	1008
8	rs16873821	T	A	0.105159	1008
8	rs16873891	G	T	0.225198	1008
8	rs68143150	C	T	0.445437	1008
8	rs67679715	C	G	0.220238	1008
8	rs4960946	G	A	0.106151	1008
8	rs7825784	G	A	0.551587	1008
8	rs16873940	A	T	0.225198	1008
8	rs12541422	G	A	0.107143	1008
8	rs13275718	T	G	0.15873	1008
8	rs118137962	G	C	0.0228175	1008
8	rs77518166	C	G	0.227183	1008
8	rs56310182	A	T	0.447421	1008
8	rs56363925	A	G	0.447421	1008
8	rs182582035	T	C	0.0168651	1008
8	rs13278470	C	G	0.106151	1008
8	rs77505753	G	A	0.225198	1008
8	rs16873992	A	G	0.227183	1008
8	rs6995710	C	T	0.552579	1008
8	rs16873999	C	T	0.22619	1008
8	rs2878912	C	T	0.222222	1008
8	rs16874025	G	A	0.225198	1008
8	rs16874026	C	T	0.222222	1008
8	rs1507883	A	G	0.357143	1008
8	rs16874037	G	A	0.212302	1008
8	rs72673173	A	C	0.227183	1008
8	rs189301990	C	T	0.0168651	1008
8	rs2878913	T	C	0.805556	1008
8	rs77078790	A	C	0.106151	1008
8	rs723809	G	A	0.218254	1008
8	rs1605542	A	G	0.0922619	1008
8	rs11785047	C	A	0.22619	1008
8	rs145858142	C	T	0.0178571	1008
8	rs72673174	G	A	0.22619	1008
8	rs72673175	G	T	0.22619	1008
8	rs11780762	G	A	0.320437	1008
8	rs11778400	T	C	0.227183	1008
8	rs72673176	G	C	0.224206	1008
8	rs80112910	C	T	0.219246	1008
8	rs184188324	G	A	0.0287698	1008
8	rs34053467	C	T	0.111111	1008
8	rs71526907	G	A	0.110119	1008
8	rs72673177	G	A	0.224206	1008
8	rs12543318	C	A	0.419643	1008
8	rs10955427	T	C	0.335317	1008
8	rs56040103	G	A	0.225198	1008
8	rs113969904	T	C	0.225198	1008
8	rs143737680	G	T	0.224206	1008
8	rs117592684	C	T	0.225198	1008
8	rs112497356	T	C	0.225198	1008
8	rs10955429	T	C	0.224206	1008
8	rs72673184	C	A	0.309524	1008
8	rs142416134	G	A	0.015873	1008
8	rs71526908	G	A	0.105159	1008
8	rs10429299	T	C	0.109127	1008
8	rs10107694	A	C	0.854167	1008
8	rs16874282	G	C	0.105159	1008
8	rs77976937	A	G	0.0833333	1008
8	rs140873455	G	A	0.0168651	1008
8	rs11784027	A	G	0.409722	1008
8	rs13278530	G	C	0.107143	1008
8	rs145361300	T	A	0.0446429	1008
8	rs117014912	C	T	0.0188492	1008
8	rs79347430	A	G	0.0446429	1008
8	rs7835657	G	C	0.104167	1008
8	rs10100405	G	A	0.830357	1008
8	rs143503474	C	T	0.0724206	1008
8	rs9297386	T	G	0.109127	1008
8	rs74516706	C	T	0.220238	1008
8	rs183848522	C	T	0.0297619	1008
8	rs79152341	C	G	0.0347222	1008
8	rs79754604	G	A	0.0347222	1008
8	rs1911665	G	A	0.703373	1008
8	rs72673191	G	T	0.219246	1008
8	rs1507884	T	C	0.105159	1008
8	rs16874606	G	A	0.0734127	1008
8	rs72673192	A	G	0.220238	1008
8	rs76799259	A	C	0.0644841	1008
8	rs11786656	C	T	0.402778	1008
8	rs13282257	T	G	0.115079	1008
8	rs12549235	G	A	0.104167	1008
8	rs77950245	G	A	0.0734127	1008
8	rs4960947	T	C	0.298611	1008
8	rs60301887	G	A	0.0724206	1008
8	rs74305793	C	T	0.0605159	1008
8	rs74841912	T	C	0.0248016	1008
8	rs1034832	T	G	0.401786	1008
8	rs79005821	T	C	0.0744048	1008
8	rs72673196	C	T	0.0396825	1008
8	rs138287577	A	G	0.0188492	1008
8	rs16875013	A	C	0.291667	1008
8	rs7839686	C	T	0.696429	1008
8	rs148441367	C	T	0.0168651	1008
8	rs74765942	C	T	0.0188492	1008
8	rs17717629	T	G	0.0694444	1008
8	rs151303314	A	G	0.0198413	1008
8	rs10091380	T	A	0.294643	1008
8	rs7010600	T	G	0.401786	1008
8	rs1006364	A	C	0.850198	1008
8	rs62524617	C	T	0.293651	1008
8	rs11782427	G	A	0.391865	1008
8	rs11780131	T	A	0.214286	1008
8	rs147293329	C	G	0.0297619	1008
8	rs62524618	C	T	0.106151	1008
8	rs142821406	A	G	0.00198413	1008
8	rs35328772	C	T	0.106151	1008
8	rs77518950	C	T	0.0198413	1008
8	rs10454343	C	T	0.106151	1008
8	rs10454344	T	C	0.392857	1008
8	rs10454345	G	A	0.046627	1008
8	rs10088179	G	A	0.298611	1008
8	rs149585441	G	A	0.0257937	1008
8	rs6469114	T	C	0.396825	1008
8	rs7827022	T	C	0.393849	1008
8	rs13249113	T	C	0.106151	1008
8	rs62524653	G	A	0.297619	1008
8	rs11784463	T	A	0.297619	1008
8	rs77003046	C	T	0.0188492	1008
8	rs185623755	T	A	0.015873	1008
8	rs35624183	T	C	0.21131	1008
8	rs12548146	C	A	0.0922619	1008
8	rs6469118	A	G	0.835317	1008
8	rs76379693	G	T	0.0376984	1008
8	rs4375050	C	T	0.106151	1008
8	rs12681162	C	T	0.207341	1008
8	rs72673199	G	A	0.208333	1008
8	rs79515403	G	A	0.0704365	1008
8	rs58428311	T	C	0.156746	1008
8	rs79660877	C	T	0.046627	1008
8	rs117804545	A	G	0.015873	1008
8	rs2337160	C	T	0.387897	1008
8	rs16875583	T	C	0.299603	1008
8	rs2214926	T	C	0.390873	1008
8	rs72673200	G	A	0.214286	1008
8	rs2337161	C	T	0.384921	1008
8	rs1989738	A	G	0.297619	1008
8	rs2214925	T	C	0.106151	1008
8	rs4400429	A	G	0.693452	1008
8	rs13249827	A	G	0.106151	1008
8	rs77098863	C	G	0.0248016	1008
8	rs278897	A	G	0.299603	1008
8	rs59316904	T	C	0.21627	1008
8	rs13268358	G	T	0.0922619	1008
8	rs117932822	G	A	0.047619	1008
8	rs16875851	C	T	0.0327381	1008
8	rs79499898	T	C	0.00198413	1008
8	rs149114335	T	A	0.0168651	1008
8	rs148252623	G	T	0.0238095	1008
8	rs1477915	A	G	0.360119	1008
8	rs117804210	C	T	0.111111	1008
8	rs6995841	T	C	0.354167	1008
8	rs370883661	C	T	0.0416667	1008
8	rs278895	C	T	0.290675	1008
8	rs145498478	T	G	0.0327381	1008
8	rs278894	G	T	0.289683	1008
8	rs278893	G	C	0.308532	1008
8	rs34030179	A	G	0.359127	1008
8	rs34841713	C	T	0.0803571	1008
8	rs11781084	C	G	0.232143	1008
8	rs80283016	A	G	0.00198413	1008
8	rs278892	A	G	0.309524	1008
8	rs278891	T	C	0.308532	1008
8	rs278890	A	G	0.309524	1008
8	rs72675105	T	A	0.281746	1008
8	rs144123681	A	T	0.030754	1008
8	rs278888	G	A	0.289683	1008
8	rs35912163	G	A	0.0793651	1008
8	rs278887	G	T	0.704365	1008
8	rs278886	A	G	0.309524	1008
8	rs62524657	G	A	0.111111	1008
8	rs278885	A	G	0.309524	1008
8	rs2616480	G	A	0.309524	1008
8	rs2616481	T	G	0.310516	1008
8	rs79741984	G	A	0.0704365	1008
8	rs9642805	A	T	0.093254	1008
8	rs1477905	C	T	0.309524	1008
8	rs1023915	A	G	0.309524	1008
8	rs2169655	A	G	0.3125	1008
8	rs1031826	A	G	0.292659	1008
8	rs2616484	A	G	0.700397	1008
8	rs142042332	G	A	0.030754	1008
8	rs2616485	C	T	0.289683	1008
8	rs12675751	T	C	0.271825	1008
8	rs146063752	G	A	0.00793651	1008
8	rs730317	T	G	0.314484	1008
8	rs730316	T	C	0.395833	1008
8	rs2086052	G	A	0.314484	1008
8	rs2616504	A	C	0.314484	1008
8	rs4961073	A	G	0.0793651	1008
8	rs140410253	C	A	0.0238095	1008
8	rs2616503	T	C	0.438492	1008
8	rs79020481	T	C	0.0337302	1008
8	rs6469158	C	T	0.673611	1008
8	rs12677446	A	G	0.030754	1008
8	rs2664363	T	C	0.28869	1008
8	rs138116243	C	T	0.0327381	1008
8	rs2664364	A	G	0.689484	1008
8	rs2616510	A	C	0.293651	1008
8	rs2664365	G	A	0.293651	1008
8	rs1961470	C	T	0.28869	1008
8	rs1961469	A	G	0.28869	1008
8	rs56801608	C	T	0.28869	1008
8	rs72675113	A	G	0.00396825	1008
8	rs55792056	A	C	0.28869	1008
8	rs113216168	C	A	0.270833	1008
8	rs2664366	T	C	0.679563	1008
8	rs75919427	A	T	0.00297619	1008
8	rs72675116	C	A	0.247024	1008
8	rs17718917	A	G	0.0257937	1008
8	rs2616502	T	G	0.290675	1008
8	rs78103981	G	A	0.0337302	1008
8	rs80295339	G	A	0.00198413	1008
8	rs1477907	T	C	0.310516	1008
8	rs76920899	A	G	0.0644841	1008
8	rs16876790	T	A	0.0128968	1008
8	rs2616483	T	C	0.319444	1008
8	rs2616482	A	G	0.319444	1008
8	rs2616501	A	C	0.389881	1008
8	rs147492644	T	C	0.0168651	1008
8	rs2664367	C	T	0.367063	1008
8	rs2616500	A	G	0.390873	1008
8	rs2616499	C	T	0.667659	1008
8	rs2664368	T	C	0.387897	1008
8	rs2616498	C	T	0.667659	1008
8	rs10106275	G	A	0.279762	1008
8	rs28715922	C	T	0.0168651	1008
8	rs1031827	G	T	0.360119	1008
8	rs2664369	G	T	0.666667	1008
8	rs73694225	C	A	0.0287698	1008
8	rs2664370	C	T	0.666667	1008
8	rs28988871	T	C	0.00496032	1008
8	rs10097366	G	A	0.289683	1008
8	rs2664371	T	A	0.6875	1008
8	rs62525862	A	G	0.0178571	1008
8	rs2616497	G	T	0.364087	1008
8	rs2616496	G	A	0.681548	1008
8	rs2664372	C	G	0.68254	1008
8	rs2664373	T	C	0.700397	1008
8	rs28531917	G	C	0.290675	1008
8	rs28991899	G	A	0.0654762	1008
8	rs75511850	G	A	0.272817	1008
8	rs1477909	T	G	0.411706	1008
8	rs1477908	A	G	0.411706	1008
8	rs59726417	T	G	0.277778	1008
8	rs143980336	C	T	0.0615079	1008
8	rs10103111	C	T	0.0178571	1008
8	rs74518724	C	A	0.0248016	1008
8	rs1824717	T	C	0.691468	1008
8	rs1382101	C	A	0.6875	1008
8	rs28991890	G	A	0.0347222	1008
8	rs2616493	G	T	0.705357	1008
8	rs2664343	G	A	0.706349	1008
8	rs72675130	G	A	0.014881	1008
8	rs2664344	C	G	0.698413	1008
8	rs2664345	G	A	0.706349	1008
8	rs2616492	C	T	0.706349	1008
8	rs10098052	G	A	0.014881	1008
8	rs2616491	T	C	0.706349	1008
8	rs2664346	C	T	0.706349	1008
8	rs2664347	A	T	0.706349	1008
8	rs2616490	T	C	0.690476	1008
8	rs2616489	T	C	0.41369	1008
8	rs80290929	C	T	0.241071	1008
8	rs2664348	C	T	0.690476	1008
8	rs2616488	A	G	0.392857	1008
8	rs2616487	C	T	0.96131	1008
8	rs6469206	T	G	0.454365	1008
8	rs7826929	A	G	0.0962302	1008
8	rs3739382	G	A	0.203373	1008
8	rs3739381	T	C	0.0327381	1008
8	rs2054415	C	A	0.205357	1008
8	rs2054414	C	A	0.206349	1008
8	rs28991882	G	C	0.0327381	1008
8	rs28991881	C	A	0.0327381	1008
8	rs28725286	T	G	0.202381	1008
8	rs2616506	A	G	0.637897	1008
8	rs28991878	A	G	0.0238095	1008
8	rs147279658	T	C	0.0267857	1008
8	rs11785236	A	G	0.214286	1008
8	rs2664349	G	A	0.762897	1008
8	rs10504853	T	C	0.213294	1008
8	rs2664350	C	G	0.35119	1008
8	rs10504852	G	T	0.1875	1008
8	rs62525891	C	T	0.125	1008
8	rs17663841	T	C	0.128968	1008
8	rs17720271	C	A	0.125992	1008
8	rs977231	T	C	0.640873	1008
8	rs2664351	G	A	0.454365	1008
8	rs2664352	T	C	0.582341	1008
8	rs2664353	G	A	0.583333	1008
8	rs78257119	T	C	0.0446429	1008
8	rs2248057	C	G	0.583333	1008
8	rs11782395	C	A	0.179563	1008
8	rs2664354	T	C	0.583333	1008
8	rs78174400	A	C	0.00198413	1008
8	rs2664355	A	G	0.640873	1008
8	rs2616511	C	G	0.456349	1008
8	rs2664357	T	C	0.459325	1008
8	rs1477916	A	T	0.583333	1008
8	rs17664125	T	C	0.126984	1008
8	rs12542125	T	G	0.474206	1008
8	rs1382104	C	T	0.709325	1008
8	rs12675659	A	G	0.183532	1008
8	rs143995370	A	G	0.014881	1008
8	rs28906391	T	C	0.0446429	1008
8	rs28906390	T	C	0.125	1008
8	rs28906386	A	G	0.0456349	1008
8	rs16878005	A	G	0.12996	1008
8	rs57235514	T	C	0.124008	1008
8	rs17720759	T	C	0.124008	1008
8	rs17664373	T	A	0.354167	1008
8	rs17664391	A	C	0.126984	1008
8	rs16878008	G	C	0.184524	1008
8	rs2169656	T	C	0.451389	1008
8	rs1351058	G	A	0.169643	1008
8	rs58021485	T	C	0.134921	1008
8	rs9771895	A	G	0.184524	1008
8	rs62525895	A	C	0.135913	1008
8	rs62525896	A	C	0.134921	1008
8	rs10504851	A	G	0.134921	1008
8	rs10504850	T	C	0.134921	1008
8	rs62525932	G	C	0.134921	1008
8	rs60504591	C	T	0.135913	1008
8	rs139479352	G	A	0.0208333	1008
8	rs28649476	A	T	0.191468	1008
8	rs28679683	A	T	0.191468	1008
8	rs57289685	T	C	0.135913	1008
8	rs17664775	A	G	0.135913	1008
8	rs17721118	G	A	0.135913	1008
8	rs58506377	T	C	0.135913	1008
8	rs2616494	A	C	0.674603	1008
8	rs12678400	A	G	0.189484	1008
8	rs4961076	T	C	0.157738	1008
8	rs28906380	T	A	0.0337302	1008
8	rs28906378	A	G	0.00297619	1008
8	rs28906377	T	G	0.183532	1008
8	rs28906372	G	A	0.369048	1008
8	rs11994071	T	C	0.184524	1008
8	rs12679574	A	T	0.321429	1008
8	rs79648450	A	C	0.184524	1008
8	rs62525939	A	G	0.184524	1008
8	rs10112908	G	A	0.319444	1008
8	rs73694244	T	C	0.199405	1008
8	rs10104277	A	G	0.135913	1008
8	rs10089111	G	T	0.354167	1008
8	rs2616517	A	G	0.446429	1008
8	rs10090371	C	A	0.135913	1008
8	rs62525940	A	G	0.183532	1008
8	rs76441493	A	G	0.183532	1008
8	rs2616516	G	T	0.642857	1008
8	rs9297422	T	C	0.135913	1008
8	rs147864900	T	C	0.0188492	1008
8	rs62525941	A	G	0.183532	1008
8	rs73287039	T	C	0.0406746	1008
8	rs1382105	G	A	0.438492	1008
8	rs7842560	T	G	0.0406746	1008
8	rs73287040	T	C	0.0406746	1008
8	rs62525942	C	G	0.183532	1008
8	rs62525943	C	T	0.134921	1008
8	rs1903836	A	G	0.135913	1008
8	rs16878625	T	C	0.190476	1008
8	rs73694246	T	C	0.202381	1008
8	rs28906370	C	T	0.0198413	1008
8	rs143184120	T	C	0.015873	1008
8	rs1477917	T	C	0.175595	1008
8	rs77976101	T	C	0.0267857	1008
8	rs2664360	C	T	0.467262	1008
8	rs28907632	G	C	0.0168651	1008
8	rs2664361	A	C	0.475198	1008
8	rs17721450	T	C	0.531746	1008
8	rs28907622	G	T	0.1875	1008
8	rs17721486	C	T	0.52381	1008
8	rs75598406	T	C	0.0744048	1008
8	rs922389	G	A	0.52381	1008
8	rs117587111	C	T	0.0168651	1008
8	rs17721510	C	G	0.52381	1008
8	rs2337227	C	T	0.52381	1008
8	rs10504849	G	T	0.497024	1008
8	rs7015576	C	G	0.530754	1008
8	rs76710482	C	T	0.0198413	1008
8	rs28669152	C	T	0.136905	1008
8	rs17721630	C	G	0.136905	1008
8	rs28907618	T	A	0.174603	1008
8	rs28907614	C	T	0.175595	1008
8	rs28907612	A	G	0.0267857	1008
8	rs75947098	G	C	0.0267857	1008
8	rs10099888	T	C	0.136905	1008
8	rs76956713	C	T	0.0267857	1008
8	rs141256019	C	T	0.031746	1008
8	rs6982914	T	G	0.535714	1008
8	rs6982924	T	C	0.535714	1008
8	rs16878865	G	T	0.174603	1008
8	rs1382100	A	G	0.535714	1008
8	rs75884184	A	G	0.174603	1008
8	rs7819728	G	A	0.498016	1008
8	rs78056007	C	T	0.0198413	1008
8	rs73694251	G	A	0.185516	1008
8	rs28907596	T	G	0.175595	1008
8	rs2616486	T	C	0.535714	1008
8	rs10106619	T	C	0.136905	1008
8	rs76381578	A	T	0.175595	1008
8	rs1996637	C	T	0.524802	1008
8	rs142793402	C	T	0.0188492	1008
8	rs117049876	T	G	0.0515873	1008
8	rs55976829	T	C	0.190476	1008
8	rs2681297	C	A	0.525794	1008
8	rs12334533	C	T	0.136905	1008
8	rs1915011	C	T	0.5	1008
8	rs11988837	C	T	0.175595	1008
8	rs6988704	C	G	0.0198413	1008
8	rs6983807	A	T	0.0198413	1008
8	rs187990601	C	T	0.0287698	1008
8	rs77828588	C	T	0.0406746	1008
8	rs190796052	C	T	0.0188492	1008
8	rs7387833	G	A	0.165675	1008
8	rs184414150	G	T	0.0267857	1008
8	rs2681298	T	C	0.502976	1008
8	rs186378886	C	T	0.0218254	1008
8	rs372137865	T	G	0.0168651	1008
8	rs1519939	T	C	0.535714	1008
8	rs73694256	C	T	0.1875	1008
8	rs77215358	T	A	0.0267857	1008
8	rs1519938	T	C	0.50496	1008
8	rs77311429	T	C	0.139881	1008
8	rs2681300	C	T	0.527778	1008
8	rs80158371	C	T	0.175595	1008
8	rs75264726	A	G	0.138889	1008
8	rs77453121	T	A	0.0198413	1008
8	rs79099101	T	C	0.172619	1008
8	rs9656887	T	C	0.472222	1008
8	rs7017075	C	T	0.0198413	1008
8	rs7017262	C	T	0.0198413	1008
8	rs2139480	G	A	0.47123	1008
8	rs62525952	C	T	0.140873	1008
8	rs7013966	T	C	0.500992	1008
8	rs12056891	G	C	0.172619	1008
8	rs7812822	T	C	0.618056	1008
8	rs34765997	A	G	0.1875	1008
8	rs7826066	C	T	0.439484	1008
8	rs7812981	T	C	0.747024	1008
8	rs6981717	T	C	0.0515873	1008
8	rs28907588	G	A	0.418651	1008
8	rs9643051	T	C	0.536706	1008
8	rs28589951	T	C	0.0436508	1008
8	rs28527305	A	G	0.464286	1008
8	rs28731145	G	A	0.463294	1008
8	rs28639477	A	T	0.0436508	1008
8	rs12547891	T	C	0.536706	1008
8	rs67463323	A	C	0.537698	1008
8	rs12548802	A	G	0.430556	1008
8	rs13261150	C	T	0.46627	1008
8	rs11986591	G	C	0.422619	1008
8	rs28730305	C	T	0.0436508	1008
8	rs28542805	T	G	0.0436508	1008
8	rs74792831	G	T	0.0267857	1008
8	rs4960952	T	G	0.537698	1008
8	rs148219063	G	A	0.0228175	1008
8	rs1915013	T	C	0.537698	1008
8	rs1879199	A	G	0.537698	1008
8	rs74393584	A	C	0.0525794	1008
8	rs62524469	T	G	0.00892857	1008
8	rs12548164	C	A	0.53373	1008
8	rs57733012	G	T	0.0347222	1008
8	rs2337517	T	A	0.460317	1008
8	rs12544601	G	A	0.0625	1008
8	rs1401862	T	C	0.458333	1008
8	rs7821734	G	A	0.0337302	1008
8	rs6990910	G	C	0.534722	1008
8	rs10099839	T	C	0.0337302	1008
8	rs13282499	G	A	0.419643	1008
8	rs6988189	T	C	0.420635	1008
8	rs2176771	C	A	0.420635	1008
8	rs2139481	T	A	0.418651	1008
8	rs2139482	G	A	0.419643	1008
8	rs4406449	T	C	0.0535714	1008
8	rs144427421	A	G	0.015873	1008
8	rs12546847	T	C	0.535714	1008
8	rs116993412	C	T	0.0367063	1008
8	rs17666091	A	G	0.00694444	1008
8	rs4961080	T	C	0.497024	1008
8	rs1519934	A	G	0.501984	1008
8	rs7001079	C	G	0.545635	1008
8	rs13257117	A	G	0.454365	1008
8	rs7823166	T	C	0.454365	1008
8	rs7835345	G	C	0.454365	1008
8	rs143897676	C	T	0.0228175	1008
8	rs10104620	C	T	0.0337302	1008
8	rs10091022	A	G	0.0337302	1008
8	rs2030346	T	C	0.537698	1008
8	rs939278	G	A	0.0367063	1008
8	rs143422334	C	T	0.0704365	1008
8	rs13261974	G	A	0.542659	1008
8	rs6469298	T	C	0.965278	1008
8	rs28904635	A	G	0.0337302	1008
8	rs939280	G	A	0.965278	1008
8	rs186905141	C	T	0.0208333	1008
8	rs138169221	A	G	0.0367063	1008
8	rs13261169	C	T	0.0357143	1008
8	rs4504685	T	A	0.441468	1008
8	rs4514028	C	A	0.441468	1008
8	rs6469299	G	A	0.0357143	1008
8	rs16879913	A	G	0.014881	1008
8	rs1401861	C	T	0.414683	1008
8	rs13264048	T	C	0.014881	1008
8	rs13256568	A	C	0.014881	1008
8	rs7357576	T	A	0.014881	1008
8	rs7357573	A	G	0.014881	1008
8	rs7357575	A	G	0.014881	1008
8	rs11777424	T	C	0.416667	1008
8	rs2049073	A	G	0.985119	1008
8	rs16879968	G	A	0.520833	1008
8	rs1879201	G	A	0.985119	1008
8	rs28904614	G	A	0.014881	1008
8	rs1949530	T	C	0.465278	1008
8	rs142932182	T	C	0.0257937	1008
8	rs140557438	C	T	0.0287698	1008
8	rs12682181	C	G	0.465278	1008
8	rs74324839	T	C	0.0218254	1008
8	rs6983817	T	C	0.519841	1008
8	rs17666490	T	C	0.418651	1008
8	rs10094119	C	A	0.465278	1008
8	rs138340905	G	A	0.0138889	1008
8	rs34914970	C	T	0.411706	1008
8	rs28649468	A	T	0.014881	1008
8	rs13254181	G	T	0.519841	1008
8	rs16880075	C	T	0.014881	1008
8	rs28678551	A	C	0.014881	1008
8	rs10092380	G	T	0.465278	1008
8	rs13439559	G	A	0.014881	1008
8	rs16880086	C	G	0.46627	1008
8	rs13259709	T	A	0.480159	1008
8	rs13251664	C	A	0.480159	1008
8	rs16880099	A	C	0.480159	1008
8	rs10094254	T	C	0.480159	1008
8	rs10094255	T	C	0.480159	1008
8	rs7816422	C	G	0.480159	1008
8	rs4961082	A	C	0.519841	1008
8	rs2337519	T	C	0.480159	1008
8	rs7824367	G	A	0.480159	1008
8	rs7825130	G	C	0.519841	1008
8	rs7826477	C	T	0.520833	1008
8	rs10113080	C	T	0.014881	1008
8	rs7825629	G	A	0.519841	1008
8	rs118111995	A	T	0.0863095	1008
8	rs35474420	T	C	0.520833	1008
8	rs11984451	T	C	0.0892857	1008
8	rs34725691	T	A	0.895833	1008
8	rs7818066	A	G	0.0873016	1008
8	rs78449451	G	C	0.0376984	1008
8	rs16880226	T	C	0.0873016	1008
8	rs28904598	T	C	0.0873016	1008
8	rs16880322	C	T	0.0873016	1008
8	rs7010876	T	A	0.897817	1008
8	rs16880333	T	C	0.0873016	1008
8	rs77736301	C	A	0.292659	1008
8	rs5016164	T	C	0.0873016	1008
8	rs6994019	T	G	0.897817	1008
8	rs1915017	A	T	0.875	1008
8	rs7013819	C	T	0.111111	1008
8	rs11988576	C	G	0.0138889	1008
8	rs75914373	C	T	0.0208333	1008
8	rs16880416	G	T	0.0138889	1008
8	rs1467251	G	A	0.0138889	1008
8	rs1467250	T	A	0.0138889	1008
8	rs1467249	T	A	0.0138889	1008
8	rs10955542	A	C	0.875	1008
8	rs7835822	G	A	0.0138889	1008
8	rs10096812	C	G	0.0138889	1008
8	rs4043663	G	A	0.873016	1008
8	rs61160643	T	C	0.111111	1008
8	rs11782646	T	C	0.444444	1008
8	rs79666950	T	C	0.111111	1008
8	rs59122715	C	G	0.111111	1008
8	rs10094746	A	G	0.0138889	1008
8	rs73692211	C	T	0.111111	1008
8	rs11991179	C	A	0.0138889	1008
8	rs11998148	G	T	0.0138889	1008
8	rs7015655	A	G	0.986111	1008
8	rs1401860	T	C	0.986111	1008
8	rs4147332	G	C	0.826389	1008
8	rs17729077	T	C	0.111111	1008
8	rs7010604	G	C	0.986111	1008
8	rs6993710	A	G	0.986111	1008
8	rs7833834	G	A	0.111111	1008
8	rs1915018	T	C	0.875992	1008
8	rs1915019	A	G	0.875	1008
8	rs1915020	T	C	0.985119	1008
8	rs1915021	T	C	0.0496032	1008
8	rs73692213	G	A	0.111111	1008
8	rs1401864	G	A	0.825397	1008
8	rs17729255	C	T	0.111111	1008
8	rs28904574	T	C	0.111111	1008
8	rs28904573	C	T	0.111111	1008
8	rs13249155	G	A	0.986111	1008
8	rs1915023	T	C	0.986111	1008
8	rs7817382	G	A	0.936508	1008
8	rs7017637	A	G	0.938492	1008
8	rs1915024	T	C	0.826389	1008
8	rs28986508	T	C	0.0396825	1008
8	rs1519930	T	G	0.826389	1008
8	rs13277770	G	A	0.81746	1008
8	rs1879202	C	T	0.826389	1008
8	rs1879203	C	T	0.936508	1008
8	rs56165694	C	G	0.110119	1008
8	rs59544142	A	T	0.110119	1008
8	rs139463877	G	A	0.0327381	1008
8	rs147938497	C	T	0.0456349	1008
8	rs73692214	A	C	0.110119	1008
8	rs140941549	A	G	0.0138889	1008
8	rs73692215	G	A	0.110119	1008
8	rs17667732	T	A	0.110119	1008
8	rs36013966	G	A	0.125	1008
8	rs77013547	A	G	0.110119	1008
8	rs76199022	T	C	0.110119	1008
8	rs116972207	G	A	0.0327381	1008
8	rs17667749	C	A	0.110119	1008
8	rs17667787	G	T	0.110119	1008
8	rs16880720	A	G	0.110119	1008
8	rs28986498	G	C	0.110119	1008
8	rs28986497	A	C	0.0486111	1008
8	rs11986810	A	T	0.125	1008
8	rs28986490	A	G	0.110119	1008
8	rs17729512	A	G	0.110119	1008
8	rs187702789	G	C	0.014881	1008
8	rs73692216	A	T	0.110119	1008
8	rs10955556	A	G	0.875	1008
8	rs57749754	A	G	0.110119	1008
8	rs17667853	A	T	0.110119	1008
8	rs17667883	A	G	0.110119	1008
8	rs12114224	C	A	0.110119	1008
8	rs73692217	G	A	0.110119	1008
8	rs7003179	T	C	0.110119	1008
8	rs10100297	G	A	0.826389	1008
8	rs73692218	A	T	0.110119	1008
8	rs73692219	C	T	0.110119	1008
8	rs7834743	A	G	0.951389	1008
8	rs17729596	T	G	0.110119	1008
8	rs7816934	T	C	0.119048	1008
8	rs28986479	A	C	0.0525794	1008
8	rs28986476	C	T	0.110119	1008
8	rs1568381	T	A	0.0426587	1008
8	rs140929260	C	T	0.077381	1008
8	rs7843531	G	A	0.110119	1008
8	rs58755914	C	T	0.110119	1008
8	rs57279787	A	C	0.110119	1008
8	rs58695872	C	A	0.110119	1008
8	rs75529309	T	C	0.110119	1008
8	rs7000030	C	T	0.110119	1008
8	rs73692222	T	C	0.110119	1008
8	rs7817311	A	C	0.110119	1008
8	rs16880925	T	A	0.110119	1008
8	rs16880935	C	T	0.111111	1008
8	rs3851539	G	A	0.444444	1008
8	rs3844198	A	C	0.875	1008
8	rs28907898	T	C	0.0327381	1008
8	rs4463475	G	A	0.825397	1008
8	rs113251965	A	G	0.110119	1008
8	rs75909341	T	C	0.110119	1008
8	rs144373935	C	G	0.0327381	1008
8	rs73692223	A	C	0.110119	1008
8	rs73692224	G	A	0.110119	1008
8	rs73692225	C	T	0.110119	1008
8	rs10504846	C	T	0.110119	1008
8	rs143327664	A	G	0.015873	1008
8	rs55888684	C	A	0.110119	1008
8	rs56322839	A	C	0.110119	1008
8	rs56053776	A	G	0.110119	1008
8	rs73692226	C	T	0.110119	1008
8	rs73692227	A	G	0.111111	1008
8	rs7837860	T	C	0.116071	1008
8	rs10094702	T	C	0.00198413	1008
8	rs35889496	A	G	0.660714	1008
8	rs7014590	T	C	0.15873	1008
8	rs117977464	A	G	0.0585317	1008
8	rs10088444	C	T	0.15873	1008
8	rs73692228	A	T	0.0257937	1008
8	rs4515601	C	T	0.15873	1008
8	rs12677541	A	G	0.0138889	1008
8	rs7835845	C	T	0.15873	1008
8	rs7828497	T	G	0.16369	1008
8	rs16892543	G	C	0.125992	1008
8	rs3808641	T	C	0.0287698	1008
8	rs28907872	C	A	0.0863095	1008
8	rs28907871	C	T	0.0863095	1008
8	rs13256784	G	C	0.0396825	1008
8	rs186266519	A	G	0.0238095	1008
8	rs4246109	C	A	0.875	1008
8	rs4246111	T	C	0.875	1008
8	rs12677791	T	C	0.427579	1008
8	rs117900927	G	A	0.0595238	1008
8	rs16881203	G	T	0.125	1008
8	rs73692229	T	C	0.0853175	1008
8	rs4961086	A	G	0.843254	1008
8	rs4961087	C	G	0.843254	1008
8	rs4246112	C	T	0.842262	1008
8	rs4246113	A	T	0.842262	1008
8	rs79744793	A	G	0.0327381	1008
8	rs10504845	T	A	0.124008	1008
8	rs4559289	A	G	0.0327381	1008
8	rs16881281	C	T	0.0396825	1008
8	rs145710460	A	G	0.0128968	1008
8	rs4961088	G	A	0.985119	1008
8	rs111992066	G	A	0.0585317	1008
8	rs4961089	C	T	0.842262	1008
8	rs4395935	A	G	0.0992063	1008
8	rs75163742	C	T	0.0585317	1008
8	rs144886960	A	G	0.0128968	1008
8	rs4961090	A	G	0.843254	1008
8	rs7825672	T	A	0.0992063	1008
8	rs4548227	A	G	0.843254	1008
8	rs35175011	G	A	0.0982143	1008
8	rs150116072	G	A	0.0257937	1008
8	rs77555604	A	G	0.0585317	1008
8	rs28787399	G	A	0.0982143	1008
8	rs149958073	A	G	0.0119048	1008
8	rs112441769	A	G	0.0585317	1008
8	rs9656892	T	G	0.843254	1008
8	rs7009149	C	T	0.842262	1008
8	rs58644813	T	G	0.0992063	1008
8	rs114166836	A	T	0.0585317	1008
8	rs10955586	T	C	0.843254	1008
8	rs139526975	G	C	0.0198413	1008
8	rs116196672	A	T	0.0585317	1008
8	rs7823223	C	A	0.0982143	1008
8	rs6469364	A	G	0.0982143	1008
8	rs13249594	A	G	0.435516	1008
8	rs13250349	C	T	0.901786	1008
8	rs58255283	G	A	0.0982143	1008
8	rs79490511	T	G	0.0585317	1008
8	rs147594649	C	T	0.0585317	1008
8	rs73275292	A	G	0.0585317	1008
8	rs56912549	A	G	0.0585317	1008
8	rs6994283	G	A	0.0982143	1008
8	rs13262875	T	C	0.0982143	1008
8	rs78827343	C	T	0.0585317	1008
8	rs7006944	C	T	0.900794	1008
8	rs71526933	G	C	0.0406746	1008
8	rs74408158	A	G	0.0585317	1008
8	rs12547582	G	A	0.00297619	1008
8	rs10481112	C	T	0.843254	1008
8	rs10100170	C	T	0.0982143	1008
8	rs143974319	C	T	0.0793651	1008
8	rs111966557	C	A	0.0585317	1008
8	rs79744929	C	T	0.0585317	1008
8	rs6984041	C	T	0.0982143	1008
8	rs7004601	A	C	0.901786	1008
8	rs4461943	C	T	0.901786	1008
8	rs59951423	C	T	0.0585317	1008
8	rs13261175	T	G	0.0992063	1008
8	rs150576149	G	A	0.0585317	1008
8	rs4497011	G	T	0.900794	1008
8	rs6989866	T	C	0.844246	1008
8	rs60298754	C	T	0.0575397	1008
8	rs36116061	T	G	0.0605159	1008
8	rs6469372	G	A	0.0982143	1008
8	rs183346584	G	A	0.0188492	1008
8	rs4483202	T	G	0.844246	1008
8	rs4320597	A	G	0.844246	1008
8	rs16881745	C	T	0.0585317	1008
8	rs1394511	A	G	0.0972222	1008
8	rs148265449	G	A	0.0178571	1008
8	rs4275260	G	A	0.844246	1008
8	rs1857753	A	G	0.844246	1008
8	rs34051963	T	A	0.0972222	1008
8	rs73277117	A	C	0.0575397	1008
8	rs1910730	A	G	0.0962302	1008
8	rs58418586	T	A	0.0972222	1008
8	rs1857754	A	G	0.844246	1008
8	rs1857755	T	C	0.844246	1008
8	rs80050131	C	T	0.0585317	1008
8	rs78485342	T	C	0.0585317	1008
8	rs1504801	G	A	0.0972222	1008
8	rs75617330	C	T	0.0386905	1008
8	rs77245705	A	G	0.0585317	1008
8	rs56231945	C	T	0.0972222	1008
8	rs56187488	T	C	0.154762	1008
8	rs79089647	A	G	0.0585317	1008
8	rs74439052	C	T	0.0575397	1008
8	rs149173252	T	A	0.0188492	1008
8	rs73277124	A	G	0.0585317	1008
8	rs151260206	T	C	0.0257937	1008
8	rs10283316	G	A	0.844246	1008
8	rs79577870	A	G	0.0585317	1008
8	rs78131177	A	G	0.0585317	1008
8	rs67312178	A	T	0.0972222	1008
8	rs4246115	G	A	0.844246	1008
8	rs58337229	A	T	0.0595238	1008
8	rs7003388	C	T	0.0972222	1008
8	rs7002751	G	A	0.0972222	1008
8	rs6989402	A	G	0.0972222	1008
8	rs4434662	C	A	0.844246	1008
8	rs1463922	T	C	0.441468	1008
8	rs1463923	G	C	0.155754	1008
8	rs4961093	C	T	0.844246	1008
8	rs75664917	G	A	0.0585317	1008
8	rs71526936	G	T	0.0396825	1008
8	rs75145948	T	C	0.0585317	1008
8	rs28417952	G	A	0.844246	1008
8	rs73277199	A	G	0.0605159	1008
8	rs143490111	T	C	0.0128968	1008
8	rs79616878	T	C	0.0396825	1008
8	rs1012116	A	G	0.902778	1008
8	rs4369037	T	C	0.902778	1008
8	rs78107263	G	A	0.0585317	1008
8	rs2134964	A	G	0.844246	1008
8	rs79091964	C	T	0.0585317	1008
8	rs12548636	C	T	0.842262	1008
8	rs13259754	C	G	0.0406746	1008
8	rs12155796	G	A	0.842262	1008
8	rs12156301	C	T	0.844246	1008
8	rs12155798	G	A	0.844246	1008
8	rs13258797	G	A	0.0406746	1008
8	rs1394519	A	G	0.843254	1008
8	rs1394518	C	T	0.843254	1008
8	rs1394517	A	G	0.843254	1008
8	rs73279213	G	A	0.0585317	1008
8	rs35660410	G	A	0.0982143	1008
8	rs4961094	A	C	0.843254	1008
8	rs4961095	G	A	0.901786	1008
8	rs4961096	G	A	0.843254	1008
8	rs1875904	G	C	0.843254	1008
8	rs12682164	A	G	0.843254	1008
8	rs4604492	G	A	0.90377	1008
8	rs73279219	C	A	0.0585317	1008
8	rs10099233	G	A	0.0585317	1008
8	rs10099461	G	T	0.0585317	1008
8	rs10103336	C	G	0.0585317	1008
8	rs73279224	G	A	0.0585317	1008
8	rs11774961	A	G	0.904762	1008
8	rs73279231	C	T	0.0585317	1008
8	rs16882035	A	T	0.0585317	1008
8	rs59107062	C	G	0.0585317	1008
8	rs13279115	A	C	0.0952381	1008
8	rs73279236	G	A	0.0585317	1008
8	rs10104706	T	C	0.0585317	1008
8	rs10086327	G	A	0.0585317	1008
8	rs73692252	G	A	0.0585317	1008
8	rs2134963	C	A	0.15377	1008
8	rs2174367	G	T	0.15377	1008
8	rs16882065	G	A	0.0952381	1008
8	rs10109321	T	C	0.0585317	1008
8	rs57942898	A	G	0.0585317	1008
8	rs59484067	G	A	0.0585317	1008
8	rs6992417	A	T	0.0952381	1008
8	rs1394515	A	C	0.0585317	1008
8	rs57283474	T	C	0.0585317	1008
8	rs7462228	A	G	0.0585317	1008
8	rs59725465	G	A	0.0585317	1008
8	rs58723841	C	A	0.0585317	1008
8	rs28403966	T	G	0.0585317	1008
8	rs28705947	A	G	0.15377	1008
8	rs28758406	T	C	0.0585317	1008
8	rs28453085	A	G	0.0585317	1008
8	rs10103474	C	T	0.0585317	1008
8	rs10093191	T	G	0.0585317	1008
8	rs59430846	G	A	0.0585317	1008
8	rs57771217	A	G	0.0585317	1008
8	rs59425875	T	G	0.0585317	1008
8	rs145159130	T	C	0.0644841	1008
8	rs60374267	C	T	0.0585317	1008
8	rs58984354	A	G	0.0585317	1008
8	rs182366769	T	C	0.0119048	1008
8	rs28768402	A	T	0.0585317	1008
8	rs28877640	A	G	0.0585317	1008
8	rs1394514	C	G	0.15377	1008
8	rs1504804	G	A	0.15377	1008
8	rs73692253	T	G	0.0585317	1008
8	rs1504805	G	A	0.15377	1008
8	rs13269593	C	T	0.152778	1008
8	rs61320020	T	C	0.0585317	1008
8	rs59030724	A	G	0.0585317	1008
8	rs10109475	A	T	0.0595238	1008
8	rs10094278	G	A	0.0595238	1008
8	rs10087268	T	C	0.0585317	1008
8	rs10112258	A	G	0.0585317	1008
8	rs57040657	T	C	0.0585317	1008
8	rs1354521	G	A	0.0585317	1008
8	rs10504842	A	G	0.0952381	1008
8	rs11994538	G	A	0.0952381	1008
8	rs1354522	A	T	0.0585317	1008
8	rs1354523	C	T	0.0585317	1008
8	rs1354524	T	C	0.0585317	1008
8	rs117393491	T	G	0.0238095	1008
8	rs10504841	C	T	0.0585317	1008
8	rs13278603	G	T	0.0376984	1008
8	rs9297464	C	T	0.0585317	1008
8	rs10088380	A	G	0.0585317	1008
8	rs55807042	C	T	0.0565476	1008
8	rs10102401	C	G	0.0585317	1008
8	rs10102505	C	T	0.0585317	1008
8	rs9297465	G	A	0.0644841	1008
8	rs1875903	C	A	0.0585317	1008
8	rs141776930	A	C	0.0238095	1008
8	rs10099697	T	C	0.0595238	1008
8	rs61087653	G	A	0.0595238	1008
8	rs13275559	A	C	0.154762	1008
8	rs13274493	C	T	0.094246	1008
8	rs7822566	G	T	0.154762	1008
8	rs73287339	G	T	0.0595238	1008
8	rs28445522	T	A	0.154762	1008
8	rs28446827	G	A	0.0595238	1008
8	rs28539549	G	T	0.0595238	1008
8	rs10089941	G	A	0.0595238	1008
8	rs10093818	C	T	0.0595238	1008
8	rs117022902	A	G	0.0406746	1008
8	rs10111179	T	C	0.0595238	1008
8	rs73287345	A	G	0.0595238	1008
8	rs73287349	T	C	0.0595238	1008
8	rs73692561	G	A	0.0595238	1008
8	rs73287352	G	T	0.0595238	1008
8	rs76655667	A	C	0.0585317	1008
8	rs73692565	G	A	0.0595238	1008
8	rs73287353	A	T	0.0595238	1008
8	rs74743307	G	A	0.0595238	1008
8	rs55758944	T	A	0.15377	1008
8	rs78268237	G	A	0.0595238	1008
8	rs28671153	T	C	0.15377	1008
8	rs34912085	A	C	0.094246	1008
8	rs35549010	A	G	0.0952381	1008
8	rs73287358	G	A	0.0595238	1008
8	rs73287359	C	A	0.0595238	1008
8	rs13277579	G	C	0.154762	1008
8	rs7825171	G	A	0.0595238	1008
8	rs16882273	A	G	0.0595238	1008
8	rs111598845	A	G	0.0595238	1008
8	rs80231582	G	A	0.0605159	1008
8	rs1112163	G	C	0.0595238	1008
8	rs1112164	T	A	0.155754	1008
8	rs6987711	T	G	0.0595238	1008
8	rs7006506	C	T	0.0595238	1008
8	rs7005386	G	A	0.0595238	1008
8	rs17731360	T	C	0.0565476	1008
8	rs10504840	G	A	0.0902778	1008
8	rs28581869	G	A	0.0595238	1008
8	rs28414285	G	A	0.0595238	1008
8	rs16882334	A	G	0.0595238	1008
8	rs13258321	T	A	0.094246	1008
8	rs13251103	A	T	0.15377	1008
8	rs73289232	C	G	0.0595238	1008
8	rs150011268	A	G	0.0525794	1008
8	rs7838159	T	C	0.15377	1008
8	rs16882368	A	T	0.0595238	1008
8	rs145228392	A	G	0.0238095	1008
8	rs10098834	T	G	0.0595238	1008
8	rs10099075	A	C	0.0595238	1008
8	rs10112810	C	T	0.0595238	1008
8	rs9297468	G	A	0.0595238	1008
8	rs4305946	T	C	0.15377	1008
8	rs9297470	C	G	0.0595238	1008
8	rs138428490	T	C	0.0595238	1008
8	rs10113214	T	G	0.0595238	1008
8	rs10095262	G	C	0.0595238	1008
8	rs10110453	A	G	0.0595238	1008
8	rs10096195	C	A	0.0595238	1008
8	rs10095499	G	A	0.0595238	1008
8	rs16882408	A	G	0.0595238	1008
8	rs1504797	T	C	0.210317	1008
8	rs61109805	C	G	0.0605159	1008
8	rs16882450	A	G	0.152778	1008
8	rs16882464	T	C	0.0605159	1008
8	rs61177731	G	A	0.0605159	1008
8	rs55674305	G	A	0.152778	1008
8	rs56084092	G	C	0.152778	1008
8	rs59645827	C	T	0.0605159	1008
8	rs61098556	C	A	0.0605159	1008
8	rs55743536	G	A	0.0605159	1008
8	rs56691611	T	C	0.0605159	1008
8	rs59119264	T	C	0.0605159	1008
8	rs78704524	T	C	0.0605159	1008
8	rs73692571	G	A	0.0605159	1008
8	rs73289254	C	A	0.0605159	1008
8	rs1504798	C	T	0.0922619	1008
8	rs1504799	C	G	0.0922619	1008
8	rs73289257	G	A	0.0605159	1008
8	rs59580800	C	T	0.0605159	1008
8	rs58399951	G	T	0.0605159	1008
8	rs60779425	A	G	0.0605159	1008
8	rs73289264	G	A	0.0605159	1008
8	rs58164144	T	C	0.0605159	1008
8	rs73289267	A	G	0.0605159	1008
8	rs58994609	A	C	0.0605159	1008
8	rs58453379	A	T	0.0605159	1008
8	rs60245117	A	C	0.0605159	1008
8	rs13271448	T	A	0.093254	1008
8	rs61088422	A	T	0.0605159	1008
8	rs113792528	A	C	0.0615079	1008
8	rs821116	G	A	0.154762	1008
8	rs114433731	T	C	0.0615079	1008
8	rs821115	C	A	0.093254	1008
8	rs16882621	C	G	0.0605159	1008
8	rs16882622	A	C	0.0605159	1008
8	rs10504839	T	C	0.0605159	1008
8	rs821114	C	G	0.152778	1008
8	rs56324438	C	T	0.0605159	1008
8	rs34583542	C	G	0.0922619	1008
8	rs58720276	A	C	0.0605159	1008
8	rs34578339	A	T	0.0357143	1008
8	rs821113	T	G	0.0922619	1008
8	rs58754325	T	C	0.0605159	1008
8	rs77948155	C	T	0.0565476	1008
8	rs59290812	G	A	0.0605159	1008
8	rs57047577	G	A	0.0605159	1008
8	rs73291151	G	A	0.0605159	1008
8	rs61433177	A	C	0.0565476	1008
8	rs821112	C	A	0.093254	1008
8	rs73291153	G	A	0.0605159	1008
8	rs73694046	C	T	0.0605159	1008
8	rs73291154	T	C	0.0605159	1008
8	rs73291155	A	C	0.0922619	1008
8	rs73291157	C	T	0.0605159	1008
8	rs73694050	G	T	0.0605159	1008
8	rs821111	A	C	0.152778	1008
8	rs73291159	C	A	0.0605159	1008
8	rs7820710	A	C	0.0922619	1008
8	rs60953371	A	G	0.0605159	1008
8	rs55848977	T	A	0.0605159	1008
8	rs59043278	G	C	0.0605159	1008
8	rs73291164	G	A	0.0605159	1008
8	rs73291166	G	A	0.0605159	1008
8	rs13279451	C	T	0.0922619	1008
8	rs111474293	T	C	0.0605159	1008
8	rs111810774	T	G	0.0605159	1008
8	rs113738158	T	C	0.0605159	1008
8	rs61234864	G	A	0.0605159	1008
8	rs7004757	T	A	0.0605159	1008
8	rs7000891	A	G	0.0605159	1008
8	rs7018226	G	T	0.0605159	1008
8	rs7001241	A	G	0.0605159	1008
8	rs1094206	G	A	0.152778	1008
8	rs6980734	G	A	0.0605159	1008
8	rs7001875	A	T	0.0605159	1008
8	rs73291175	T	C	0.0605159	1008
8	rs2134962	G	A	0.152778	1008
8	rs73694056	C	T	0.0605159	1008
8	rs73694057	G	A	0.0605159	1008
8	rs73291177	T	C	0.0605159	1008
8	rs73291179	G	A	0.0605159	1008
8	rs1825876	C	T	0.0922619	1008
8	rs73291181	G	A	0.0605159	1008
8	rs3105409	G	C	0.152778	1008
8	rs144315709	C	T	0.0218254	1008
8	rs35795205	A	C	0.0922619	1008
8	rs821100	A	G	0.152778	1008
8	rs7814792	T	C	0.0605159	1008
8	rs7814799	T	C	0.0605159	1008
8	rs7845586	A	G	0.0605159	1008
8	rs117671912	G	A	0.0267857	1008
8	rs7828596	C	T	0.0605159	1008
8	rs6469419	C	T	0.0605159	1008
8	rs78439532	C	A	0.0545635	1008
8	rs6988021	T	C	0.0605159	1008
8	rs73291190	A	G	0.0605159	1008
8	rs73291191	T	C	0.0605159	1008
8	rs73291192	C	T	0.0605159	1008
8	rs60894020	C	T	0.0605159	1008
8	rs57092235	C	T	0.0605159	1008
8	rs7008219	T	C	0.0605159	1008
8	rs60469280	A	C	0.0605159	1008
8	rs59495340	A	G	0.0605159	1008
8	rs73292857	A	G	0.0605159	1008
8	rs59745808	T	C	0.0605159	1008
8	rs7819898	G	T	0.0605159	1008
8	rs7838772	A	C	0.0605159	1008
8	rs7842479	T	C	0.0605159	1008
8	rs7820191	G	T	0.0605159	1008
8	rs60936046	A	G	0.0605159	1008
8	rs77014603	C	T	0.0218254	1008
8	rs73694066	C	A	0.0605159	1008
8	rs16882905	G	A	0.0605159	1008
8	rs16882914	T	C	0.0605159	1008
8	rs13281505	A	G	0.0922619	1008
8	rs73292867	A	T	0.0605159	1008
8	rs821096	G	A	0.152778	1008
8	rs821095	A	G	0.152778	1008
8	rs73694076	T	A	0.0605159	1008
8	rs61667532	A	C	0.0605159	1008
8	rs821094	C	A	0.0922619	1008
8	rs61683331	G	A	0.0605159	1008
8	rs57807215	G	A	0.0605159	1008
8	rs73292871	T	C	0.0605159	1008
8	rs61498756	G	T	0.0605159	1008
8	rs16882925	G	A	0.0605159	1008
8	rs58652034	A	C	0.0605159	1008
8	rs58079230	C	A	0.0605159	1008
8	rs821093	C	T	0.152778	1008
8	rs16882945	T	G	0.0605159	1008
8	rs16882947	A	T	0.0605159	1008
8	rs73292876	A	G	0.0605159	1008
8	rs16882948	A	G	0.0605159	1008
8	rs73694079	G	T	0.0605159	1008
8	rs61548111	A	C	0.0605159	1008
8	rs114778540	A	T	0.0605159	1008
8	rs16882949	A	C	0.0605159	1008
8	rs16882951	A	G	0.0605159	1008
8	rs16882953	G	A	0.0605159	1008
8	rs16882955	C	G	0.0605159	1008
8	rs16882957	A	G	0.0922619	1008
8	rs16882960	C	A	0.0605159	1008
8	rs16882980	T	C	0.0605159	1008
8	rs73275307	A	T	0.0605159	1008
8	rs2129782	T	C	0.0605159	1008
8	rs1685546	A	G	0.152778	1008
8	rs2171481	G	A	0.0605159	1008
8	rs1844057	A	G	0.0605159	1008
8	rs1844056	A	G	0.0605159	1008
8	rs16883006	A	G	0.0605159	1008
8	rs16883010	T	C	0.0605159	1008
8	rs60350282	A	G	0.0605159	1008
8	rs138613665	T	C	0.0178571	1008
8	rs1700138	T	C	0.152778	1008
8	rs77333251	A	G	0.0605159	1008
8	rs1700137	C	T	0.152778	1008
8	rs73275324	G	A	0.0605159	1008
8	rs73275325	T	A	0.0605159	1008
8	rs60484072	A	T	0.0565476	1008
8	rs61079180	T	C	0.0605159	1008
8	rs1601817	C	A	0.152778	1008
8	rs7840103	C	T	0.0605159	1008
8	rs34392627	G	A	0.0912698	1008
8	rs1604921	T	C	0.0605159	1008
8	rs1604920	A	G	0.152778	1008
8	rs13256013	T	A	0.0922619	1008
8	rs73275337	C	T	0.0605159	1008
8	rs112279857	T	C	0.0605159	1008
8	rs61226117	A	G	0.0605159	1008
8	rs117344347	G	T	0.0605159	1008
8	rs117669807	C	G	0.0605159	1008
8	rs78206820	T	A	0.0277778	1008
8	rs1580509	T	C	0.0605159	1008
8	rs1094204	A	G	0.152778	1008
8	rs1817684	C	T	0.0793651	1008
8	rs7463933	T	C	0.0605159	1008
8	rs73275347	A	G	0.0605159	1008
8	rs73275350	A	G	0.0605159	1008
8	rs73275353	C	T	0.0605159	1008
8	rs75247012	G	A	0.0605159	1008
8	rs73275354	C	T	0.0605159	1008
8	rs67769525	C	A	0.0922619	1008
8	rs6469426	C	T	0.0267857	1008
8	rs1094203	A	G	0.0922619	1008
8	rs1094202	A	C	0.152778	1008
8	rs821104	A	G	0.0922619	1008
8	rs184234425	G	T	0.0119048	1008
8	rs821103	T	C	0.152778	1008
8	rs821102	T	G	0.0922619	1008
8	rs73275371	T	C	0.0605159	1008
8	rs186124913	A	G	0.0267857	1008
8	rs2171482	T	C	0.0922619	1008
8	rs142815627	C	T	0.0505952	1008
8	rs1586492	G	A	0.0605159	1008
8	rs79562877	G	A	0.0605159	1008
8	rs1094199	C	T	0.0654762	1008
8	rs1094198	A	G	0.0922619	1008
8	rs79335930	A	G	0.0267857	1008
8	rs1094196	G	T	0.0922619	1008
8	rs11995730	G	A	0.0605159	1008
8	rs1094195	C	T	0.0922619	1008
8	rs1685541	A	G	0.152778	1008
8	rs3105407	C	T	0.152778	1008
8	rs3110414	T	C	0.152778	1008
8	rs3110415	T	G	0.152778	1008
8	rs3110416	T	C	0.152778	1008
8	rs117065541	T	C	0.0525794	1008
8	rs1601816	A	C	0.0605159	1008
8	rs60669462	T	G	0.0605159	1008
8	rs61341431	A	T	0.0605159	1008
8	rs77486495	A	T	0.0426587	1008
8	rs3105406	G	T	0.149802	1008
8	rs3110417	T	G	0.149802	1008
8	rs60336907	A	T	0.0605159	1008
8	rs3105405	G	A	0.152778	1008
8	rs56039725	G	T	0.0605159	1008
8	rs77397538	C	G	0.0605159	1008
8	rs13280546	T	A	0.0267857	1008
8	rs821121	C	G	0.152778	1008
8	rs821120	G	C	0.152778	1008
8	rs821119	C	T	0.152778	1008
8	rs821118	G	A	0.15377	1008
8	rs1700143	C	T	0.0922619	1008
8	rs1685559	C	G	0.152778	1008
8	rs821117	A	G	0.152778	1008
8	rs866592	A	C	0.152778	1008
8	rs2656312	G	A	0.152778	1008
8	rs3105403	G	T	0.152778	1008
8	rs59254696	C	T	0.0605159	1008
8	rs58414801	C	G	0.0605159	1008
8	rs1700150	A	G	0.152778	1008
8	rs1386767	C	T	0.152778	1008
8	rs145113990	A	G	0.0248016	1008
8	rs1601821	T	C	0.152778	1008
8	rs1601820	C	A	0.152778	1008
8	rs1601819	G	A	0.152778	1008
8	rs1601818	C	T	0.15377	1008
8	rs1685555	A	G	0.0654762	1008
8	rs1685554	A	G	0.151786	1008
8	rs1685553	G	A	0.152778	1008
8	rs1685552	T	A	0.152778	1008
8	rs1700154	T	A	0.152778	1008
8	rs1700155	T	C	0.152778	1008
8	rs116880446	T	G	0.0238095	1008
8	rs1685551	A	G	0.152778	1008
8	rs1617649	A	T	0.152778	1008
8	rs1685550	G	A	0.577381	1008
8	rs77846263	G	A	0.0605159	1008
8	rs1685549	G	A	0.152778	1008
8	rs76689818	C	T	0.0605159	1008
8	rs35432728	C	T	0.0267857	1008
8	rs80247046	A	G	0.0406746	1008
8	rs73277624	C	A	0.0605159	1008
8	rs75449632	G	A	0.0605159	1008
8	rs1103868	C	T	0.152778	1008
8	rs1094207	T	A	0.0922619	1008
8	rs1094208	G	A	0.152778	1008
8	rs1094209	G	A	0.152778	1008
8	rs1094210	G	A	0.152778	1008
8	rs2450827	T	A	0.0922619	1008
8	rs4563940	C	T	0.848214	1008
8	rs148409892	T	C	0.0248016	1008
8	rs1685534	A	G	0.847222	1008
8	rs1700141	T	C	0.847222	1008
8	rs10094691	G	T	0.847222	1008
8	rs4625076	C	T	0.847222	1008
8	rs2656311	T	A	0.847222	1008
8	rs17732888	A	C	0.00198413	1008
8	rs1394516	A	G	0.847222	1008
8	rs13254978	G	T	0.0595238	1008
8	rs13254984	G	A	0.0595238	1008
8	rs821109	A	G	0.907738	1008
8	rs821108	G	A	0.847222	1008
8	rs821107	A	C	0.847222	1008
8	rs821106	A	G	0.383929	1008
8	rs11990735	G	A	0.0595238	1008
8	rs56328659	G	C	0.0694444	1008
8	rs16883590	T	C	0.0694444	1008
8	rs1386766	A	G	0.0694444	1008
8	rs1386765	C	T	0.0694444	1008
8	rs1906449	G	A	0.165675	1008
8	rs59840691	G	A	0.0694444	1008
8	rs2200670	A	G	0.0694444	1008
8	rs2200669	T	C	0.165675	1008
8	rs16883637	A	G	0.0694444	1008
8	rs11996834	C	T	0.165675	1008
8	rs16883682	G	T	0.0694444	1008
8	rs58139040	T	G	0.0694444	1008
8	rs59162478	G	A	0.0694444	1008
8	rs1386764	A	C	0.0694444	1008
8	rs1386763	T	C	0.0694444	1008
8	rs16883779	A	G	0.0694444	1008
8	rs16883783	T	C	0.0694444	1008
8	rs7013550	G	T	0.165675	1008
8	rs55806463	A	G	0.165675	1008
8	rs139292829	T	C	0.0694444	1008
8	rs139975300	G	A	0.0248016	1008
8	rs73279635	T	C	0.0694444	1008
8	rs16883794	T	C	0.0694444	1008
8	rs75552369	G	A	0.0694444	1008
8	rs16883803	A	C	0.0694444	1008
8	rs7835734	G	T	0.0972222	1008
8	rs117140037	G	T	0.0257937	1008
8	rs1394513	T	C	0.0694444	1008
8	rs6469448	T	G	0.0962302	1008
8	rs73692406	C	T	0.0694444	1008
8	rs73279637	A	G	0.0694444	1008
8	rs1352320	A	G	0.166667	1008
8	rs716881	T	G	0.0972222	1008
8	rs117962236	T	C	0.0188492	1008
8	rs73279640	C	T	0.0694444	1008
8	rs7013582	T	C	0.165675	1008
8	rs6989995	C	G	0.0972222	1008
8	rs73279644	A	G	0.0694444	1008
8	rs77144076	C	T	0.0694444	1008
8	rs4961099	C	T	0.35119	1008
8	rs35169378	A	G	0.165675	1008
8	rs57373104	A	G	0.0684524	1008
8	rs34192269	G	A	0.0972222	1008
8	rs71526938	A	T	0.0972222	1008
8	rs36099997	C	T	0.352183	1008
8	rs13274549	T	G	0.165675	1008
8	rs57926946	G	A	0.0684524	1008
8	rs59759655	G	A	0.0684524	1008
8	rs117803838	G	A	0.0297619	1008
8	rs57195479	C	A	0.0684524	1008
8	rs58857750	A	G	0.0684524	1008
8	rs58098738	A	T	0.0684524	1008
8	rs11989139	C	A	0.165675	1008
8	rs57577747	A	T	0.0684524	1008
8	rs150403494	T	C	0.0238095	1008
8	rs35528030	A	G	0.165675	1008
8	rs71526939	A	G	0.0972222	1008
8	rs74443260	C	T	0.014881	1008
8	rs60266820	C	T	0.0684524	1008
8	rs4524843	T	C	0.835317	1008
8	rs59138690	T	C	0.0684524	1008
8	rs56809440	A	G	0.0684524	1008
8	rs7829490	C	T	0.0962302	1008
8	rs59527156	G	T	0.0694444	1008
8	rs16883937	G	A	0.0684524	1008
8	rs16883939	G	A	0.0684524	1008
8	rs16883940	G	A	0.0684524	1008
8	rs16883945	A	G	0.0684524	1008
8	rs16883962	G	C	0.0704365	1008
8	rs10504863	G	A	0.0704365	1008
8	rs7813334	G	A	0.170635	1008
8	rs60336020	A	T	0.0744048	1008
8	rs1872922	C	A	0.0793651	1008
8	rs11989655	G	A	0.173611	1008
8	rs12676082	T	C	0.0744048	1008
8	rs12681782	C	T	0.0744048	1008
8	rs10097739	A	G	0.00198413	1008
8	rs724979	A	G	0.0744048	1008
8	rs117347410	T	C	0.0248016	1008
8	rs11997591	A	C	0.195437	1008
8	rs373179891	G	A	0.0109127	1008
8	rs7834603	T	C	0.195437	1008
8	rs2171480	C	G	0.121032	1008
8	rs11988146	T	C	0.0744048	1008
8	rs138471887	G	A	0.0744048	1008
8	rs35543348	C	A	0.102183	1008
8	rs7018143	A	C	0.102183	1008
8	rs1825877	G	C	0.102183	1008
8	rs56411610	C	G	0.0744048	1008
8	rs71526941	G	A	0.102183	1008
8	rs7007255	G	T	0.136905	1008
8	rs6990293	A	G	0.176587	1008
8	rs7017757	G	A	0.102183	1008
8	rs74757828	T	A	0.0744048	1008
8	rs6981619	C	T	0.102183	1008
8	rs78274865	C	T	0.0545635	1008
8	rs7813797	C	T	0.102183	1008
8	rs7826357	C	T	0.102183	1008
8	rs73692422	G	A	0.103175	1008
8	rs1487960	C	T	0.823413	1008
8	rs6988481	A	C	0.102183	1008
8	rs16884181	T	C	0.102183	1008
8	rs28509386	G	A	0.439484	1008
8	rs34734754	A	G	0.0267857	1008
8	rs10504862	A	T	0.176587	1008
8	rs10504861	C	T	0.102183	1008
8	rs1386761	C	T	0.102183	1008
8	rs6989533	G	A	0.102183	1008
8	rs6990990	C	T	0.102183	1008
8	rs13281639	A	G	0.102183	1008
8	rs10504860	G	A	0.176587	1008
8	rs79977096	G	A	0.0744048	1008
8	rs16884208	C	T	0.102183	1008
8	rs67422774	T	C	0.177579	1008
8	rs34976907	T	G	0.102183	1008
8	rs35021587	A	G	0.102183	1008
8	rs368579201	G	A	0.0109127	1008
8	rs7003288	A	C	0.102183	1008
8	rs6983769	C	T	0.102183	1008
8	rs7007660	T	G	0.103175	1008
8	rs6983955	C	A	0.103175	1008
8	rs7003595	A	G	0.103175	1008
8	rs141443331	C	T	0.0128968	1008
8	rs13276718	T	G	0.102183	1008
8	rs16884246	C	G	0.102183	1008
8	rs6994263	C	T	0.102183	1008
8	rs187733780	C	A	0.00992063	1008
8	rs16884251	C	T	0.100198	1008
8	rs34366260	C	T	0.100198	1008
8	rs13271846	C	T	0.10119	1008
8	rs4425798	T	C	0.100198	1008
8	rs4295707	G	T	0.10119	1008
8	rs16884273	T	C	0.100198	1008
8	rs79189059	A	C	0.0803571	1008
8	rs10504859	A	T	0.100198	1008
8	rs73692426	G	T	0.100198	1008
8	rs10504858	A	G	0.0257937	1008
8	rs34536619	T	C	0.10119	1008
8	rs35768850	C	T	0.10119	1008
8	rs16884286	A	G	0.10119	1008
8	rs16884288	C	G	0.10119	1008
8	rs58035549	C	T	0.100198	1008
8	rs34846572	G	A	0.100198	1008
8	rs57990479	G	A	0.100198	1008
8	rs55739288	G	A	0.100198	1008
8	rs55916369	C	A	0.100198	1008
8	rs34798151	G	A	0.100198	1008
8	rs16884292	T	C	0.100198	1008
8	rs12676132	G	C	0.0744048	1008
8	rs1844054	T	G	0.827381	1008
8	rs11987490	G	A	0.0535714	1008
8	rs34993870	G	A	0.0982143	1008
8	rs34590656	A	G	0.0982143	1008
8	rs1487962	T	C	0.0744048	1008
8	rs16884309	A	G	0.0982143	1008
8	rs73692431	G	A	0.0724206	1008
8	rs34165590	C	G	0.0982143	1008
8	rs16884315	C	A	0.0982143	1008
8	rs74969971	T	C	0.0277778	1008
8	rs35447172	C	T	0.0982143	1008
8	rs60022717	G	A	0.0982143	1008
8	rs55782532	C	A	0.0982143	1008
8	rs73692432	C	G	0.0982143	1008
8	rs16892659	A	G	0.0982143	1008
8	rs59255907	C	T	0.0744048	1008
8	rs373464295	C	T	0.0515873	1008
8	rs35385383	C	G	0.0982143	1008
8	rs34743788	T	G	0.0982143	1008
8	rs35419681	G	T	0.0982143	1008
8	rs55999909	C	G	0.0982143	1008
8	rs1352318	G	A	0.0982143	1008
8	rs1352317	A	T	0.0982143	1008
8	rs2338248	G	T	0.0982143	1008
8	rs71526947	A	G	0.0982143	1008
8	rs7819913	T	G	0.0982143	1008
8	rs35658727	A	G	0.0982143	1008
8	rs36053303	A	G	0.0982143	1008
8	rs35215833	A	G	0.0982143	1008
8	rs12675707	C	G	0.0734127	1008
8	rs7837253	G	C	0.171627	1008
8	rs148943750	A	G	0.0119048	1008
8	rs1580508	G	A	0.0982143	1008
8	rs1580507	T	A	0.0982143	1008
8	rs34177849	A	G	0.0982143	1008
8	rs35523032	G	A	0.0982143	1008
8	rs13253563	T	A	0.0982143	1008
8	rs58733993	A	G	0.0982143	1008
8	rs7814164	A	G	0.0982143	1008
8	rs13263450	G	T	0.0982143	1008
8	rs7820247	A	G	0.0982143	1008
8	rs1487961	C	T	0.0982143	1008
8	rs71526948	T	C	0.0982143	1008
8	rs12681181	G	A	0.172619	1008
8	rs12549036	G	A	0.381944	1008
8	rs28703089	G	T	0.445437	1008
8	rs35367857	A	C	0.0982143	1008
8	rs12549731	G	A	0.382937	1008
8	rs77133329	C	T	0.00992063	1008
8	rs2129780	G	A	0.0982143	1008
8	rs16884419	G	A	0.171627	1008
8	rs34805957	T	C	0.0763889	1008
8	rs35672725	C	T	0.103175	1008
8	rs11988322	T	A	0.21627	1008
8	rs57528431	G	A	0.0436508	1008
8	rs35715471	A	C	0.103175	1008
8	rs10504857	A	G	0.103175	1008
8	rs71526949	G	A	0.103175	1008
8	rs57311533	T	C	0.103175	1008
8	rs36053186	G	A	0.103175	1008
8	rs77748796	C	G	0.103175	1008
8	rs7829835	G	A	0.103175	1008
8	rs34272390	A	G	0.077381	1008
8	rs117631338	C	A	0.0347222	1008
8	rs16884476	A	T	0.103175	1008
8	rs7838490	G	A	0.103175	1008
8	rs34246550	C	T	0.103175	1008
8	rs67264423	T	C	0.112103	1008
8	rs35871366	T	C	0.112103	1008
8	rs66766214	A	G	0.112103	1008
8	rs35380858	G	A	0.103175	1008
8	rs143232763	G	C	0.0277778	1008
8	rs34976712	A	G	0.103175	1008
8	rs7833159	A	G	0.103175	1008
8	rs7814649	G	A	0.103175	1008
8	rs7833613	A	T	0.103175	1008
8	rs6988958	C	T	0.0744048	1008
8	rs57403946	G	A	0.0734127	1008
8	rs58698384	G	A	0.0734127	1008
8	rs57236056	C	T	0.103175	1008
8	rs185731913	G	T	0.0228175	1008
8	rs57251672	A	G	0.103175	1008
8	rs57772961	G	A	0.103175	1008
8	rs6982579	C	T	0.0734127	1008
8	rs58163231	T	G	0.103175	1008
8	rs71526952	G	T	0.0753968	1008
8	rs7012882	A	G	0.219246	1008
8	rs71526953	A	G	0.103175	1008
8	rs13256903	G	T	0.103175	1008
8	rs13267565	T	G	0.112103	1008
8	rs13268482	T	C	0.103175	1008
8	rs67865942	A	T	0.103175	1008
8	rs11998171	T	C	0.218254	1008
8	rs6994311	T	C	0.219246	1008
8	rs28561765	A	G	0.107143	1008
8	rs12680992	C	A	0.0744048	1008
8	rs56945692	T	C	0.103175	1008
8	rs60622165	A	G	0.103175	1008
8	rs13274015	T	C	0.218254	1008
8	rs34587669	G	A	0.103175	1008
8	rs36025043	T	G	0.112103	1008
8	rs13275791	T	C	0.0843254	1008
8	rs13268211	A	G	0.0843254	1008
8	rs13265056	G	A	0.0753968	1008
8	rs66469903	A	G	0.0843254	1008
8	rs75414440	A	G	0.106151	1008
8	rs7845305	G	C	0.157738	1008
8	rs35209645	A	G	0.0753968	1008
8	rs71526955	C	T	0.0753968	1008
8	rs4484741	T	C	0.0843254	1008
8	rs6415462	T	A	0.972222	1008
8	rs9969514	T	C	0.0853175	1008
8	rs35529952	C	T	0.0763889	1008
8	rs4406450	A	G	0.0744048	1008
8	rs4269585	T	C	0.0853175	1008
8	rs4534168	A	G	0.0803571	1008
8	rs76409929	G	A	0.0744048	1008
8	rs11994353	G	T	0.16369	1008
8	rs10087008	T	A	0.154762	1008
8	rs34893064	T	G	0.0803571	1008
8	rs146686152	A	C	0.014881	1008
8	rs13272330	G	A	0.0793651	1008
8	rs10086545	A	G	0.81746	1008
8	rs10089686	A	G	0.97123	1008
8	rs4606108	A	G	0.970238	1008
8	rs78381988	A	G	0.178571	1008
8	rs9693079	C	A	0.0744048	1008
8	rs7817875	A	G	0.0744048	1008
8	rs13263416	C	T	0.0803571	1008
8	rs10955701	A	G	0.973214	1008
8	rs7463688	T	C	0.973214	1008
8	rs7459591	G	A	0.808532	1008
8	rs75674237	C	T	0.0228175	1008
8	rs35502456	C	G	0.0238095	1008
8	rs61277292	C	T	0.0496032	1008
8	rs7842248	G	A	0.972222	1008
8	rs59641120	T	G	0.137897	1008
8	rs6469516	G	A	0.972222	1008
8	rs7016567	T	C	0.197421	1008
8	rs78041073	T	A	0.0496032	1008
8	rs7005593	G	T	0.162698	1008
8	rs77406243	G	A	0.0793651	1008
8	rs77810920	G	T	0.0496032	1008
8	rs60238256	A	G	0.0496032	1008
8	rs9297524	T	C	0.197421	1008
8	rs13273005	T	C	0.973214	1008
8	rs57210381	T	G	0.0496032	1008
8	rs4961102	T	C	0.775794	1008
8	rs78526361	T	A	0.0257937	1008
8	rs6986246	T	C	0.146825	1008
8	rs6990941	T	C	0.146825	1008
8	rs34554968	C	T	0.136905	1008
8	rs12334864	T	C	0.146825	1008
8	rs141437812	C	T	0.0496032	1008
8	rs6987694	G	A	0.973214	1008
8	rs11995369	T	C	0.146825	1008
8	rs4584183	T	A	0.80754	1008
8	rs71526958	T	G	0.142857	1008
8	rs10108421	T	C	0.973214	1008
8	rs76769788	A	G	0.0496032	1008
8	rs11786275	A	C	0.8125	1008
8	rs13251450	T	C	0.193452	1008
8	rs34138800	A	T	0.133929	1008
8	rs7824999	G	A	0.155754	1008
8	rs57263249	A	G	0.0505952	1008
8	rs13255326	C	G	0.188492	1008
8	rs4961103	T	C	0.81746	1008
8	rs7011535	C	A	0.0496032	1008
8	rs35843473	G	A	0.106151	1008
8	rs74547422	T	C	0.0505952	1008
8	rs12707856	G	C	0.1875	1008
8	rs10755910	T	A	0.785714	1008
8	rs13257525	A	G	0.128968	1008
8	rs7819189	C	A	0.1875	1008
8	rs35716194	C	T	0.137897	1008
8	rs4573324	G	A	0.155754	1008
8	rs35350026	T	C	0.128968	1008
8	rs4465015	C	G	0.725198	1008
8	rs35617699	T	C	0.128968	1008
8	rs35642681	A	G	0.137897	1008
8	rs13253774	C	T	0.30754	1008
8	rs10955732	C	G	0.973214	1008
8	rs10216617	T	C	0.973214	1008
8	rs146018423	G	T	0.031746	1008
8	rs74584457	T	G	0.138889	1008
8	rs4133095	A	G	0.0496032	1008
8	rs5010008	C	T	0.155754	1008
8	rs12547419	T	C	0.309524	1008
8	rs147263880	C	T	0.0138889	1008
8	rs4592089	A	G	0.188492	1008
8	rs6994772	G	A	0.188492	1008
8	rs78893066	T	C	0.031746	1008
8	rs77900004	T	G	0.0595238	1008
8	rs143954395	C	T	0.0248016	1008
8	rs6992988	T	C	0.0496032	1008
8	rs7006598	G	T	0.0496032	1008
8	rs7006971	G	A	0.757937	1008
8	rs117360798	G	C	0.0992063	1008
8	rs28783381	T	G	0.105159	1008
8	rs57958712	G	A	0.0496032	1008
8	rs11776738	T	C	0.818452	1008
8	rs73694838	G	C	0.0555556	1008
8	rs41492347	C	T	0.0565476	1008
8	rs111770790	A	C	0.0575397	1008
8	rs16886095	G	A	0.093254	1008
8	rs138776945	G	T	0.014881	1008
8	rs35534012	T	C	0.125	1008
8	rs75555290	A	G	0.0545635	1008
8	rs7826741	A	C	0.093254	1008
8	rs7842374	G	T	0.126984	1008
8	rs4358841	A	G	0.0823413	1008
8	rs74478881	G	C	0.0297619	1008
8	rs7832582	C	A	0.0535714	1008
8	rs75704108	G	T	0.0198413	1008
8	rs151083450	G	A	0.014881	1008
8	rs7833665	C	T	0.127976	1008
8	rs74460847	C	A	0.0168651	1008
8	rs7829812	A	G	0.127976	1008
8	rs34919099	T	G	0.127976	1008
8	rs143146788	C	T	0.0277778	1008
8	rs1391633	G	A	0.0605159	1008
8	rs147381797	G	A	0.0208333	1008
8	rs1391632	T	C	0.0922619	1008
8	rs80172684	G	A	0.0347222	1008
8	rs16886282	T	C	0.0694444	1008
8	rs1391631	G	C	0.181548	1008
8	rs1032645	C	T	0.217262	1008
8	rs1603793	G	A	0.239087	1008
8	rs6990619	C	T	0.228175	1008
8	rs76547211	A	T	0.0644841	1008
8	rs6992064	A	T	0.127976	1008
8	rs55889404	A	G	0.0654762	1008
8	rs61206386	G	A	0.0545635	1008
8	rs77216445	A	G	0.0912698	1008
8	rs79520767	A	C	0.0922619	1008
8	rs71526972	G	T	0.127976	1008
8	rs12680463	G	A	0.0734127	1008
8	rs13249157	T	C	0.12996	1008
8	rs76949954	A	G	0.19246	1008
8	rs16886503	A	T	0.0922619	1008
8	rs78441884	A	C	0.0734127	1008
8	rs6989121	T	G	0.723214	1008
8	rs7002616	G	A	0.0922619	1008
8	rs1391636	A	G	0.203373	1008
8	rs7005935	T	C	0.219246	1008
8	rs1391634	A	T	0.149802	1008
8	rs75820540	G	T	0.0744048	1008
8	rs6988907	T	G	0.289683	1008
8	rs78902707	A	G	0.093254	1008
8	rs75620747	A	G	0.093254	1008
8	rs145885832	T	C	0.0238095	1008
8	rs58713311	C	A	0.0545635	1008
8	rs11997183	G	T	0.093254	1008
8	rs11997212	G	A	0.146825	1008
8	rs76730111	G	A	0.093254	1008
8	rs2133254	C	T	0.240079	1008
8	rs12681014	T	C	0.0545635	1008
8	rs56836889	C	T	0.146825	1008
8	rs60576137	C	A	0.0545635	1008
8	rs143673246	C	T	0.146825	1008
8	rs4370582	C	G	0.426587	1008
8	rs4579573	T	G	0.0545635	1008
8	rs2088560	C	T	0.0922619	1008
8	rs35740326	C	T	0.127976	1008
8	rs4314691	C	T	0.272817	1008
8	rs4571771	T	C	0.272817	1008
8	rs55663336	C	T	0.0545635	1008
8	rs62525851	T	C	0.00198413	1008
8	rs140381676	C	T	0.0376984	1008
8	rs6993469	A	C	0.186508	1008
8	rs7011842	G	A	0.241071	1008
8	rs189899635	G	A	0.030754	1008
8	rs33999707	T	C	0.274802	1008
8	rs36125431	C	T	0.127976	1008
8	rs34201753	T	C	0.220238	1008
8	rs7008055	T	G	0.0922619	1008
8	rs7004633	A	G	0.1875	1008
8	rs149098087	C	A	0.0109127	1008
8	rs7005110	A	G	0.185516	1008
8	rs76423210	C	T	0.139881	1008
8	rs6989651	C	T	0.186508	1008
8	rs71526973	T	G	0.0972222	1008
8	rs10090518	G	A	0.0496032	1008
8	rs10109897	A	G	0.559524	1008
8	rs75740476	G	A	0.169643	1008
8	rs6469604	A	G	0.147817	1008
8	rs7010350	G	T	0.143849	1008
8	rs149467734	T	C	0.0238095	1008
8	rs79962820	G	A	0.124008	1008
8	rs7837094	A	G	0.172619	1008
8	rs1498541	A	C	0.418651	1008
8	rs78433625	C	G	0.0198413	1008
8	rs139605874	G	C	0.165675	1008
8	rs1391638	C	T	0.125992	1008
8	rs61040326	A	G	0.0486111	1008
8	rs12545229	A	G	0.0257937	1008
8	rs987976	G	A	0.555556	1008
8	rs9297542	T	C	0.683532	1008
8	rs1353739	A	C	0.6875	1008
8	rs968030	T	C	0.75496	1008
8	rs138281261	G	C	0.0218254	1008
8	rs74305798	C	A	0.0218254	1008
8	rs17674305	A	G	0.15377	1008
8	rs75799340	A	G	0.169643	1008
8	rs78968390	A	C	0.0386905	1008
8	rs7826753	G	C	0.404762	1008
8	rs13281810	G	A	0.310516	1008
8	rs4395932	T	A	0.139881	1008
8	rs1846332	T	C	0.541667	1008
8	rs72660643	A	G	0.0813492	1008
8	rs139862233	G	A	0.0456349	1008
```
