## Supplementary material for "Characterization of shared and ancestry-specific signals driving complex traits using multi-ancestry fine-mapping": s2_ref.bim

```
8	rs12155993	0	88783748	T	C
8	rs1507891	0	88783934	T	G
8	rs1507892	0	88784179	G	C
8	rs16872607	0	88784195	A	G
8	rs1507893	0	88784339	A	G
8	rs72673128	0	88784385	A	G
8	rs12156068	0	88784677	T	A
8	rs7838844	0	88785042	T	C
8	rs78423862	0	88785050	T	C
8	rs17715703	0	88785118	C	G
8	rs12547616	0	88785378	T	C
8	rs12544645	0	88785402	C	T
8	rs75874945	0	88785870	A	T
8	rs11784083	0	88786357	T	C
8	rs1507894	0	88786777	T	G
8	rs1507895	0	88786875	G	A
8	rs78602266	0	88787236	C	T
8	rs10955404	0	88788057	C	G
8	rs763340	0	88789155	C	T
8	rs76031457	0	88789245	A	G
8	rs2337209	0	88789263	C	G
8	rs763339	0	88789308	A	T
8	rs12547324	0	88789321	C	T
8	rs12550411	0	88789428	T	G
8	rs72673131	0	88789456	C	T
8	rs12550416	0	88789469	T	C
8	rs12542259	0	88789512	G	A
8	rs59183358	0	88790261	A	T
8	rs72673132	0	88790268	T	C
8	rs7013934	0	88790626	C	T
8	rs2097943	0	88790811	C	T
8	rs2079473	0	88790903	T	C
8	rs2079472	0	88790922	C	T
8	rs75190878	0	88791415	G	T
8	rs12675252	0	88791454	T	C
8	rs12541418	0	88791565	A	G
8	rs35915698	0	88791584	T	C
8	rs12678345	0	88792344	C	A
8	rs76527186	0	88792444	G	C
8	rs12682393	0	88792545	G	A
8	rs77146938	0	88792833	C	T
8	rs12548928	0	88793178	A	G
8	rs117375328	0	88793311	C	T
8	rs12548966	0	88793383	A	G
8	rs12549511	0	88793481	T	G
8	rs78970620	0	88794360	C	T
8	rs4255183	0	88794680	G	A
8	rs4260933	0	88794782	G	T
8	rs11786772	0	88794916	A	T
8	rs139813497	0	88794977	C	T
8	rs12547739	0	88795037	C	T
8	rs13248173	0	88795281	T	C
8	rs141114110	0	88795297	C	T
8	rs34592216	0	88795406	G	T
8	rs76103269	0	88795688	G	A
8	rs16872861	0	88796282	A	G
8	rs55767621	0	88797236	T	C
8	rs142507988	0	88797295	T	C
8	rs56353979	0	88797516	T	C
8	rs57535655	0	88797539	C	G
8	rs59509258	0	88797935	C	T
8	rs7009187	0	88798123	A	G
8	rs7009995	0	88798644	A	T
8	rs17715934	0	88799159	A	G
8	rs4960945	0	88799185	T	G
8	rs7813504	0	88799819	T	G
8	rs10102593	0	88799848	T	C
8	rs2240458	0	88801153	C	T
8	rs146009166	0	88801525	T	A
8	rs16873107	0	88801868	T	G
8	rs6469021	0	88802127	T	G
8	rs6469022	0	88802400	A	G
8	rs13256181	0	88802871	G	A
8	rs7840637	0	88803116	T	A
8	rs76586529	0	88803138	C	T
8	rs11775797	0	88803219	A	T
8	rs10504854	0	88803424	C	G
8	rs7818882	0	88803575	G	A
8	rs11776728	0	88804137	A	C
8	rs35325244	0	88804257	C	T
8	rs74948965	0	88804926	G	A
8	rs11774224	0	88805359	C	G
8	rs6999342	0	88805401	C	T
8	rs6980859	0	88805425	A	G
8	rs11777799	0	88805556	A	G
8	rs10955410	0	88806303	C	A
8	rs143509708	0	88806680	G	A
8	rs10955411	0	88806722	A	G
8	rs148564607	0	88806774	G	T
8	rs34009456	0	88806878	T	C
8	rs147314840	0	88807019	A	G
8	rs145768134	0	88807246	A	C
8	rs4382520	0	88807471	G	A
8	rs12542720	0	88807734	C	T
8	rs12547531	0	88807809	G	C
8	rs60510919	0	88807878	C	T
8	rs114344099	0	88807928	T	C
8	rs117586399	0	88808043	C	A
8	rs138023657	0	88808261	A	G
8	rs28766344	0	88808683	C	T
8	rs13282314	0	88808726	C	T
8	rs56977114	0	88808898	C	A
8	rs146078538	0	88809402	T	A
8	rs12680207	0	88811213	A	G
8	rs7823532	0	88811698	G	A
8	rs7824648	0	88811754	C	T
8	rs72673136	0	88812052	G	A
8	rs1605543	0	88812311	A	C
8	rs67155345	0	88812323	A	G
8	rs72673137	0	88812416	A	G
8	rs79570308	0	88812562	C	A
8	rs76134348	0	88813298	A	C
8	rs72673138	0	88813924	A	G
8	rs7846049	0	88814239	G	A
8	rs7830968	0	88814506	A	G
8	rs7835326	0	88815135	A	C
8	rs72673140	0	88815339	A	G
8	rs35206812	0	88816025	G	A
8	rs57923811	0	88816085	C	T
8	rs55840002	0	88816105	C	G
8	rs61700563	0	88816427	G	A
8	rs57832201	0	88816656	G	A
8	rs10096889	0	88816704	A	T
8	rs12156158	0	88816708	A	G
8	rs12156159	0	88816775	A	G
8	rs117600321	0	88817952	T	A
8	rs72673142	0	88818484	C	G
8	rs12546741	0	88818796	C	T
8	rs56867674	0	88819610	A	G
8	rs118027607	0	88820752	G	A
8	rs13254339	0	88822651	T	C
8	rs191685540	0	88822660	A	G
8	rs17716441	0	88822683	T	C
8	rs72673144	0	88823119	C	G
8	rs79277052	0	88823449	T	C
8	rs80311203	0	88823960	G	A
8	rs61136465	0	88824086	C	T
8	rs34232467	0	88824194	T	A
8	rs72673146	0	88824872	T	C
8	rs189244052	0	88824946	C	T
8	rs11786840	0	88825236	A	G
8	rs16873506	0	88825473	T	A
8	rs1507890	0	88825526	C	T
8	rs1507889	0	88825548	T	G
8	rs1507888	0	88825709	T	A
8	rs16873533	0	88826518	T	C
8	rs12541759	0	88827181	A	G
8	rs79138275	0	88827321	G	A
8	rs144248452	0	88827712	T	C
8	rs1995727	0	88827729	G	A
8	rs17643927	0	88827799	T	C
8	rs13270057	0	88828202	A	G
8	rs76671575	0	88828276	T	G
8	rs72673151	0	88828395	A	G
8	rs72673152	0	88828406	A	G
8	rs17643976	0	88828552	A	G
8	rs17644017	0	88829022	C	A
8	rs17644037	0	88829256	C	T
8	rs11777763	0	88829384	T	G
8	rs55958133	0	88829656	A	G
8	rs56066549	0	88829702	C	T
8	rs55979263	0	88829875	C	A
8	rs118184389	0	88829879	A	G
8	rs34788441	0	88829890	T	C
8	rs59630497	0	88830579	T	C
8	rs77448040	0	88830760	C	T
8	rs72673154	0	88830941	G	C
8	rs117640398	0	88831144	G	A
8	rs12545234	0	88831334	T	C
8	rs117876349	0	88831390	A	T
8	rs55718527	0	88831567	A	T
8	rs7819401	0	88831715	A	G
8	rs7819427	0	88831765	A	G
8	rs12676815	0	88831969	G	A
8	rs79898914	0	88832686	C	T
8	rs7003171	0	88832754	A	G
8	rs7011214	0	88832957	T	C
8	rs139931532	0	88833264	T	C
8	rs12542905	0	88833312	T	C
8	rs17644114	0	88834516	A	C
8	rs185521646	0	88834558	C	A
8	rs79723102	0	88834724	T	C
8	rs62524607	0	88834747	C	T
8	rs76684654	0	88834794	C	T
8	rs72673155	0	88834943	T	A
8	rs13259509	0	88835227	T	G
8	rs767883	0	88836414	G	A
8	rs55860425	0	88836464	T	A
8	rs28742982	0	88836533	G	A
8	rs117383394	0	88836962	T	C
8	rs77777898	0	88836978	T	C
8	rs3885019	0	88838468	G	T
8	rs7007314	0	88840222	A	G
8	rs16873813	0	88840773	T	G
8	rs11786633	0	88841279	G	A
8	rs16873821	0	88841676	T	A
8	rs16873891	0	88843821	G	T
8	rs68143150	0	88846768	C	T
8	rs67679715	0	88846884	C	G
8	rs4960946	0	88846922	G	A
8	rs7825784	0	88846956	G	A
8	rs16873940	0	88847673	A	T
8	rs12541422	0	88848045	G	A
8	rs13275718	0	88849274	T	G
8	rs118137962	0	88849545	G	C
8	rs77518166	0	88849554	C	G
8	rs56310182	0	88850171	A	T
8	rs56363925	0	88850492	A	G
8	rs182582035	0	88851422	T	C
8	rs13278470	0	88851890	C	G
8	rs77505753	0	88852067	G	A
8	rs16873992	0	88852376	A	G
8	rs6995710	0	88852543	C	T
8	rs16873999	0	88852833	C	T
8	rs2878912	0	88854997	C	T
8	rs16874025	0	88855301	G	A
8	rs16874026	0	88855907	C	T
8	rs1507883	0	88856948	A	G
8	rs16874037	0	88856991	G	A
8	rs72673173	0	88857405	A	C
8	rs189301990	0	88857985	C	T
8	rs2878913	0	88858497	T	C
8	rs77078790	0	88859828	A	C
8	rs723809	0	88860826	G	A
8	rs1605542	0	88861567	A	G
8	rs11785047	0	88862483	C	A
8	rs145858142	0	88863326	C	T
8	rs72673174	0	88863491	G	A
8	rs72673175	0	88863581	G	T
8	rs11780762	0	88865197	G	A
8	rs11778400	0	88865314	T	C
8	rs72673176	0	88866791	G	C
8	rs80112910	0	88867047	C	T
8	rs184188324	0	88867751	G	A
8	rs34053467	0	88867836	C	T
8	rs71526907	0	88867850	G	A
8	rs72673177	0	88868071	G	A
8	rs12543318	0	88868340	C	A
8	rs10955427	0	88868928	T	C
8	rs56040103	0	88869791	G	A
8	rs113969904	0	88870241	T	C
8	rs143737680	0	88870867	G	T
8	rs117592684	0	88871946	C	T
8	rs112497356	0	88872150	T	C
8	rs10955429	0	88878078	T	C
8	rs72673184	0	88878456	C	A
8	rs142416134	0	88879428	G	A
8	rs71526908	0	88881241	G	A
8	rs10429299	0	88881431	T	C
8	rs10107694	0	88882572	A	C
8	rs16874282	0	88883101	G	C
8	rs77976937	0	88883634	A	G
8	rs140873455	0	88886815	G	A
8	rs11784027	0	88887382	A	G
8	rs13278530	0	88887534	G	C
8	rs145361300	0	88888372	T	A
8	rs117014912	0	88889479	C	T
8	rs79347430	0	88889802	A	G
8	rs7835657	0	88889854	G	C
8	rs10100405	0	88891871	G	A
8	rs143503474	0	88892425	C	T
8	rs9297386	0	88893230	T	G
8	rs74516706	0	88893254	C	T
8	rs183848522	0	88894077	C	T
8	rs79152341	0	88894636	C	G
8	rs79754604	0	88894643	G	A
8	rs1911665	0	88896480	G	A
8	rs72673191	0	88898726	G	T
8	rs1507884	0	88900168	T	C
8	rs16874606	0	88900503	G	A
8	rs72673192	0	88901343	A	G
8	rs76799259	0	88902800	A	C
8	rs11786656	0	88904358	C	T
8	rs13282257	0	88904448	T	G
8	rs12549235	0	88910132	G	A
8	rs77950245	0	88910650	G	A
8	rs4960947	0	88914760	T	C
8	rs60301887	0	88916709	G	A
8	rs74305793	0	88917361	C	T
8	rs74841912	0	88917868	T	C
8	rs1034832	0	88918331	T	G
8	rs79005821	0	88919267	T	C
8	rs72673196	0	88920402	C	T
8	rs138287577	0	88924419	A	G
8	rs16875013	0	88925380	A	C
8	rs7839686	0	88925728	C	T
8	rs148441367	0	88926477	C	T
8	rs74765942	0	88927750	C	T
8	rs17717629	0	88930662	T	G
8	rs151303314	0	88932249	A	G
8	rs10091380	0	88932269	T	A
8	rs7010600	0	88933627	T	G
8	rs1006364	0	88934441	A	C
8	rs62524617	0	88935931	C	T
8	rs11782427	0	88937177	G	A
8	rs11780131	0	88937450	T	A
8	rs147293329	0	88938198	C	G
8	rs62524618	0	88938809	C	T
8	rs142821406	0	88945340	A	G
8	rs35328772	0	88945812	C	T
8	rs77518950	0	88948282	C	T
8	rs10454343	0	88948346	C	T
8	rs10454344	0	88948488	T	C
8	rs10454345	0	88948674	G	A
8	rs10088179	0	88948825	G	A
8	rs149585441	0	88948890	G	A
8	rs6469114	0	88949742	T	C
8	rs7827022	0	88950064	T	C
8	rs13249113	0	88950838	T	C
8	rs62524653	0	88951114	G	A
8	rs11784463	0	88952582	T	A
8	rs77003046	0	88952948	C	T
8	rs185623755	0	88953994	T	A
8	rs35624183	0	88954315	T	C
8	rs12548146	0	88955895	C	A
8	rs6469118	0	88956314	A	G
8	rs76379693	0	88956505	G	T
8	rs4375050	0	88956612	C	T
8	rs12681162	0	88957556	C	T
8	rs72673199	0	88957584	G	A
8	rs79515403	0	88957636	G	A
8	rs58428311	0	88958794	T	C
8	rs79660877	0	88958851	C	T
8	rs117804545	0	88961156	A	G
8	rs2337160	0	88962066	C	T
8	rs16875583	0	88962865	T	C
8	rs2214926	0	88963147	T	C
8	rs72673200	0	88963701	G	A
8	rs2337161	0	88965081	C	T
8	rs1989738	0	88966752	A	G
8	rs2214925	0	88968632	T	C
8	rs4400429	0	88970682	A	G
8	rs13249827	0	88974096	A	G
8	rs77098863	0	88975019	C	G
8	rs278897	0	88975898	A	G
8	rs59316904	0	88976745	T	C
8	rs13268358	0	88976786	G	T
8	rs117932822	0	88976789	G	A
8	rs16875851	0	88977785	C	T
8	rs79499898	0	88977992	T	C
8	rs149114335	0	88979804	T	A
8	rs148252623	0	88980066	G	T
8	rs1477915	0	88981540	A	G
8	rs117804210	0	88982721	C	T
8	rs6995841	0	88983236	T	C
8	rs370883661	0	88983579	C	T
8	rs278895	0	88984932	C	T
8	rs145498478	0	88985092	T	G
8	rs278894	0	88986749	G	T
8	rs278893	0	88987396	G	C
8	rs34030179	0	88987569	A	G
8	rs34841713	0	88988180	C	T
8	rs11781084	0	88988299	C	G
8	rs80283016	0	88988854	A	G
8	rs278892	0	88989037	A	G
8	rs278891	0	88989316	T	C
8	rs278890	0	88990028	A	G
8	rs72675105	0	88990392	T	A
8	rs144123681	0	88990690	A	T
8	rs278888	0	88990773	G	A
8	rs35912163	0	88991359	G	A
8	rs278887	0	88992511	G	T
8	rs278886	0	88992790	A	G
8	rs62524657	0	88993033	G	A
8	rs278885	0	88994384	A	G
8	rs2616480	0	88996802	G	A
8	rs2616481	0	88996985	T	G
8	rs79741984	0	88997559	G	A
8	rs9642805	0	88997586	A	T
8	rs1477905	0	88997716	C	T
8	rs1023915	0	88998507	A	G
8	rs2169655	0	88998663	A	G
8	rs1031826	0	88999985	A	G
8	rs2616484	0	89000798	A	G
8	rs142042332	0	89001514	G	A
8	rs2616485	0	89001891	C	T
8	rs12675751	0	89003632	T	C
8	rs146063752	0	89004181	G	A
8	rs730317	0	89006561	T	G
8	rs730316	0	89006607	T	C
8	rs2086052	0	89007235	G	A
8	rs2616504	0	89007653	A	C
8	rs4961073	0	89007711	A	G
8	rs140410253	0	89007717	C	A
8	rs2616503	0	89008059	T	C
8	rs79020481	0	89010229	T	C
8	rs6469158	0	89011448	C	T
8	rs12677446	0	89012608	A	G
8	rs2664363	0	89014455	T	C
8	rs138116243	0	89016302	C	T
8	rs2664364	0	89017568	A	G
8	rs2616510	0	89018125	A	C
8	rs2664365	0	89018566	G	A
8	rs1961470	0	89019298	C	T
8	rs1961469	0	89019419	A	G
8	rs56801608	0	89020945	C	T
8	rs72675113	0	89021223	A	G
8	rs55792056	0	89021297	A	C
8	rs113216168	0	89023595	C	A
8	rs2664366	0	89024840	T	C
8	rs75919427	0	89029361	A	T
8	rs72675116	0	89030307	C	A
8	rs17718917	0	89030490	A	G
8	rs2616502	0	89032160	T	G
8	rs78103981	0	89032838	G	A
8	rs80295339	0	89033608	G	A
8	rs1477907	0	89033615	T	C
8	rs76920899	0	89035393	A	G
8	rs16876790	0	89035664	T	A
8	rs2616483	0	89036579	T	C
8	rs2616482	0	89036719	A	G
8	rs2616501	0	89037718	A	C
8	rs147492644	0	89040228	T	C
8	rs2664367	0	89041070	C	T
8	rs2616500	0	89041596	A	G
8	rs2616499	0	89042888	C	T
8	rs2664368	0	89045674	T	C
8	rs2616498	0	89045889	C	T
8	rs10106275	0	89046119	G	A
8	rs28715922	0	89046557	C	T
8	rs1031827	0	89046746	G	T
8	rs2664369	0	89049531	G	T
8	rs73694225	0	89050342	C	A
8	rs2664370	0	89051297	C	T
8	rs28988871	0	89055775	T	C
8	rs10097366	0	89056569	G	A
8	rs2664371	0	89056962	T	A
8	rs62525862	0	89061010	A	G
8	rs2616497	0	89061284	G	T
8	rs2616496	0	89061298	G	A
8	rs2664372	0	89061424	C	G
8	rs2664373	0	89061888	T	C
8	rs28531917	0	89063755	G	C
8	rs28991899	0	89068758	G	A
8	rs75511850	0	89071085	G	A
8	rs1477909	0	89073043	T	G
8	rs1477908	0	89073084	A	G
8	rs59726417	0	89073948	T	G
8	rs143980336	0	89074940	C	T
8	rs10103111	0	89075226	C	T
8	rs74518724	0	89075534	C	A
8	rs1824717	0	89075979	T	C
8	rs1382101	0	89076068	C	A
8	rs28991890	0	89077914	G	A
8	rs2616493	0	89079023	G	T
8	rs2664343	0	89080321	G	A
8	rs72675130	0	89080413	G	A
8	rs2664344	0	89080494	C	G
8	rs2664345	0	89080615	G	A
8	rs2616492	0	89081117	C	T
8	rs10098052	0	89081238	G	A
8	rs2616491	0	89081273	T	C
8	rs2664346	0	89081440	C	T
8	rs2664347	0	89081541	A	T
8	rs2616490	0	89081730	T	C
8	rs2616489	0	89082431	T	C
8	rs80290929	0	89082769	C	T
8	rs2664348	0	89083083	C	T
8	rs2616488	0	89083979	A	G
8	rs2616487	0	89084284	C	T
8	rs6469206	0	89084691	T	G
8	rs7826929	0	89084837	A	G
8	rs3739382	0	89087045	G	A
8	rs3739381	0	89087218	T	C
8	rs2054415	0	89087358	C	A
8	rs2054414	0	89087367	C	A
8	rs28991882	0	89087496	G	C
8	rs28991881	0	89087506	C	A
8	rs28725286	0	89087904	T	G
8	rs2616506	0	89088009	A	G
8	rs28991878	0	89088470	A	G
8	rs147279658	0	89088649	T	C
8	rs11785236	0	89089035	A	G
8	rs2664349	0	89089282	G	A
8	rs10504853	0	89089426	T	C
8	rs2664350	0	89089635	C	G
8	rs10504852	0	89090700	G	T
8	rs62525891	0	89090882	C	T
8	rs17663841	0	89091272	T	C
8	rs17720271	0	89091412	C	A
8	rs977231	0	89092101	T	C
8	rs2664351	0	89092757	G	A
8	rs2664352	0	89093298	T	C
8	rs2664353	0	89093395	G	A
8	rs78257119	0	89093713	T	C
8	rs2248057	0	89094782	C	G
8	rs11782395	0	89095141	C	A
8	rs2664354	0	89095275	T	C
8	rs78174400	0	89095623	A	C
8	rs2664355	0	89096765	A	G
8	rs2616511	0	89096816	C	G
8	rs2664357	0	89098320	T	C
8	rs1477916	0	89099396	A	T
8	rs17664125	0	89099547	T	C
8	rs12542125	0	89102977	T	G
8	rs1382104	0	89103325	C	T
8	rs12675659	0	89104400	A	G
8	rs143995370	0	89104629	A	G
8	rs28906391	0	89104979	T	C
8	rs28906390	0	89105144	T	C
8	rs28906386	0	89105929	A	G
8	rs16878005	0	89106439	A	G
8	rs57235514	0	89106660	T	C
8	rs17720759	0	89106669	T	C
8	rs17664373	0	89106786	T	A
8	rs17664391	0	89106872	A	C
8	rs16878008	0	89107212	G	C
8	rs2169656	0	89108432	T	C
8	rs1351058	0	89109298	G	A
8	rs58021485	0	89109741	T	C
8	rs9771895	0	89110193	A	G
8	rs62525895	0	89110366	A	C
8	rs62525896	0	89110988	A	C
8	rs10504851	0	89111821	A	G
8	rs10504850	0	89111991	T	C
8	rs62525932	0	89112389	G	C
8	rs60504591	0	89113251	C	T
8	rs139479352	0	89113322	G	A
8	rs28649476	0	89113366	A	T
8	rs28679683	0	89113656	A	T
8	rs57289685	0	89113713	T	C
8	rs17664775	0	89114000	A	G
8	rs17721118	0	89114156	G	A
8	rs58506377	0	89114173	T	C
8	rs2616494	0	89114724	A	C
8	rs12678400	0	89114755	A	G
8	rs4961076	0	89115041	T	C
8	rs28906380	0	89115305	T	A
8	rs28906378	0	89115746	A	G
8	rs28906377	0	89115828	T	G
8	rs28906372	0	89116358	G	A
8	rs11994071	0	89116407	T	C
8	rs12679574	0	89116711	A	T
8	rs79648450	0	89117119	A	C
8	rs62525939	0	89117689	A	G
8	rs10112908	0	89118153	G	A
8	rs73694244	0	89118656	T	C
8	rs10104277	0	89119163	A	G
8	rs10089111	0	89119305	G	T
8	rs2616517	0	89119420	A	G
8	rs10090371	0	89119683	C	A
8	rs62525940	0	89120044	A	G
8	rs76441493	0	89120490	A	G
8	rs2616516	0	89120495	G	T
8	rs9297422	0	89120562	T	C
8	rs147864900	0	89120669	T	C
8	rs62525941	0	89121727	A	G
8	rs73287039	0	89121832	T	C
8	rs1382105	0	89122062	G	A
8	rs7842560	0	89122167	T	G
8	rs73287040	0	89122727	T	C
8	rs62525942	0	89122924	C	G
8	rs62525943	0	89123819	C	T
8	rs1903836	0	89124607	A	G
8	rs16878625	0	89125990	T	C
8	rs73694246	0	89126488	T	C
8	rs28906370	0	89127786	C	T
8	rs143184120	0	89128451	T	C
8	rs1477917	0	89129953	T	C
8	rs77976101	0	89130180	T	C
8	rs2664360	0	89131593	C	T
8	rs28907632	0	89131623	G	C
8	rs2664361	0	89131809	A	C
8	rs17721450	0	89134278	T	C
8	rs28907622	0	89135479	G	T
8	rs17721486	0	89136847	C	T
8	rs75598406	0	89137106	T	C
8	rs922389	0	89137278	G	A
8	rs117587111	0	89138158	C	T
8	rs17721510	0	89138314	C	G
8	rs2337227	0	89138575	C	T
8	rs10504849	0	89139132	G	T
8	rs7015576	0	89139476	C	G
8	rs76710482	0	89141935	C	T
8	rs28669152	0	89143349	C	T
8	rs17721630	0	89143543	C	G
8	rs28907618	0	89144368	T	A
8	rs28907614	0	89144736	C	T
8	rs28907612	0	89145307	A	G
8	rs75947098	0	89147565	G	C
8	rs10099888	0	89147717	T	C
8	rs76956713	0	89147862	C	T
8	rs141256019	0	89148222	C	T
8	rs6982914	0	89148363	T	G
8	rs6982924	0	89148375	T	C
8	rs16878865	0	89148563	G	T
8	rs1382100	0	89149498	A	G
8	rs75884184	0	89151043	A	G
8	rs7819728	0	89151954	G	A
8	rs78056007	0	89152324	C	T
8	rs73694251	0	89152326	G	A
8	rs28907596	0	89153595	T	G
8	rs2616486	0	89154260	T	C
8	rs10106619	0	89154639	T	C
8	rs76381578	0	89156973	A	T
8	rs1996637	0	89157919	C	T
8	rs142793402	0	89159359	C	T
8	rs117049876	0	89160478	T	G
8	rs55976829	0	89168334	T	C
8	rs2681297	0	89169358	C	A
8	rs12334533	0	89169780	C	T
8	rs1915011	0	89169920	C	T
8	rs11988837	0	89170308	C	T
8	rs6988704	0	89171788	C	G
8	rs6983807	0	89171948	A	T
8	rs187990601	0	89172495	C	T
8	rs77828588	0	89172681	C	T
8	rs190796052	0	89172842	C	T
8	rs7387833	0	89173076	G	A
8	rs184414150	0	89173758	G	T
8	rs2681298	0	89174044	T	C
8	rs186378886	0	89174132	C	T
8	rs372137865	0	89174153	T	G
8	rs1519939	0	89174400	T	C
8	rs73694256	0	89174638	C	T
8	rs77215358	0	89176495	T	A
8	rs1519938	0	89176613	T	C
8	rs77311429	0	89177841	T	C
8	rs2681300	0	89177987	C	T
8	rs80158371	0	89179009	C	T
8	rs75264726	0	89182321	A	G
8	rs77453121	0	89182683	T	A
8	rs79099101	0	89184091	T	C
8	rs9656887	0	89184805	T	C
8	rs7017075	0	89184929	C	T
8	rs7017262	0	89185072	C	T
8	rs2139480	0	89185571	G	A
8	rs62525952	0	89185718	C	T
8	rs7013966	0	89187234	T	C
8	rs12056891	0	89187279	G	C
8	rs7812822	0	89188046	T	C
8	rs34765997	0	89188067	A	G
8	rs7826066	0	89188135	C	T
8	rs7812981	0	89188162	T	C
8	rs6981717	0	89188454	T	C
8	rs28907588	0	89189126	G	A
8	rs9643051	0	89190743	T	C
8	rs28589951	0	89191810	T	C
8	rs28527305	0	89191843	A	G
8	rs28731145	0	89191995	G	A
8	rs28639477	0	89192207	A	T
8	rs12547891	0	89192289	T	C
8	rs67463323	0	89192890	A	C
8	rs12548802	0	89194441	A	G
8	rs13261150	0	89194965	C	T
8	rs11986591	0	89195889	G	C
8	rs28730305	0	89196089	C	T
8	rs28542805	0	89197215	T	G
8	rs74792831	0	89199092	G	T
8	rs4960952	0	89199583	T	G
8	rs148219063	0	89200978	G	A
8	rs1915013	0	89201097	T	C
8	rs1879199	0	89202184	A	G
8	rs74393584	0	89202358	A	C
8	rs62524469	0	89202599	T	G
8	rs12548164	0	89202637	C	A
8	rs57733012	0	89203376	G	T
8	rs2337517	0	89203915	T	A
8	rs12544601	0	89204779	G	A
8	rs1401862	0	89204838	T	C
8	rs7821734	0	89205162	G	A
8	rs6990910	0	89205214	G	C
8	rs10099839	0	89205409	T	C
8	rs13282499	0	89206609	G	A
8	rs6988189	0	89207083	T	C
8	rs2176771	0	89207265	C	A
8	rs2139481	0	89207580	T	A
8	rs2139482	0	89207625	G	A
8	rs4406449	0	89208113	T	C
8	rs144427421	0	89208655	A	G
8	rs12546847	0	89209945	T	C
8	rs116993412	0	89210073	C	T
8	rs17666091	0	89210836	A	G
8	rs4961080	0	89211196	T	C
8	rs1519934	0	89211799	A	G
8	rs7001079	0	89212034	C	G
8	rs13257117	0	89212458	A	G
8	rs7823166	0	89213302	T	C
8	rs7835345	0	89213356	G	C
8	rs143897676	0	89215149	C	T
8	rs10104620	0	89216061	C	T
8	rs10091022	0	89216114	A	G
8	rs2030346	0	89216651	T	C
8	rs939278	0	89217711	G	A
8	rs143422334	0	89218167	C	T
8	rs13261974	0	89220059	G	A
8	rs6469298	0	89222426	T	C
8	rs28904635	0	89223378	A	G
8	rs939280	0	89223569	G	A
8	rs186905141	0	89224235	C	T
8	rs138169221	0	89224530	A	G
8	rs13261169	0	89225076	C	T
8	rs4504685	0	89225549	T	A
8	rs4514028	0	89225550	C	A
8	rs6469299	0	89225635	G	A
8	rs16879913	0	89226029	A	G
8	rs1401861	0	89226636	C	T
8	rs13264048	0	89227918	T	C
8	rs13256568	0	89227970	A	C
8	rs7357576	0	89229864	T	A
8	rs7357573	0	89229980	A	G
8	rs7357575	0	89230024	A	G
8	rs11777424	0	89230035	T	C
8	rs2049073	0	89230884	A	G
8	rs16879968	0	89231793	G	A
8	rs1879201	0	89232797	G	A
8	rs28904614	0	89233623	G	A
8	rs1949530	0	89234209	T	C
8	rs142932182	0	89234362	T	C
8	rs140557438	0	89235404	C	T
8	rs12682181	0	89235786	C	G
8	rs74324839	0	89235880	T	C
8	rs6983817	0	89236719	T	C
8	rs17666490	0	89237133	T	C
8	rs10094119	0	89238315	C	A
8	rs138340905	0	89238498	G	A
8	rs34914970	0	89239246	C	T
8	rs28649468	0	89241535	A	T
8	rs13254181	0	89242612	G	T
8	rs16880075	0	89243606	C	T
8	rs28678551	0	89243644	A	C
8	rs10092380	0	89243684	G	T
8	rs13439559	0	89244402	G	A
8	rs16880086	0	89245613	C	G
8	rs13259709	0	89245674	T	A
8	rs13251664	0	89245863	C	A
8	rs16880099	0	89246009	A	C
8	rs10094254	0	89246319	T	C
8	rs10094255	0	89246323	T	C
8	rs7816422	0	89246423	C	G
8	rs4961082	0	89247005	A	C
8	rs2337519	0	89247864	T	C
8	rs7824367	0	89247915	G	A
8	rs7825130	0	89248406	G	C
8	rs7826477	0	89248590	C	T
8	rs10113080	0	89248749	C	T
8	rs7825629	0	89248779	G	A
8	rs118111995	0	89248912	A	T
8	rs35474420	0	89249596	T	C
8	rs11984451	0	89251316	T	C
8	rs34725691	0	89254045	T	A
8	rs7818066	0	89255620	A	G
8	rs78449451	0	89257666	G	C
8	rs16880226	0	89258247	T	C
8	rs28904598	0	89260641	T	C
8	rs16880322	0	89264537	C	T
8	rs7010876	0	89264751	T	A
8	rs16880333	0	89265364	T	C
8	rs77736301	0	89266859	C	A
8	rs5016164	0	89268182	T	C
8	rs6994019	0	89268543	T	G
8	rs1915017	0	89269492	A	T
8	rs7013819	0	89269522	C	T
8	rs11988576	0	89270547	C	G
8	rs75914373	0	89270906	C	T
8	rs16880416	0	89271756	G	T
8	rs1467251	0	89272062	G	A
8	rs1467250	0	89273011	T	A
8	rs1467249	0	89273100	T	A
8	rs10955542	0	89273678	A	C
8	rs7835822	0	89273864	G	A
8	rs10096812	0	89274352	C	G
8	rs4043663	0	89275232	G	A
8	rs61160643	0	89275960	T	C
8	rs11782646	0	89276078	T	C
8	rs79666950	0	89276333	T	C
8	rs59122715	0	89276790	C	G
8	rs10094746	0	89277001	A	G
8	rs73692211	0	89277490	C	T
8	rs11991179	0	89278112	C	A
8	rs11998148	0	89278187	G	T
8	rs7015655	0	89278736	A	G
8	rs1401860	0	89279240	T	C
8	rs4147332	0	89280863	G	C
8	rs17729077	0	89281272	T	C
8	rs7010604	0	89281495	G	C
8	rs6993710	0	89281781	A	G
8	rs7833834	0	89283293	G	A
8	rs1915018	0	89283643	T	C
8	rs1915019	0	89283689	A	G
8	rs1915020	0	89283732	T	C
8	rs1915021	0	89283865	T	C
8	rs73692213	0	89284727	G	A
8	rs1401864	0	89285407	G	A
8	rs17729255	0	89286600	C	T
8	rs28904574	0	89288660	T	C
8	rs28904573	0	89289011	C	T
8	rs13249155	0	89289060	G	A
8	rs1915023	0	89289745	T	C
8	rs7817382	0	89292303	G	A
8	rs7017637	0	89294399	A	G
8	rs1915024	0	89294954	T	C
8	rs28986508	0	89295740	T	C
8	rs1519930	0	89295952	T	G
8	rs13277770	0	89297629	G	A
8	rs1879202	0	89297906	C	T
8	rs1879203	0	89298199	C	T
8	rs56165694	0	89298563	C	G
8	rs59544142	0	89298725	A	T
8	rs139463877	0	89298828	G	A
8	rs147938497	0	89299055	C	T
8	rs73692214	0	89299559	A	C
8	rs140941549	0	89299887	A	G
8	rs73692215	0	89300241	G	A
8	rs17667732	0	89300939	T	A
8	rs36013966	0	89302448	G	A
8	rs77013547	0	89302508	A	G
8	rs76199022	0	89303251	T	C
8	rs116972207	0	89303276	G	A
8	rs17667749	0	89303713	C	A
8	rs17667787	0	89304277	G	T
8	rs16880720	0	89304343	A	G
8	rs28986498	0	89304647	G	C
8	rs28986497	0	89304721	A	C
8	rs11986810	0	89305001	A	T
8	rs28986490	0	89305111	A	G
8	rs17729512	0	89306002	A	G
8	rs187702789	0	89306025	G	C
8	rs73692216	0	89306325	A	T
8	rs10955556	0	89306483	A	G
8	rs57749754	0	89307657	A	G
8	rs17667853	0	89307670	A	T
8	rs17667883	0	89307761	A	G
8	rs12114224	0	89309524	C	A
8	rs73692217	0	89309832	G	A
8	rs7003179	0	89310376	T	C
8	rs10100297	0	89310568	G	A
8	rs73692218	0	89311123	A	T
8	rs73692219	0	89311482	C	T
8	rs7834743	0	89311785	A	G
8	rs17729596	0	89312168	T	G
8	rs7816934	0	89312391	T	C
8	rs28986479	0	89313560	A	C
8	rs28986476	0	89313787	C	T
8	rs1568381	0	89314657	T	A
8	rs140929260	0	89315165	C	T
8	rs7843531	0	89315415	G	A
8	rs58755914	0	89316185	C	T
8	rs57279787	0	89318354	A	C
8	rs58695872	0	89318698	C	A
8	rs75529309	0	89319109	T	C
8	rs7000030	0	89319697	C	T
8	rs73692222	0	89319836	T	C
8	rs7817311	0	89320119	A	C
8	rs16880925	0	89321267	T	A
8	rs16880935	0	89322419	C	T
8	rs3851539	0	89322905	G	A
8	rs3844198	0	89323004	A	C
8	rs28907898	0	89323204	T	C
8	rs4463475	0	89324848	G	A
8	rs113251965	0	89325122	A	G
8	rs75909341	0	89325286	T	C
8	rs144373935	0	89325435	C	G
8	rs73692223	0	89326461	A	C
8	rs73692224	0	89326781	G	A
8	rs73692225	0	89327593	C	T
8	rs10504846	0	89327738	C	T
8	rs143327664	0	89328328	A	G
8	rs55888684	0	89328797	C	A
8	rs56322839	0	89328803	A	C
8	rs56053776	0	89328847	A	G
8	rs73692226	0	89330686	C	T
8	rs73692227	0	89331430	A	G
8	rs7837860	0	89334260	T	C
8	rs10094702	0	89334509	T	C
8	rs35889496	0	89334910	A	G
8	rs7014590	0	89335647	T	C
8	rs117977464	0	89336492	A	G
8	rs10088444	0	89337036	C	T
8	rs73692228	0	89337237	A	T
8	rs4515601	0	89337704	C	T
8	rs12677541	0	89338018	A	G
8	rs7835845	0	89338155	C	T
8	rs7828497	0	89339721	T	G
8	rs16892543	0	89340162	G	C
8	rs3808641	0	89340251	T	C
8	rs28907872	0	89340257	C	A
8	rs28907871	0	89340301	C	T
8	rs13256784	0	89341038	G	C
8	rs186266519	0	89341857	A	G
8	rs4246109	0	89342288	C	A
8	rs4246111	0	89342516	T	C
8	rs12677791	0	89342944	T	C
8	rs117900927	0	89343362	G	A
8	rs16881203	0	89343458	G	T
8	rs73692229	0	89343809	T	C
8	rs4961086	0	89344301	A	G
8	rs4961087	0	89344622	C	G
8	rs4246112	0	89344794	C	T
8	rs4246113	0	89344801	A	T
8	rs79744793	0	89344949	A	G
8	rs10504845	0	89345187	T	A
8	rs4559289	0	89345707	A	G
8	rs16881281	0	89345880	C	T
8	rs145710460	0	89346252	A	G
8	rs4961088	0	89347923	G	A
8	rs111992066	0	89347958	G	A
8	rs4961089	0	89348016	C	T
8	rs4395935	0	89348420	A	G
8	rs75163742	0	89348431	C	T
8	rs144886960	0	89348461	A	G
8	rs4961090	0	89349671	A	G
8	rs7825672	0	89351074	T	A
8	rs4548227	0	89352314	A	G
8	rs35175011	0	89352411	G	A
8	rs150116072	0	89353124	G	A
8	rs77555604	0	89353507	A	G
8	rs28787399	0	89355538	G	A
8	rs149958073	0	89355995	A	G
8	rs112441769	0	89356149	A	G
8	rs9656892	0	89356580	T	G
8	rs7009149	0	89356831	C	T
8	rs58644813	0	89359127	T	G
8	rs114166836	0	89359381	A	T
8	rs10955586	0	89359598	T	C
8	rs139526975	0	89359761	G	C
8	rs116196672	0	89359880	A	T
8	rs7823223	0	89360760	C	A
8	rs6469364	0	89361040	A	G
8	rs13249594	0	89361555	A	G
8	rs13250349	0	89363376	C	T
8	rs58255283	0	89363607	G	A
8	rs79490511	0	89363816	T	G
8	rs147594649	0	89365246	C	T
8	rs73275292	0	89365808	A	G
8	rs56912549	0	89365835	A	G
8	rs6994283	0	89366264	G	A
8	rs13262875	0	89367107	T	C
8	rs78827343	0	89367130	C	T
8	rs7006944	0	89368594	C	T
8	rs71526933	0	89368920	G	C
8	rs74408158	0	89368945	A	G
8	rs12547582	0	89368983	G	A
8	rs10481112	0	89369940	C	T
8	rs10100170	0	89369976	C	T
8	rs143974319	0	89370153	C	T
8	rs111966557	0	89370198	C	A
8	rs79744929	0	89370279	C	T
8	rs6984041	0	89371069	C	T
8	rs7004601	0	89371594	A	C
8	rs4461943	0	89372037	C	T
8	rs59951423	0	89372154	C	T
8	rs13261175	0	89372511	T	G
8	rs150576149	0	89372706	G	A
8	rs4497011	0	89372846	G	T
8	rs6989866	0	89373036	T	C
8	rs60298754	0	89373041	C	T
8	rs36116061	0	89373327	T	G
8	rs6469372	0	89373916	G	A
8	rs183346584	0	89374095	G	A
8	rs4483202	0	89374660	T	G
8	rs4320597	0	89374809	A	G
8	rs16881745	0	89376806	C	T
8	rs1394511	0	89377502	A	G
8	rs148265449	0	89378328	G	A
8	rs4275260	0	89378681	G	A
8	rs1857753	0	89379019	A	G
8	rs34051963	0	89379630	T	A
8	rs73277117	0	89381207	A	C
8	rs1910730	0	89381372	A	G
8	rs58418586	0	89382116	T	A
8	rs1857754	0	89383150	A	G
8	rs1857755	0	89383311	T	C
8	rs80050131	0	89383361	C	T
8	rs78485342	0	89383691	T	C
8	rs1504801	0	89383727	G	A
8	rs75617330	0	89384850	C	T
8	rs77245705	0	89384911	A	G
8	rs56231945	0	89385520	C	T
8	rs56187488	0	89385808	T	C
8	rs79089647	0	89386114	A	G
8	rs74439052	0	89386548	C	T
8	rs149173252	0	89386618	T	A
8	rs73277124	0	89386882	A	G
8	rs151260206	0	89387224	T	C
8	rs10283316	0	89388335	G	A
8	rs79577870	0	89388893	A	G
8	rs78131177	0	89389442	A	G
8	rs67312178	0	89389761	A	T
8	rs4246115	0	89390053	G	A
8	rs58337229	0	89390073	A	T
8	rs7003388	0	89390411	C	T
8	rs7002751	0	89390692	G	A
8	rs6989402	0	89390946	A	G
8	rs4434662	0	89391354	C	A
8	rs1463922	0	89391509	T	C
8	rs1463923	0	89391848	G	C
8	rs4961093	0	89392132	C	T
8	rs75664917	0	89393033	G	A
8	rs71526936	0	89393952	G	T
8	rs75145948	0	89394233	T	C
8	rs28417952	0	89394517	G	A
8	rs73277199	0	89395808	A	G
8	rs143490111	0	89396728	T	C
8	rs79616878	0	89397044	T	C
8	rs1012116	0	89397267	A	G
8	rs4369037	0	89397431	T	C
8	rs78107263	0	89397557	G	A
8	rs2134964	0	89397637	A	G
8	rs79091964	0	89398005	C	T
8	rs12548636	0	89398513	C	T
8	rs13259754	0	89399041	C	G
8	rs12155796	0	89399149	G	A
8	rs12156301	0	89399200	C	T
8	rs12155798	0	89399205	G	A
8	rs13258797	0	89399461	G	A
8	rs1394519	0	89400464	A	G
8	rs1394518	0	89400526	C	T
8	rs1394517	0	89400656	A	G
8	rs73279213	0	89401112	G	A
8	rs35660410	0	89401247	G	A
8	rs4961094	0	89401265	A	C
8	rs4961095	0	89401302	G	A
8	rs4961096	0	89401368	G	A
8	rs1875904	0	89401727	G	C
8	rs12682164	0	89402524	A	G
8	rs4604492	0	89403130	G	A
8	rs73279219	0	89403161	C	A
8	rs10099233	0	89403561	G	A
8	rs10099461	0	89403715	G	T
8	rs10103336	0	89403893	C	G
8	rs73279224	0	89404266	G	A
8	rs11774961	0	89404444	A	G
8	rs73279231	0	89404664	C	T
8	rs16882035	0	89404717	A	T
8	rs59107062	0	89405172	C	G
8	rs13279115	0	89406537	A	C
8	rs73279236	0	89406651	G	A
8	rs10104706	0	89406894	T	C
8	rs10086327	0	89406955	G	A
8	rs73692252	0	89407811	G	A
8	rs2134963	0	89407821	C	A
8	rs2174367	0	89408196	G	T
8	rs16882065	0	89408568	G	A
8	rs10109321	0	89408571	T	C
8	rs57942898	0	89408982	A	G
8	rs59484067	0	89409343	G	A
8	rs6992417	0	89409669	A	T
8	rs1394515	0	89409993	A	C
8	rs57283474	0	89410289	T	C
8	rs7462228	0	89410365	A	G
8	rs59725465	0	89410497	G	A
8	rs58723841	0	89410840	C	A
8	rs28403966	0	89410970	T	G
8	rs28705947	0	89410975	A	G
8	rs28758406	0	89411020	T	C
8	rs28453085	0	89411029	A	G
8	rs10103474	0	89411286	C	T
8	rs10093191	0	89411565	T	G
8	rs59430846	0	89411781	G	A
8	rs57771217	0	89411860	A	G
8	rs59425875	0	89411899	T	G
8	rs145159130	0	89412237	T	C
8	rs60374267	0	89412296	C	T
8	rs58984354	0	89412357	A	G
8	rs182366769	0	89412572	T	C
8	rs28768402	0	89412652	A	T
8	rs28877640	0	89412955	A	G
8	rs1394514	0	89413235	C	G
8	rs1504804	0	89413557	G	A
8	rs73692253	0	89413736	T	G
8	rs1504805	0	89413856	G	A
8	rs13269593	0	89414470	C	T
8	rs61320020	0	89414644	T	C
8	rs59030724	0	89414702	A	G
8	rs10109475	0	89414848	A	T
8	rs10094278	0	89414854	G	A
8	rs10087268	0	89414888	T	C
8	rs10112258	0	89414904	A	G
8	rs57040657	0	89414990	T	C
8	rs1354521	0	89415173	G	A
8	rs10504842	0	89415202	A	G
8	rs11994538	0	89415262	G	A
8	rs1354522	0	89415493	A	T
8	rs1354523	0	89415541	C	T
8	rs1354524	0	89415605	T	C
8	rs117393491	0	89415608	T	G
8	rs10504841	0	89415821	C	T
8	rs13278603	0	89415843	G	T
8	rs9297464	0	89415996	C	T
8	rs10088380	0	89416018	A	G
8	rs55807042	0	89416250	C	T
8	rs10102401	0	89416335	C	G
8	rs10102505	0	89416415	C	T
8	rs9297465	0	89416826	G	A
8	rs1875903	0	89417410	C	A
8	rs141776930	0	89418217	A	C
8	rs10099697	0	89418325	T	C
8	rs61087653	0	89418326	G	A
8	rs13275559	0	89418520	A	C
8	rs13274493	0	89418537	C	T
8	rs7822566	0	89418733	G	T
8	rs73287339	0	89418809	G	T
8	rs28445522	0	89419280	T	A
8	rs28446827	0	89420016	G	A
8	rs28539549	0	89420236	G	T
8	rs10089941	0	89420861	G	A
8	rs10093818	0	89421010	C	T
8	rs117022902	0	89421045	A	G
8	rs10111179	0	89421080	T	C
8	rs73287345	0	89421184	A	G
8	rs73287349	0	89421980	T	C
8	rs73692561	0	89422086	G	A
8	rs73287352	0	89422227	G	T
8	rs76655667	0	89422327	A	C
8	rs73692565	0	89422384	G	A
8	rs73287353	0	89422475	A	T
8	rs74743307	0	89422498	G	A
8	rs55758944	0	89422505	T	A
8	rs78268237	0	89422511	G	A
8	rs28671153	0	89422589	T	C
8	rs34912085	0	89423083	A	C
8	rs35549010	0	89423314	A	G
8	rs73287358	0	89423653	G	A
8	rs73287359	0	89423785	C	A
8	rs13277579	0	89423940	G	C
8	rs7825171	0	89424098	G	A
8	rs16882273	0	89424350	A	G
8	rs111598845	0	89424512	A	G
8	rs80231582	0	89424764	G	A
8	rs1112163	0	89425263	G	C
8	rs1112164	0	89425444	T	A
8	rs6987711	0	89425711	T	G
8	rs7006506	0	89426102	C	T
8	rs7005386	0	89426173	G	A
8	rs17731360	0	89426273	T	C
8	rs10504840	0	89426999	G	A
8	rs28581869	0	89427256	G	A
8	rs28414285	0	89427336	G	A
8	rs16882334	0	89428008	A	G
8	rs13258321	0	89428098	T	A
8	rs13251103	0	89428215	A	T
8	rs73289232	0	89428731	C	G
8	rs150011268	0	89429404	A	G
8	rs7838159	0	89429531	T	C
8	rs16882368	0	89429583	A	T
8	rs145228392	0	89429665	A	G
8	rs10098834	0	89430837	T	G
8	rs10099075	0	89431248	A	C
8	rs10112810	0	89431405	C	T
8	rs9297468	0	89431611	G	A
8	rs4305946	0	89431766	T	C
8	rs9297470	0	89432036	C	G
8	rs138428490	0	89432355	T	C
8	rs10113214	0	89432421	T	G
8	rs10095262	0	89432538	G	C
8	rs10110453	0	89432552	A	G
8	rs10096195	0	89432587	C	A
8	rs10095499	0	89432760	G	A
8	rs16882408	0	89432995	A	G
8	rs1504797	0	89434405	T	C
8	rs61109805	0	89435101	C	G
8	rs16882450	0	89435475	A	G
8	rs16882464	0	89435664	T	C
8	rs61177731	0	89435708	G	A
8	rs55674305	0	89435868	G	A
8	rs56084092	0	89435877	G	C
8	rs59645827	0	89436001	C	T
8	rs61098556	0	89436103	C	A
8	rs55743536	0	89436105	G	A
8	rs56691611	0	89436158	T	C
8	rs59119264	0	89436182	T	C
8	rs78704524	0	89436384	T	C
8	rs73692571	0	89436877	G	A
8	rs73289254	0	89436902	C	A
8	rs1504798	0	89436933	C	T
8	rs1504799	0	89436950	C	G
8	rs73289257	0	89437106	G	A
8	rs59580800	0	89437373	C	T
8	rs58399951	0	89437490	G	T
8	rs60779425	0	89437611	A	G
8	rs73289264	0	89437684	G	A
8	rs58164144	0	89437770	T	C
8	rs73289267	0	89438027	A	G
8	rs58994609	0	89438194	A	C
8	rs58453379	0	89438243	A	T
8	rs60245117	0	89438405	A	C
8	rs13271448	0	89438616	T	A
8	rs61088422	0	89438875	A	T
8	rs113792528	0	89439450	A	C
8	rs821116	0	89439453	G	A
8	rs114433731	0	89439454	T	C
8	rs821115	0	89439469	C	A
8	rs16882621	0	89439610	C	G
8	rs16882622	0	89439642	A	C
8	rs10504839	0	89439731	T	C
8	rs821114	0	89440332	C	G
8	rs56324438	0	89440456	C	T
8	rs34583542	0	89440610	C	G
8	rs58720276	0	89440814	A	C
8	rs34578339	0	89440842	A	T
8	rs821113	0	89441030	T	G
8	rs58754325	0	89441440	T	C
8	rs77948155	0	89441655	C	T
8	rs59290812	0	89441796	G	A
8	rs57047577	0	89441993	G	A
8	rs73291151	0	89442174	G	A
8	rs61433177	0	89442550	A	C
8	rs821112	0	89442651	C	A
8	rs73291153	0	89442814	G	A
8	rs73694046	0	89442846	C	T
8	rs73291154	0	89442943	T	C
8	rs73291155	0	89442964	A	C
8	rs73291157	0	89443271	C	T
8	rs73694050	0	89443368	G	T
8	rs821111	0	89443392	A	C
8	rs73291159	0	89443807	C	A
8	rs7820710	0	89444046	A	C
8	rs60953371	0	89444177	A	G
8	rs55848977	0	89444200	T	A
8	rs59043278	0	89444592	G	C
8	rs73291164	0	89445005	G	A
8	rs73291166	0	89445225	G	A
8	rs13279451	0	89445574	C	T
8	rs111474293	0	89445648	T	C
8	rs111810774	0	89445696	T	G
8	rs113738158	0	89445712	T	C
8	rs61234864	0	89445857	G	A
8	rs7004757	0	89446178	T	A
8	rs7000891	0	89446259	A	G
8	rs7018226	0	89446335	G	T
8	rs7001241	0	89446459	A	G
8	rs1094206	0	89446540	G	A
8	rs6980734	0	89446680	G	A
8	rs7001875	0	89446812	A	T
8	rs73291175	0	89446930	T	C
8	rs2134962	0	89447031	G	A
8	rs73694056	0	89447140	C	T
8	rs73694057	0	89447163	G	A
8	rs73291177	0	89447266	T	C
8	rs73291179	0	89447372	G	A
8	rs1825876	0	89447848	C	T
8	rs73291181	0	89448076	G	A
8	rs3105409	0	89448411	G	C
8	rs144315709	0	89448839	C	T
8	rs35795205	0	89448862	A	C
8	rs821100	0	89448877	A	G
8	rs7814792	0	89449328	T	C
8	rs7814799	0	89449340	T	C
8	rs7845586	0	89449435	A	G
8	rs117671912	0	89449475	G	A
8	rs7828596	0	89449818	C	T
8	rs6469419	0	89449820	C	T
8	rs78439532	0	89449888	C	A
8	rs6988021	0	89450084	T	C
8	rs73291190	0	89450576	A	G
8	rs73291191	0	89450629	T	C
8	rs73291192	0	89450832	C	T
8	rs60894020	0	89450964	C	T
8	rs57092235	0	89451205	C	T
8	rs7008219	0	89451970	T	C
8	rs60469280	0	89452250	A	C
8	rs59495340	0	89452311	A	G
8	rs73292857	0	89452516	A	G
8	rs59745808	0	89452576	T	C
8	rs7819898	0	89452923	G	T
8	rs7838772	0	89453028	A	C
8	rs7842479	0	89453055	T	C
8	rs7820191	0	89453170	G	T
8	rs60936046	0	89453182	A	G
8	rs77014603	0	89453388	C	T
8	rs73694066	0	89453493	C	A
8	rs16882905	0	89453959	G	A
8	rs16882914	0	89454231	T	C
8	rs13281505	0	89454293	A	G
8	rs73292867	0	89454305	A	T
8	rs821096	0	89454360	G	A
8	rs821095	0	89454832	A	G
8	rs73694076	0	89454910	T	A
8	rs61667532	0	89454997	A	C
8	rs821094	0	89455016	C	A
8	rs61683331	0	89455046	G	A
8	rs57807215	0	89455068	G	A
8	rs73292871	0	89455095	T	C
8	rs61498756	0	89455192	G	T
8	rs16882925	0	89455407	G	A
8	rs58652034	0	89455867	A	C
8	rs58079230	0	89455926	C	A
8	rs821093	0	89455932	C	T
8	rs16882945	0	89456145	T	G
8	rs16882947	0	89456247	A	T
8	rs73292876	0	89456686	A	G
8	rs16882948	0	89456851	A	G
8	rs73694079	0	89456953	G	T
8	rs61548111	0	89457166	A	C
8	rs114778540	0	89457184	A	T
8	rs16882949	0	89457287	A	C
8	rs16882951	0	89457398	A	G
8	rs16882953	0	89457480	G	A
8	rs16882955	0	89457685	C	G
8	rs16882957	0	89457837	A	G
8	rs16882960	0	89457884	C	A
8	rs16882980	0	89458652	T	C
8	rs73275307	0	89458895	A	T
8	rs2129782	0	89459234	T	C
8	rs1685546	0	89459516	A	G
8	rs2171481	0	89459614	G	A
8	rs1844057	0	89460030	A	G
8	rs1844056	0	89460105	A	G
8	rs16883006	0	89460425	A	G
8	rs16883010	0	89460453	T	C
8	rs60350282	0	89460917	A	G
8	rs138613665	0	89460958	T	C
8	rs1700138	0	89461024	T	C
8	rs77333251	0	89461069	A	G
8	rs1700137	0	89461609	C	T
8	rs73275324	0	89461761	G	A
8	rs73275325	0	89461776	T	A
8	rs60484072	0	89461907	A	T
8	rs61079180	0	89461996	T	C
8	rs1601817	0	89462321	C	A
8	rs7840103	0	89462721	C	T
8	rs34392627	0	89462854	G	A
8	rs1604921	0	89462984	T	C
8	rs1604920	0	89463009	A	G
8	rs13256013	0	89463432	T	A
8	rs73275337	0	89463754	C	T
8	rs112279857	0	89463938	T	C
8	rs61226117	0	89464046	A	G
8	rs117344347	0	89464275	G	T
8	rs117669807	0	89464285	C	G
8	rs78206820	0	89464327	T	A
8	rs1580509	0	89464569	T	C
8	rs1094204	0	89464620	A	G
8	rs1817684	0	89464778	C	T
8	rs7463933	0	89464868	T	C
8	rs73275347	0	89465086	A	G
8	rs73275350	0	89465223	A	G
8	rs73275353	0	89465274	C	T
8	rs75247012	0	89465349	G	A
8	rs73275354	0	89465442	C	T
8	rs67769525	0	89465503	C	A
8	rs6469426	0	89466443	C	T
8	rs1094203	0	89466643	A	G
8	rs1094202	0	89466752	A	C
8	rs821104	0	89467167	A	G
8	rs184234425	0	89467259	G	T
8	rs821103	0	89467481	T	C
8	rs821102	0	89467491	T	G
8	rs73275371	0	89467552	T	C
8	rs186124913	0	89467899	A	G
8	rs2171482	0	89468284	T	C
8	rs142815627	0	89468633	C	T
8	rs1586492	0	89468814	G	A
8	rs79562877	0	89469271	G	A
8	rs1094199	0	89469414	C	T
8	rs1094198	0	89469693	A	G
8	rs79335930	0	89470343	A	G
8	rs1094196	0	89470963	G	T
8	rs11995730	0	89471148	G	A
8	rs1094195	0	89471306	C	T
8	rs1685541	0	89472395	A	G
8	rs3105407	0	89473110	C	T
8	rs3110414	0	89473189	T	C
8	rs3110415	0	89473331	T	G
8	rs3110416	0	89473571	T	C
8	rs117065541	0	89473800	T	C
8	rs1601816	0	89474298	A	C
8	rs60669462	0	89474804	T	G
8	rs61341431	0	89475119	A	T
8	rs77486495	0	89475352	A	T
8	rs3105406	0	89476442	G	T
8	rs3110417	0	89476451	T	G
8	rs60336907	0	89476919	A	T
8	rs3105405	0	89477020	G	A
8	rs56039725	0	89477291	G	T
8	rs77397538	0	89477563	C	G
8	rs13280546	0	89477936	T	A
8	rs821121	0	89478085	C	G
8	rs821120	0	89478259	G	C
8	rs821119	0	89479237	C	T
8	rs821118	0	89479917	G	A
8	rs1700143	0	89480086	C	T
8	rs1685559	0	89480090	C	G
8	rs821117	0	89480144	A	G
8	rs866592	0	89480472	A	C
8	rs2656312	0	89480980	G	A
8	rs3105403	0	89481029	G	T
8	rs59254696	0	89481347	C	T
8	rs58414801	0	89481366	C	G
8	rs1700150	0	89481487	A	G
8	rs1386767	0	89481675	C	T
8	rs145113990	0	89482758	A	G
8	rs1601821	0	89483465	T	C
8	rs1601820	0	89483518	C	A
8	rs1601819	0	89483647	G	A
8	rs1601818	0	89483759	C	T
8	rs1685555	0	89483894	A	G
8	rs1685554	0	89483991	A	G
8	rs1685553	0	89484048	G	A
8	rs1685552	0	89484171	T	A
8	rs1700154	0	89484172	T	A
8	rs1700155	0	89484502	T	C
8	rs116880446	0	89485405	T	G
8	rs1685551	0	89485817	A	G
8	rs1617649	0	89485927	A	T
8	rs1685550	0	89486032	G	A
8	rs77846263	0	89486176	G	A
8	rs1685549	0	89486513	G	A
8	rs76689818	0	89486770	C	T
8	rs35432728	0	89487055	C	T
8	rs80247046	0	89487370	A	G
8	rs73277624	0	89487994	C	A
8	rs75449632	0	89488046	G	A
8	rs1103868	0	89488272	C	T
8	rs1094207	0	89488796	T	A
8	rs1094208	0	89488925	G	A
8	rs1094209	0	89489824	G	A
8	rs1094210	0	89490504	G	A
8	rs2450827	0	89491666	T	A
8	rs4563940	0	89494221	C	T
8	rs148409892	0	89494570	T	C
8	rs1685534	0	89495331	A	G
8	rs1700141	0	89495728	T	C
8	rs10094691	0	89497039	G	T
8	rs4625076	0	89497268	C	T
8	rs2656311	0	89497868	T	A
8	rs17732888	0	89498225	A	C
8	rs1394516	0	89498930	A	G
8	rs13254978	0	89499245	G	T
8	rs13254984	0	89499247	G	A
8	rs821109	0	89499611	A	G
8	rs821108	0	89500097	G	A
8	rs821107	0	89500663	A	C
8	rs821106	0	89500900	A	G
8	rs11990735	0	89501183	G	A
8	rs56328659	0	89502092	G	C
8	rs16883590	0	89502396	T	C
8	rs1386766	0	89502464	A	G
8	rs1386765	0	89502506	C	T
8	rs1906449	0	89502639	G	A
8	rs59840691	0	89503344	G	A
8	rs2200670	0	89504599	A	G
8	rs2200669	0	89504605	T	C
8	rs16883637	0	89504917	A	G
8	rs11996834	0	89505319	C	T
8	rs16883682	0	89505934	G	T
8	rs58139040	0	89506295	T	G
8	rs59162478	0	89508254	G	A
8	rs1386764	0	89509165	A	C
8	rs1386763	0	89509223	T	C
8	rs16883779	0	89510364	A	G
8	rs16883783	0	89510584	T	C
8	rs7013550	0	89510688	G	T
8	rs55806463	0	89510705	A	G
8	rs139292829	0	89511145	T	C
8	rs139975300	0	89511805	G	A
8	rs73279635	0	89512903	T	C
8	rs16883794	0	89512992	T	C
8	rs75552369	0	89513273	G	A
8	rs16883803	0	89513786	A	C
8	rs7835734	0	89514484	G	T
8	rs117140037	0	89514488	G	T
8	rs1394513	0	89514733	T	C
8	rs6469448	0	89514775	T	G
8	rs73692406	0	89516007	C	T
8	rs73279637	0	89516079	A	G
8	rs1352320	0	89516107	A	G
8	rs716881	0	89516441	T	G
8	rs117962236	0	89516832	T	C
8	rs73279640	0	89517889	C	T
8	rs7013582	0	89517922	T	C
8	rs6989995	0	89518058	C	G
8	rs73279644	0	89518190	A	G
8	rs77144076	0	89518590	C	T
8	rs4961099	0	89520084	C	T
8	rs35169378	0	89520755	A	G
8	rs57373104	0	89520897	A	G
8	rs34192269	0	89521144	G	A
8	rs71526938	0	89521224	A	T
8	rs36099997	0	89521261	C	T
8	rs13274549	0	89521508	T	G
8	rs57926946	0	89521547	G	A
8	rs59759655	0	89521982	G	A
8	rs117803838	0	89522089	G	A
8	rs57195479	0	89522150	C	A
8	rs58857750	0	89522407	A	G
8	rs58098738	0	89522688	A	T
8	rs11989139	0	89522721	C	A
8	rs57577747	0	89522739	A	T
8	rs150403494	0	89522759	T	C
8	rs35528030	0	89523070	A	G
8	rs71526939	0	89523905	A	G
8	rs74443260	0	89524007	C	T
8	rs60266820	0	89524623	C	T
8	rs4524843	0	89524792	T	C
8	rs59138690	0	89524899	T	C
8	rs56809440	0	89524964	A	G
8	rs7829490	0	89525079	C	T
8	rs59527156	0	89525357	G	T
8	rs16883937	0	89526842	G	A
8	rs16883939	0	89526880	G	A
8	rs16883940	0	89527312	G	A
8	rs16883945	0	89527405	A	G
8	rs16883962	0	89528148	G	C
8	rs10504863	0	89528229	G	A
8	rs7813334	0	89529063	G	A
8	rs60336020	0	89529078	A	T
8	rs1872922	0	89529961	C	A
8	rs11989655	0	89530078	G	A
8	rs12676082	0	89530465	T	C
8	rs12681782	0	89530470	C	T
8	rs10097739	0	89531103	A	G
8	rs724979	0	89531722	A	G
8	rs117347410	0	89531979	T	C
8	rs11997591	0	89532732	A	C
8	rs373179891	0	89533709	G	A
8	rs7834603	0	89534091	T	C
8	rs2171480	0	89535302	C	G
8	rs11988146	0	89536805	T	C
8	rs138471887	0	89537167	G	A
8	rs35543348	0	89537560	C	A
8	rs7018143	0	89537851	A	C
8	rs1825877	0	89537876	G	C
8	rs56411610	0	89538933	C	G
8	rs71526941	0	89538960	G	A
8	rs7007255	0	89539212	G	T
8	rs6990293	0	89539527	A	G
8	rs7017757	0	89541143	G	A
8	rs74757828	0	89541526	T	A
8	rs6981619	0	89541535	C	T
8	rs78274865	0	89541858	C	T
8	rs7813797	0	89541865	C	T
8	rs7826357	0	89542166	C	T
8	rs73692422	0	89542679	G	A
8	rs1487960	0	89544104	C	T
8	rs6988481	0	89544326	A	C
8	rs16884181	0	89546570	T	C
8	rs28509386	0	89547088	G	A
8	rs34734754	0	89547256	A	G
8	rs10504862	0	89547895	A	T
8	rs10504861	0	89547932	C	T
8	rs1386761	0	89548428	C	T
8	rs6989533	0	89548572	G	A
8	rs6990990	0	89548722	C	T
8	rs13281639	0	89549468	A	G
8	rs10504860	0	89549970	G	A
8	rs79977096	0	89550545	G	A
8	rs16884208	0	89551043	C	T
8	rs67422774	0	89551889	T	C
8	rs34976907	0	89552084	T	G
8	rs35021587	0	89552096	A	G
8	rs368579201	0	89552391	G	A
8	rs7003288	0	89552467	A	C
8	rs6983769	0	89552493	C	T
8	rs7007660	0	89552622	T	G
8	rs6983955	0	89552623	C	A
8	rs7003595	0	89552659	A	G
8	rs141443331	0	89553172	C	T
8	rs13276718	0	89553494	T	G
8	rs16884246	0	89553989	C	G
8	rs6994263	0	89554388	C	T
8	rs187733780	0	89554502	C	A
8	rs16884251	0	89555353	C	T
8	rs34366260	0	89555953	C	T
8	rs13271846	0	89557262	C	T
8	rs4425798	0	89557981	T	C
8	rs4295707	0	89558151	G	T
8	rs16884273	0	89558684	T	C
8	rs79189059	0	89559514	A	C
8	rs10504859	0	89559598	A	T
8	rs73692426	0	89559637	G	T
8	rs10504858	0	89559848	A	G
8	rs34536619	0	89560560	T	C
8	rs35768850	0	89560569	C	T
8	rs16884286	0	89560599	A	G
8	rs16884288	0	89560617	C	G
8	rs58035549	0	89560853	C	T
8	rs34846572	0	89560889	G	A
8	rs57990479	0	89561003	G	A
8	rs55739288	0	89561271	G	A
8	rs55916369	0	89561609	C	A
8	rs34798151	0	89562423	G	A
8	rs16884292	0	89562488	T	C
8	rs12676132	0	89563188	G	C
8	rs1844054	0	89563501	T	G
8	rs11987490	0	89563507	G	A
8	rs34993870	0	89563592	G	A
8	rs34590656	0	89563714	A	G
8	rs1487962	0	89563820	T	C
8	rs16884309	0	89564037	A	G
8	rs73692431	0	89564744	G	A
8	rs34165590	0	89565132	C	G
8	rs16884315	0	89565161	C	A
8	rs74969971	0	89565212	T	C
8	rs35447172	0	89565236	C	T
8	rs60022717	0	89565588	G	A
8	rs55782532	0	89565598	C	A
8	rs73692432	0	89565741	C	G
8	rs16892659	0	89565884	A	G
8	rs59255907	0	89565964	C	T
8	rs373464295	0	89566132	C	T
8	rs35385383	0	89566464	C	G
8	rs34743788	0	89566662	T	G
8	rs35419681	0	89566677	G	T
8	rs55999909	0	89566799	C	G
8	rs1352318	0	89566903	G	A
8	rs1352317	0	89567260	A	T
8	rs2338248	0	89567396	G	T
8	rs71526947	0	89567563	A	G
8	rs7819913	0	89568393	T	G
8	rs35658727	0	89569018	A	G
8	rs36053303	0	89569332	A	G
8	rs35215833	0	89569358	A	G
8	rs12675707	0	89569548	C	G
8	rs7837253	0	89569786	G	C
8	rs148943750	0	89570108	A	G
8	rs1580508	0	89570460	G	A
8	rs1580507	0	89570501	T	A
8	rs34177849	0	89570695	A	G
8	rs35523032	0	89571666	G	A
8	rs13253563	0	89572103	T	A
8	rs58733993	0	89572408	A	G
8	rs7814164	0	89573045	A	G
8	rs13263450	0	89574375	G	T
8	rs7820247	0	89574844	A	G
8	rs1487961	0	89575395	C	T
8	rs71526948	0	89576652	T	C
8	rs12681181	0	89576982	G	A
8	rs12549036	0	89577074	G	A
8	rs28703089	0	89577129	G	T
8	rs35367857	0	89577130	A	C
8	rs12549731	0	89578032	G	A
8	rs77133329	0	89578175	C	T
8	rs2129780	0	89579111	G	A
8	rs16884419	0	89579649	G	A
8	rs34805957	0	89581595	T	C
8	rs35672725	0	89581838	C	T
8	rs11988322	0	89581915	T	A
8	rs57528431	0	89582207	G	A
8	rs35715471	0	89582284	A	C
8	rs10504857	0	89582625	A	G
8	rs71526949	0	89582882	G	A
8	rs57311533	0	89582889	T	C
8	rs36053186	0	89583242	G	A
8	rs77748796	0	89583494	C	G
8	rs7829835	0	89583727	G	A
8	rs34272390	0	89584031	A	G
8	rs117631338	0	89584290	C	A
8	rs16884476	0	89584486	A	T
8	rs7838490	0	89585048	G	A
8	rs34246550	0	89585399	C	T
8	rs67264423	0	89585639	T	C
8	rs35871366	0	89585827	T	C
8	rs66766214	0	89586065	A	G
8	rs35380858	0	89586383	G	A
8	rs143232763	0	89586873	G	C
8	rs34976712	0	89587010	A	G
8	rs7833159	0	89587464	A	G
8	rs7814649	0	89587645	G	A
8	rs7833613	0	89587766	A	T
8	rs6988958	0	89588316	C	T
8	rs57403946	0	89588494	G	A
8	rs58698384	0	89588495	G	A
8	rs57236056	0	89588933	C	T
8	rs185731913	0	89591854	G	T
8	rs57251672	0	89592544	A	G
8	rs57772961	0	89592611	G	A
8	rs6982579	0	89592653	C	T
8	rs58163231	0	89592681	T	G
8	rs71526952	0	89594180	G	T
8	rs7012882	0	89594591	A	G
8	rs71526953	0	89595818	A	G
8	rs13256903	0	89596159	G	T
8	rs13267565	0	89596182	T	G
8	rs13268482	0	89596484	T	C
8	rs67865942	0	89596642	A	T
8	rs11998171	0	89597089	T	C
8	rs6994311	0	89597224	T	C
8	rs28561765	0	89598439	A	G
8	rs12680992	0	89599194	C	A
8	rs56945692	0	89599265	T	C
8	rs60622165	0	89599455	A	G
8	rs13274015	0	89600751	T	C
8	rs34587669	0	89601210	G	A
8	rs36025043	0	89601367	T	G
8	rs13275791	0	89602498	T	C
8	rs13268211	0	89602500	A	G
8	rs13265056	0	89602539	G	A
8	rs66469903	0	89603122	A	G
8	rs75414440	0	89603781	A	G
8	rs7845305	0	89604287	G	C
8	rs35209645	0	89604550	A	G
8	rs71526955	0	89604999	C	T
8	rs4484741	0	89605536	T	C
8	rs6415462	0	89605769	T	A
8	rs9969514	0	89605999	T	C
8	rs35529952	0	89606888	C	T
8	rs4406450	0	89607437	A	G
8	rs4269585	0	89608690	T	C
8	rs4534168	0	89609651	A	G
8	rs76409929	0	89610559	G	A
8	rs11994353	0	89610780	G	T
8	rs10087008	0	89610885	T	A
8	rs34893064	0	89612452	T	G
8	rs146686152	0	89615645	A	C
8	rs13272330	0	89615855	G	A
8	rs10086545	0	89616587	A	G
8	rs10089686	0	89616889	A	G
8	rs4606108	0	89617299	A	G
8	rs78381988	0	89620059	A	G
8	rs9693079	0	89621167	C	A
8	rs7817875	0	89621362	A	G
8	rs13263416	0	89621732	C	T
8	rs10955701	0	89622618	A	G
8	rs7463688	0	89622645	T	C
8	rs7459591	0	89622646	G	A
8	rs75674237	0	89624056	C	T
8	rs35502456	0	89627599	C	G
8	rs61277292	0	89628208	C	T
8	rs7842248	0	89628612	G	A
8	rs59641120	0	89629144	T	G
8	rs6469516	0	89631676	G	A
8	rs7016567	0	89631735	T	C
8	rs78041073	0	89631776	T	A
8	rs7005593	0	89632054	G	T
8	rs77406243	0	89633141	G	A
8	rs77810920	0	89633917	G	T
8	rs60238256	0	89636965	A	G
8	rs9297524	0	89637919	T	C
8	rs13273005	0	89638956	T	C
8	rs57210381	0	89640411	T	G
8	rs4961102	0	89640705	T	C
8	rs78526361	0	89642694	T	A
8	rs6986246	0	89643799	T	C
8	rs6990941	0	89644431	T	C
8	rs34554968	0	89645407	C	T
8	rs12334864	0	89646080	T	C
8	rs141437812	0	89647150	C	T
8	rs6987694	0	89648403	G	A
8	rs11995369	0	89649177	T	C
8	rs4584183	0	89649845	T	A
8	rs71526958	0	89653422	T	G
8	rs10108421	0	89656832	T	C
8	rs76769788	0	89657008	A	G
8	rs11786275	0	89657238	A	C
8	rs13251450	0	89658050	T	C
8	rs34138800	0	89659973	A	T
8	rs7824999	0	89667120	G	A
8	rs57263249	0	89668292	A	G
8	rs13255326	0	89668346	C	G
8	rs4961103	0	89668921	T	C
8	rs7011535	0	89670067	C	A
8	rs35843473	0	89671290	G	A
8	rs74547422	0	89672678	T	C
8	rs12707856	0	89675088	G	C
8	rs10755910	0	89675651	T	A
8	rs13257525	0	89677161	A	G
8	rs7819189	0	89677959	C	A
8	rs35716194	0	89678635	C	T
8	rs4573324	0	89679613	G	A
8	rs35350026	0	89680300	T	C
8	rs4465015	0	89683213	C	G
8	rs35617699	0	89683220	T	C
8	rs35642681	0	89685209	A	G
8	rs13253774	0	89687020	C	T
8	rs10955732	0	89687401	C	G
8	rs10216617	0	89688146	T	C
8	rs146018423	0	89688178	G	T
8	rs74584457	0	89691016	T	G
8	rs4133095	0	89691500	A	G
8	rs5010008	0	89692244	C	T
8	rs12547419	0	89692915	T	C
8	rs147263880	0	89694116	C	T
8	rs4592089	0	89694657	A	G
8	rs6994772	0	89695009	G	A
8	rs78893066	0	89695777	T	C
8	rs77900004	0	89696778	T	G
8	rs143954395	0	89696906	C	T
8	rs6992988	0	89697435	T	C
8	rs7006598	0	89697654	G	T
8	rs7006971	0	89697847	G	A
8	rs117360798	0	89705581	G	C
8	rs28783381	0	89705802	T	G
8	rs57958712	0	89706496	G	A
8	rs11776738	0	89706567	T	C
8	rs73694838	0	89709001	G	C
8	rs41492347	0	89711077	C	T
8	rs111770790	0	89712608	A	C
8	rs16886095	0	89713000	G	A
8	rs138776945	0	89713068	G	T
8	rs35534012	0	89714760	T	C
8	rs75555290	0	89715589	A	G
8	rs7826741	0	89716498	A	C
8	rs7842374	0	89716565	G	T
8	rs4358841	0	89716685	A	G
8	rs74478881	0	89717633	G	C
8	rs7832582	0	89720993	C	A
8	rs75704108	0	89721138	G	T
8	rs151083450	0	89721644	G	A
8	rs7833665	0	89721771	C	T
8	rs74460847	0	89722076	C	A
8	rs7829812	0	89722274	A	G
8	rs34919099	0	89722463	T	G
8	rs143146788	0	89722965	C	T
8	rs1391633	0	89723027	G	A
8	rs147381797	0	89723284	G	A
8	rs1391632	0	89723391	T	C
8	rs80172684	0	89725375	G	A
8	rs16886282	0	89727858	T	C
8	rs1391631	0	89728582	G	C
8	rs1032645	0	89728916	C	T
8	rs1603793	0	89729597	G	A
8	rs6990619	0	89731444	C	T
8	rs76547211	0	89733061	A	T
8	rs6992064	0	89733157	A	T
8	rs55889404	0	89734322	A	G
8	rs61206386	0	89737196	G	A
8	rs77216445	0	89738012	A	G
8	rs79520767	0	89738178	A	C
8	rs71526972	0	89741042	G	T
8	rs12680463	0	89741472	G	A
8	rs13249157	0	89742657	T	C
8	rs76949954	0	89743338	A	G
8	rs16886503	0	89744017	A	T
8	rs78441884	0	89744076	A	C
8	rs6989121	0	89744386	T	G
8	rs7002616	0	89744448	G	A
8	rs1391636	0	89745416	A	G
8	rs7005935	0	89747751	T	C
8	rs1391634	0	89749357	A	T
8	rs75820540	0	89749584	G	T
8	rs6988907	0	89751478	T	G
8	rs78902707	0	89751575	A	G
8	rs75620747	0	89752758	A	G
8	rs145885832	0	89753367	T	C
8	rs58713311	0	89753457	C	A
8	rs11997183	0	89753984	G	T
8	rs11997212	0	89754060	G	A
8	rs76730111	0	89754636	G	A
8	rs2133254	0	89754843	C	T
8	rs12681014	0	89755280	T	C
8	rs56836889	0	89755607	C	T
8	rs60576137	0	89755752	C	A
8	rs143673246	0	89756631	C	T
8	rs4370582	0	89756813	C	G
8	rs4579573	0	89757219	T	G
8	rs2088560	0	89757279	C	T
8	rs35740326	0	89757688	C	T
8	rs4314691	0	89757863	C	T
8	rs4571771	0	89757866	T	C
8	rs55663336	0	89757882	C	T
8	rs62525851	0	89757916	T	C
8	rs140381676	0	89757962	C	T
8	rs6993469	0	89758148	A	C
8	rs7011842	0	89758786	G	A
8	rs189899635	0	89758949	G	A
8	rs33999707	0	89759178	T	C
8	rs36125431	0	89759297	C	T
8	rs34201753	0	89759334	T	C
8	rs7008055	0	89759957	T	G
8	rs7004633	0	89760311	A	G
8	rs149098087	0	89760527	C	A
8	rs7005110	0	89760620	A	G
8	rs76423210	0	89760765	C	T
8	rs6989651	0	89760929	C	T
8	rs71526973	0	89761163	T	G
8	rs10090518	0	89761913	G	A
8	rs10109897	0	89763009	A	G
8	rs75740476	0	89763628	G	A
8	rs6469604	0	89763735	A	G
8	rs7010350	0	89763881	G	T
8	rs149467734	0	89764547	T	C
8	rs79962820	0	89765659	G	A
8	rs7837094	0	89765889	A	G
8	rs1498541	0	89765902	A	C
8	rs78433625	0	89767270	C	G
8	rs139605874	0	89767398	G	C
8	rs1391638	0	89768101	C	T
8	rs61040326	0	89769745	A	G
8	rs12545229	0	89770094	A	G
8	rs987976	0	89771526	G	A
8	rs9297542	0	89772613	T	C
8	rs1353739	0	89773651	A	C
8	rs968030	0	89774351	T	C
8	rs138281261	0	89774798	G	C
8	rs74305798	0	89776046	C	A
8	rs17674305	0	89777408	A	G
8	rs75799340	0	89779411	A	G
8	rs78968390	0	89779749	A	C
8	rs7826753	0	89780272	G	C
8	rs13281810	0	89780482	G	A
8	rs4395932	0	89782058	T	A
8	rs1846332	0	89783303	T	C
8	rs72660643	0	89783455	A	G
8	rs139862233	0	89783547	G	A
```
