## Supplementary material for "Characterization of shared and ancestry-specific signals driving complex traits using multi-ancestry fine-mapping": susiex_nc3.cs80.cs

```
CS_ID	SNP	BP	REF_ALLELE	ALT_ALLELE	REF_FRQ	BETA	SE	-LOG10P	CS_PIP	OVRL_PIP
1	rs1915019	89283689	G,G	A,A	0.259443,0.125	-0.0262807,-0.0311204	0.00451065,0.0129254	8.24683,1.79442	0.0551277	0.0559998
1	rs1915018	89283643	C,C	T,T	0.259443,0.124008	-0.0261416,-0.0308728	0.00451065,0.0129696	8.1668,1.76209	0.0439699	0.0447842
1	rs1915017	89269492	T,T	A,A	0.259443,0.125	-0.0260981,-0.0304952	0.00451065,0.0129254	8.14187,1.73735	0.0403584	0.0411769
1	rs4043663	89275232	A,A	G,G	0.259443,0.126984	-0.0259589,-0.0302575	0.00451065,0.0128386	8.06233,1.73436	0.0337031	0.0344668
1	rs10955542	89273678	C,C	A,A	0.259443,0.125	-0.0259589,-0.0304621	0.00451065,0.0129254	8.06233,1.73436	0.0335992	0.0343533
1	rs11986810	89305001	T,T	A,A	0.749503,0.875	0.0262251,0.0293769	0.00456301,0.0129254	8.04254,1.63756	0.0273162	0.0280942
1	rs36013966	89302448	A,A	G,G	0.749503,0.875	0.0261812,0.0294798	0.00456301,0.0129254	8.01785,1.64661	0.0263129	0.0270874
1	rs35209645	89604550	G,G	A,A	0.833996,0.924603	0.0299752,0.0362869	0.00531372,0.0161901	7.77221,1.60195	0.0174762	0.0179673
1	rs13265056	89602539	A,A	G,G	0.833996,0.924603	0.0298559,0.0368545	0.00531372,0.0161901	7.71567,1.6416	0.0165804	0.0170736
1	rs71526955	89604999	T,T	C,C	0.83499,0.924603	0.0300037,0.0360033	0.00532652,0.0161901	7.7515,1.58232	0.0160631	0.0165425
1	rs34272390	89584031	G,G	A,A	0.836978,0.922619	0.0302382,0.0344573	0.00535253,0.0159983	7.79295,1.50507	0.0151857	0.0156669
1	rs71526952	89594180	T,T	G,G	0.83499,0.924603	0.0300475,0.0354907	0.00532652,0.0161901	7.77221,1.54714	0.0151656	0.0156511
1	rs10955556	89306483	G,G	A,A	0.260437,0.125	-0.0254224,-0.0292238	0.00450506,0.0129254	7.77721,1.62412	0.0149217	0.0155108
1	rs3844198	89323004	C,C	A,A	0.260437,0.125	-0.0254659,-0.0282531	0.00450506,0.0129254	7.80159,1.54022	0.0136687	0.0142198
1	rs34587669	89601210	A,A	G,G	0.801193,0.896825	0.0279383,0.0289971	0.00495399,0.0140528	7.7683,1.40815	0.0119624	0.0122402
1	rs34246550	89585399	T,T	C,C	0.801193,0.896825	0.027967,0.028498	0.00495399,0.0140528	7.78292,1.37092	0.0115939	0.0118662
1	rs7838490	89585048	A,A	G,G	0.801193,0.896825	0.0279239,0.0284394	0.00495399,0.0140528	7.76096,1.36658	0.0109843	0.0112535
1	rs60622165	89599455	G,G	A,A	0.801193,0.896825	0.027848,0.0287739	0.00495399,0.0140528	7.72242,1.39144	0.0105494	0.0108192
1	rs56945692	89599265	C,C	T,T	0.801193,0.896825	0.0278053,0.0287211	0.00495399,0.0140528	7.70074,1.3875	0.0100073	0.0102742
1	rs67865942	89596642	T,T	A,A	0.801193,0.896825	0.0278053,0.0286096	0.00495399,0.0140528	7.70074,1.3792	0.00986914	0.0101345
1	rs57311533	89582889	C,C	T,T	0.801193,0.896825	0.0278053,0.0285509	0.00495399,0.0140528	7.70074,1.37484	0.00979741	0.010062
1	rs13268482	89596484	C,C	T,T	0.801193,0.896825	0.0278053,0.0285509	0.00495399,0.0140528	7.70074,1.37484	0.00979741	0.010062
1	rs57236056	89588933	T,T	C,C	0.801193,0.896825	0.0277625,0.0287739	0.00495399,0.0140528	7.67909,1.39144	0.00962017	0.00988562
1	rs34805957	89581595	C,C	T,T	0.835984,0.923611	0.0297988,0.0339859	0.00533946,0.0160932	7.62102,1.45964	0.00948622	0.00989766
1	rs6469364	89361040	G,G	A,A	0.772366,0.901786	0.0269897,0.0244197	0.0047153,0.0143636	7.98239,1.05007	0.00939556	0.00967304
1	rs7833613	89587766	T,T	A,A	0.801193,0.896825	0.0277625,0.028498	0.00495399,0.0140528	7.67909,1.37092	0.00929525	0.00955701
1	rs71526953	89595818	G,G	A,A	0.801193,0.896825	0.027715,0.0286096	0.00495399,0.0140528	7.65507,1.3792	0.0089554	0.00921629
1	rs7833159	89587464	G,G	A,A	0.801193,0.896825	0.027715,0.028498	0.00495399,0.0140528	7.65507,1.37092	0.00883226	0.00909168
1	rs34976712	89587010	G,G	A,A	0.801193,0.896825	0.027715,0.028498	0.00495399,0.0140528	7.65507,1.37092	0.00883226	0.00909168
1	rs13256903	89596159	T,T	G,G	0.801193,0.896825	0.0276723,0.0286096	0.00495399,0.0140528	7.6335,1.3792	0.00855362	0.00881243
1	rs71526949	89582882	A,A	G,G	0.801193,0.896825	0.0276723,0.0285509	0.00495399,0.0140528	7.6335,1.37484	0.00849146	0.00874949
1	rs35175011	89352411	A,A	G,G	0.77833,0.901786	0.0271218,0.0233319	0.00475997,0.0143636	7.91618,0.981732	0.00772694	0.00796484
1	rs36053186	89583242	A,A	G,G	0.801193,0.896825	0.0275821,0.0285509	0.00495399,0.0140528	7.58805,1.37484	0.00770915	0.00796291
1	rs7814649	89587645	A,A	G,G	0.801193,0.896825	0.0275821,0.028498	0.00495399,0.0140528	7.58805,1.37092	0.00765882	0.0079119
1	rs7829835	89583727	A,A	G,G	0.801193,0.896825	0.0275821,0.0284394	0.00495399,0.0140528	7.58805,1.36658	0.00760339	0.00785572
1	rs7825672	89351074	A,A	T,T	0.77833,0.900794	0.0270789,0.0233421	0.00475997,0.0142995	7.89322,0.988845	0.00746436	0.00770147
1	rs35380858	89586383	A,A	G,G	0.801193,0.896825	0.0275394,0.028498	0.00495399,0.0140528	7.56658,1.37092	0.00731695	0.00756806
1	rs35715471	89582284	C,C	A,A	0.801193,0.896825	0.0274919,0.0285509	0.00495399,0.0140528	7.54276,1.37484	0.00700131	0.00725092
1	rs16884476	89584486	T,T	A,A	0.801193,0.896825	0.0274919,0.028498	0.00495399,0.0140528	7.54276,1.37092	0.0069556	0.00720454
1	rs35672725	89581838	T,T	C,C	0.801193,0.896825	0.0274492,0.0286096	0.00495399,0.0140528	7.52136,1.3792	0.00673886	0.00698729
1	rs77748796	89583494	G,G	C,C	0.801193,0.896825	0.0274017,0.0284394	0.00495399,0.0140528	7.49761,1.36658	0.00627338	0.00651759
1	rs10504857	89582625	G,G	A,A	0.801193,0.896825	0.027359,0.0285509	0.00495399,0.0140528	7.47628,1.37484	0.00607869	0.00632242
1	rs13268211	89602500	G,G	A,A	0.832008,0.915675	0.029088,0.0314854	0.00528849,0.0153834	7.42105,1.39055	0.00598885	0.00635672
1	rs7823223	89360760	A,A	C,C	0.77833,0.901786	0.0268071,0.0242522	0.00475997,0.0143636	7.74872,1.03941	0.0059241	0.00615206
1	rs28787399	89355538	A,A	G,G	0.777336,0.901786	0.0268548,0.0234984	0.00475237,0.0143636	7.79672,0.992054	0.00592075	0.00615108
1	rs4395935	89348420	G,G	A,A	0.77833,0.900794	0.0268548,0.0233421	0.00475997,0.0142995	7.77396,0.988845	0.00579341	0.00601932
1	rs13275791	89602498	C,C	T,T	0.832008,0.915675	0.0289519,0.031544	0.00528849,0.0153834	7.35782,1.39454	0.00526946	0.0056271
1	rs36025043	89601367	G,G	T,T	0.799205,0.887897	0.0272807,0.0259471	0.00493553,0.0135492	7.48813,1.2558	0.00525668	0.00548808
1	rs1012116	89397267	G,G	A,A	0.223658,0.097222	-0.0263012,-0.0272915	0.00474483,0.0144288	7.52708,1.23238	0.00518702	0.00541579
1	rs66469903	89603122	G,G	A,A	0.832008,0.915675	0.0289956,0.030935	0.00528849,0.0153834	7.37811,1.35328	0.00513536	0.00548612
1	rs58255283	89363607	A,A	G,G	0.77833,0.901786	0.0265831,0.0253038	0.00475997,0.0143636	7.63067,1.1072	0.00513418	0.00535928
1	rs6989402	89390946	G,G	A,A	0.77833,0.902778	0.0264277,0.0270695	0.00475997,0.0144288	7.54927,1.21721	0.00511881	0.00534981
1	rs67312178	89389761	T,T	A,A	0.77833,0.902778	0.0264277,0.0270108	0.00475997,0.0144288	7.54927,1.21321	0.00508562	0.00531607
1	rs56231945	89385520	T,T	C,C	0.77833,0.902778	0.0264277,0.0267878	0.00475997,0.0144288	7.54927,1.19808	0.00496215	0.00519056
1	rs7003388	89390411	T,T	C,C	0.77833,0.902778	0.0263844,0.0270108	0.00475997,0.0144288	7.52671,1.21321	0.00484795	0.00507648
1	rs7002751	89390692	A,A	G,G	0.77833,0.902778	0.0263364,0.0270108	0.00475997,0.0144288	7.50169,1.21321	0.00459734	0.00482376
1	rs13262875	89367107	C,C	T,T	0.77833,0.901786	0.0264498,0.0256107	0.00475997,0.0143636	7.56081,1.12736	0.00457211	0.00479369
1	rs1394511	89377502	G,G	A,A	0.77833,0.902778	0.0263593,0.0264535	0.00475997,0.0144288	7.51361,1.17558	0.00443593	0.00465844
1	rs58644813	89359127	G,G	T,T	0.777336,0.900794	0.0264979,0.0244351	0.00475237,0.0142995	7.60817,1.05806	0.00441648	0.00463751
1	rs6984041	89371069	T,T	C,C	0.77833,0.901786	0.0264021,0.0255	0.00475997,0.0143636	7.53595,1.12007	0.00428672	0.00450539
1	rs6990941	89644431	C,C	T,T	0.819085,0.853175	0.0275007,0.0280251	0.00513615,0.0120777	7.06615,1.69209	0.00422344	0.00472871
1	rs13256013	89463432	A,A	T,T	0.772366,0.907738	0.0258007,0.0297675	0.0047153,0.0147711	7.3509,1.35775	0.00421846	0.00446986
1	rs34051963	89379630	A,A	T,T	0.77833,0.902778	0.0262688,0.0264535	0.00475997,0.0144288	7.46657,1.17558	0.00401474	0.00423345
1	rs7007255	89539212	T,T	G,G	0.808151,0.863095	0.0275259,0.0229403	0.00502127,0.0124355	7.37584,1.18658	0.00391605	0.00418036
1	rs1910730	89381372	G,G	A,A	0.77833,0.90377	0.026226,0.0267399	0.00475997,0.014495	7.44434,1.18661	0.00387641	0.00409583
1	rs13279451	89445574	T,T	C,C	0.772366,0.907738	0.0257111,0.0297145	0.0047153,0.0147711	7.30442,1.35404	0.00379924	0.00404566
1	rs73692422	89542679	A,A	G,G	0.810139,0.896825	0.0276356,0.0262527	0.00504129,0.0140528	7.37584,1.20943	0.00379469	0.00402326
1	rs6994283	89366264	A,A	G,G	0.77833,0.901786	0.0263593,0.0246763	0.00475997,0.0143636	7.51361,1.0665	0.00375382	0.00396482
1	rs71526958	89653422	G,G	T,T	0.819085,0.857143	0.0271338,0.0296421	0.00513615,0.0122159	6.8957,1.81689	0.00362553	0.00414753
1	rs34138800	89659973	T,T	A,A	0.819085,0.866071	0.0268637,0.0320708	0.00513615,0.0125513	6.77156,1.97415	0.00359854	0.00419992
1	rs13267565	89596182	G,G	T,T	0.799205,0.887897	0.027009,0.0251179	0.00493553,0.0135492	7.35254,1.19543	0.00356882	0.00378149
1	rs13261175	89372511	G,G	T,T	0.77833,0.900794	0.0261784,0.0259376	0.00475997,0.0142995	7.41969,1.15679	0.00356656	0.00378137
1	rs35617699	89683220	C,C	T,T	0.822068,0.871032	0.0265756,0.0346483	0.00516962,0.012754	6.56274,2.18084	0.00355316	0.00433996
1	rs66766214	89586065	G,G	A,A	0.799205,0.887897	0.027009,0.0250603	0.00493553,0.0135492	7.35254,1.19129	0.00354477	0.00375695
1	rs35871366	89585827	C,C	T,T	0.799205,0.887897	0.027009,0.0250603	0.00493553,0.0135492	7.35254,1.19129	0.00354477	0.00375695
1	rs35350026	89680300	C,C	T,T	0.822068,0.871032	0.0264842,0.034966	0.00516962,0.012754	6.52195,2.21365	0.00345415	0.0042568
1	rs71526941	89538960	A,A	G,G	0.810139,0.897817	0.0275926,0.0257538	0.00504129,0.014113	7.35487,1.16732	0.00339347	0.00361409
1	rs67264423	89585639	C,C	T,T	0.799205,0.887897	0.0269661,0.0250603	0.00493553,0.0135492	7.33125,1.19129	0.00338804	0.00359862
1	rs7017757	89541143	A,A	G,G	0.810139,0.897817	0.0275926,0.025642	0.00504129,0.014113	7.35487,1.15969	0.0033516	0.00357131
1	rs716881	89516441	G,G	T,T	0.787276,0.902778	0.0262164,0.0288036	0.00483134,0.0144288	7.2401,1.33813	0.00325336	0.00346952
1	rs7826357	89542166	T,T	C,C	0.810139,0.897817	0.0275447,0.0256949	0.00504129,0.014113	7.33162,1.1633	0.00320893	0.00342715
1	rs4369037	89397431	C,C	T,T	0.223658,0.097222	-0.0258292,-0.027627	0.00474483,0.0144288	7.28234,1.25548	0.00320431	0.00341725
1	rs7835734	89514484	T,T	G,G	0.787276,0.902778	0.0262164,0.0285791	0.00483134,0.0144288	7.2401,1.32216	0.00316889	0.00338278
1	rs6989995	89518058	G,G	C,C	0.7833,0.902778	0.026083,0.0282956	0.00479895,0.0144288	7.26161,1.30213	0.00316232	0.00338476
1	rs6469448	89514775	G,G	T,T	0.78827,0.90377	0.0262613,0.028823	0.00483962,0.014495	7.2401,1.33013	0.00315584	0.00336902
1	rs35642681	89685209	G,G	A,A	0.822068,0.862103	0.0267535,0.0319912	0.00516962,0.0123978	6.64256,2.00573	0.00315059	0.00379391
1	rs1504801	89383727	A,A	G,G	0.77833,0.902778	0.0259547,0.0272926	0.00475997,0.0144288	7.30442,1.23245	0.00312269	0.00333622
2	rs62525781	89411364	A,NA	T,NA	0.989066,NA	0.0525636,NA	0.0190121,NA	2.24438,NA	0.0189106	0.0377403
2	rs1031826	88999985	G,G	A,A	0.625249,0.707341	-0.0113816,-0.0185396	0.00408453,0.00939524	2.27344,1.3146	0.010848	0.0208297
2	rs2878913	88858497	C,C	T,T	0.192843,0.194444	-0.0123306,-0.0241484	0.00501139,0.0108009	1.8578,1.59575	0.00972773	0.0190089
2	rs2616490	89081730	C,C	T,T	0.483101,0.309524	-0.0114659,-0.0159505	0.00395656,0.00924659	2.42528,1.07301	0.0097132	0.0186729
2	rs117405277	89335728	C,NA	A,NA	0.973161,NA	0.0269085,NA	0.0122339,NA	1.5553,NA	0.00955288	0.0191077
2	rs2616483	89036579	C,C	T,T	0.571571,0.680556	-0.0112056,-0.0157959	0.00399544,0.00916798	2.29773,1.0711	0.00951947	0.018313
2	rs2169655	88998663	G,G	A,A	0.624254,0.6875	-0.0114203,-0.0167976	0.00408236,0.00922235	2.28815,1.16402	0.00867382	0.0166926
2	rs2616482	89036719	G,G	A,A	0.567594,0.680556	-0.0108257,-0.0154965	0.00399094,0.00916798	2.17546,1.04109	0.00827935	0.0159439
2	rs2664348	89083083	T,T	C,C	0.484095,0.309524	-0.0110618,-0.0161585	0.0039563,0.00924659	2.28618,1.09394	0.00714393	0.0137698
2	rs1006364	88934441	C,C	A,A	0.205765,0.149802	-0.0114253,-0.026405	0.00489079,0.011978	1.71026,1.5608	0.00610421	0.0119216
2	rs62525789	89463435	C,NA	A,NA	0.988072,NA	0.0424449,NA	0.0182119,NA	1.70392,NA	0.00604121	0.0121248
2	rs1824717	89075979	C,C	T,T	0.486083,0.308532	-0.0107749,-0.014701	0.00395583,0.0092548	2.19019,0.950086	0.00590534	0.0113979
2	rs62525825	89602914	A,NA	G,NA	0.971173,NA	0.0243304,NA	0.0118166,NA	1.40348,NA	0.00558517	0.0111918
2	rs76675204	89017955	C,NA	T,NA	0.702783,NA	-0.012203,NA	0.00432606,NA	2.31964,NA	0.00525057	0.010208
2	rs117374053	89023357	C,NA	T,NA	0.702783,NA	-0.0122961,NA	0.00432606,NA	2.34887,NA	0.00516517	0.0100433
2	rs117669037	89662275	A,NA	T,NA	0.985089,NA	0.0341195,NA	0.0163138,NA	1.43785,NA	0.00485233	0.00973302
2	rs17643403	88800344	A,NA	C,NA	0.985089,NA	0.040866,NA	0.0163138,NA	1.91203,NA	0.00477803	0.00951732
2	rs17718631	89009397	C,NA	T,NA	0.702783,NA	-0.012203,NA	0.00432606,NA	2.31964,NA	0.00477094	0.00928188
2	rs11782646	89276078	C,C	T,T	0.428429,0.555556	-0.0202021,-0.0235531	0.00399544,0.00860262	6.36904,2.20878	0.00458911	0.0107486
2	rs2664367	89041070	T,T	C,C	0.519881,0.632937	-0.0091125,-0.014998	0.00395743,0.00886855	1.67163,1.04187	0.00452709	0.0087693
2	rs62525849	89743998	T,NA	C,NA	0.974155,NA	0.0243183,NA	0.0124606,NA	1.29257,NA	0.0043117	0.00865972
2	rs17666490	89237133	C,C	T,T	0.431412,0.581349	-0.0208656,-0.0189552	0.00399204,0.0086648	6.76328,1.54214	0.00420241	0.00952609
2	rs72673162	88842755	C,NA	T,NA	0.931412,NA	0.0180014,NA	0.00782246,NA	1.67004,NA	0.00419633	0.00837374
2	rs17718458	88994530	A,NA	T,NA	0.704771,NA	-0.0117734,NA	0.00433447,NA	2.18026,NA	0.00399779	0.00778712
2	rs1382101	89076068	A,A	C,C	0.49006,0.3125	-0.0102309,-0.0149414	0.00395508,0.00922235	2.01376,0.977965	0.00397313	0.00768963
2	rs74706365	88998928	T,NA	G,NA	0.705765,NA	-0.011736,NA	0.00433873,NA	2.16548,NA	0.00386079	0.00752221
2	rs10107694	88882572	C,C	A,A	0.191849,0.145833	-0.00889932,-0.0291579	0.00502127,0.0121117	1.11724,1.79411	0.0037897	0.00743365
2	rs7825629	89248779	A,A	G,G	0.866799,0.480159	0.00888327,0.0263054	0.00581871,0.00855609	0.896736,2.67597	0.00370651	0.00748312
2	rs7826477	89248590	T,T	C,C	0.866799,0.479167	0.00879398,0.0263594	0.00581871,0.00855678	0.883709,2.6848	0.00369546	0.0074607
2	rs5016164	89268182	C,C	T,T	0.974155,0.912698	0.0454,0.0390346	0.0124606,0.0151436	3.57031,2.00227	0.00360676	0.0072598
2	rs17674293	89774444	G,NA	A,NA	0.939364,NA	-0.0208955,NA	0.00828432,NA	1.93333,NA	0.0035034	0.00704344
2	rs112830581	89268529	G,NA	A,NA	0.957256,NA	-0.0288219,NA	0.00977441,NA	2.49607,NA	0.00348967	0.00700123
2	rs6469118	88956314	G,G	A,A	0.207753,0.164683	-0.012226,-0.0188622	0.00487344,0.0115253	1.91658,0.992606	0.00343849	0.00672493
2	rs59222707	88986031	T,NA	A,NA	0.704771,NA	-0.0113779,NA	0.00433447,NA	2.06221,NA	0.00321666	0.00627463
2	rs17646041	89013301	T,NA	C,NA	0.710736,NA	-0.0113577,NA	0.00436052,NA	2.03638,NA	0.00316129	0.00616836
2	rs74443260	89524007	NA,T	NA,C	NA,0.985119	NA,0.0776648	NA,0.0353055	NA,1.55562	0.0031256	0.00626136
2	rs6469022	88802400	G,G	A,A	0.173956,0.21627	-0.0107372,-0.0212232	0.00521577,0.010383	1.40306,1.38775	0.00288886	0.00572248
2	rs6983817	89236719	C,C	T,T	0.866799,0.480159	0.00861993,0.025622	0.00581871,0.00855609	0.858564,2.56096	0.00288861	0.00583311
2	rs9650033	89030206	G,NA	C,NA	0.702783,NA	-0.0112932,NA	0.00432606,NA	2.04381,NA	0.00287743	0.0056177
2	rs4961082	89247005	C,C	A,A	0.866799,0.480159	0.00761267,0.0263573	0.00581871,0.00855609	0.719494,2.6848	0.00280916	0.00567231
2	rs13254181	89242612	T,T	G,G	0.866799,0.480159	0.0080046,0.0259591	0.00581871,0.00855609	0.772306,2.61737	0.00274303	0.00553908
2	rs1911665	88896480	A,A	G,G	0.322068,0.296627	-0.0108305,-0.0160586	0.00423129,0.00935847	1.97969,1.06463	0.00272277	0.00531475
2	rs145652202	88984912	A,NA	G,NA	0.707753,NA	-0.0110936,NA	0.00434734,NA	1.96996,NA	0.00272111	0.00531507
2	rs6469021	88802127	G,G	T,T	0.173956,0.217262	-0.0105618,-0.0209834	0.00521577,0.0103658	1.36786,1.36713	0.00262672	0.00520485
2	rs10092380	89243684	T,T	G,G	0.39165,0.534722	-0.0190257,-0.0252208	0.00405055,0.00857004	5.57853,2.48791	0.00262273	0.00566592
2	rs7839686	88925728	T,T	C,C	0.321074,0.303571	-0.0110215,-0.015986	0.00423473,0.00929682	2.03383,1.06793	0.00261417	0.00510433
2	rs4514028	89225550	A,A	C,C	0.39165,0.558532	-0.019523,-0.0239875	0.00405055,0.00860854	5.84264,2.27341	0.00258827	0.00570071
2	rs111860907	88961633	T,NA	G,NA	0.952286,NA	0.0167321,NA	0.00927543,NA	1.14725,NA	0.00258786	0.00514404
2	rs16880086	89245613	G,G	C,C	0.39165,0.53373	-0.018886,-0.025315	0.00405055,0.00856887	5.50547,2.50393	0.00254325	0.00546327
2	rs4504685	89225549	A,A	T,T	0.39165,0.558532	-0.0194794,-0.0239875	0.00405055,0.00860854	5.81923,2.27341	0.00254323	0.00558735
2	rs12682181	89235786	G,G	C,C	0.390656,0.534722	-0.019078,-0.0250266	0.00405239,0.00857004	5.60145,2.45623	0.00251205	0.0054446
2	rs9650034	89031613	T,NA	C,NA	0.709742,NA	-0.0109344,NA	0.00435609,NA	1.91835,NA	0.00247885	0.00484464
2	rs16879968	89231793	A,A	G,G	0.866799,0.479167	0.00809373,0.0254755	0.00581871,0.00855678	0.784546,2.5363	0.00247086	0.00498995
2	rs2664347	89081541	T,T	A,A	0.254473,0.293651	-0.0100336,-0.0181379	0.00453928,0.00938594	1.56738,1.27324	0.00246515	0.0048146
2	rs10094119	89238315	A,A	C,C	0.390656,0.534722	-0.0191217,-0.0248832	0.00405239,0.00857004	5.62443,2.43297	0.00246213	0.00534725
2	rs149467734	89764547	NA,C	NA,T	NA,0.97619	NA,-0.0539902	NA,0.0280389	NA,1.26631	0.00241387	0.00484634
2	rs73694223	89003185	A,NA	G,NA	0.710736,NA	-0.0109012,NA	0.00436052,NA	1.90586,NA	0.00239153	0.00467472
2	rs2616491	89081273	C,C	T,T	0.254473,0.293651	-0.0100336,-0.0178929	0.00453928,0.00938594	1.56738,1.24715	0.00236686	0.00462333
2	rs2664346	89081440	T,T	C,C	0.254473,0.293651	-0.00994033,-0.0180861	0.00453928,0.00938594	1.54462,1.2677	0.00233922	0.0045699
2	rs2616492	89081117	T,T	C,C	0.254473,0.293651	-0.00998474,-0.0177468	0.00453928,0.00938594	1.55544,1.23171	0.00225829	0.0044122
2	rs74693211	89064821	C,NA	T,NA	0.706759,NA	-0.0102391,NA	0.00434302,NA	1.73535,NA	0.00225114	0.00440214
2	rs35474420	89249596	C,C	T,T	0.856859,0.479167	0.0077731,0.0260592	0.00564551,0.00855678	0.773261,2.63388	0.00220029	0.00444283
2	rs1949530	89234209	C,C	T,T	0.39165,0.534722	-0.0189777,-0.0245916	0.00405055,0.00857004	5.55336,2.38601	0.00219983	0.00473936
2	rs73694221	89000971	T,NA	C,NA	0.7167,NA	-0.0106033,NA	0.00438781,NA	1.80497,NA	0.00210579	0.0041199
2	rs7825130	89248406	C,C	G,G	0.856859,0.480159	0.00735243,0.0261083	0.00564551,0.00855609	0.714902,2.64254	0.00204587	0.00413083
2	rs10100405	88891871	A,A	G,G	0.228628,0.169643	-0.0100825,-0.0219627	0.00470807,0.0113894	1.49174,1.26912	0.00203887	0.00400177
2	rs2664345	89080615	A,A	G,G	0.254473,0.293651	-0.0098515,-0.0172991	0.00453928,0.00938594	1.52308,1.18498	0.0019747	0.00386044
2	rs17719493	89061117	C,NA	T,NA	0.705765,NA	-0.0100012,NA	0.00433873,NA	1.67447,NA	0.00195686	0.00383043
2	rs2664373	89061888	C,C	T,T	0.252485,0.299603	-0.0101612,-0.0160556	0.00455105,0.00933164	1.59231,1.06889	0.00191526	0.00374556
2	rs2664343	89080321	A,A	G,G	0.254473,0.293651	-0.0098515,-0.0170998	0.00453928,0.00938594	1.52308,1.16446	0.00191361	0.00374143
2	rs56173985	89488175	A,NA	G,NA	0.977137,NA	-0.0347389,NA	0.0132281,NA	2.0637,NA	0.00188325	0.00378621
2	rs144315709	89448839	NA,T	NA,C	NA,0.978175	NA,0.0609023	NA,0.0292559	NA,1.42749	0.00182317	0.00365947
2	rs6980859	88805425	G,G	A,A	0.172962,0.21627	-0.00984644,-0.0206664	0.00522759,0.010383	1.22457,1.33212	0.00180824	0.00358795
2	rs723809	88860826	A,A	G,G	0.951292,0.781746	-0.0212403,-0.0109969	0.00918509,0.0103488	1.68295,0.540679	0.00178723	0.00356441
2	rs78274865	89541858	NA,T	NA,C	NA,0.945437	NA,0.0328175	NA,0.0188207	NA,1.09037	0.00178363	0.00357387
2	rs72675200	89354371	A,NA	G,NA	0.922465,NA	-0.019931,NA	0.00739292,NA	2.15374,NA	0.00176472	0.00355492
2	rs78989990	89395244	T,NA	C,NA	0.980119,NA	-0.0354562,NA	0.0141639,NA	1.90992,NA	0.00175806	0.00353361
2	rs7824367	89247915	A,A	G,G	0.144135,0.519841	-0.00711142,-0.0256699	0.00562927,0.00855609	0.685114,2.56895	0.00175302	0.00353931
2	rs13251664	89245863	A,A	C,C	0.144135,0.519841	-0.00711142,-0.0256699	0.00562927,0.00855609	0.685114,2.56895	0.00175302	0.00353931
2	rs7818066	89255620	G,G	A,A	0.974155,0.912698	0.0417911,0.038143	0.0124606,0.0151436	3.0986,1.92897	0.00175052	0.0035256
2	rs13259709	89245674	A,A	T,T	0.144135,0.519841	-0.00715865,-0.0256186	0.00562927,0.00855609	0.691466,2.5604	0.00174346	0.00352004
2	rs17719609	89064168	C,NA	T,NA	0.707753,NA	-0.00979268,NA	0.00434734,NA	1.61464,NA	0.00174237	0.00341297
2	rs10094254	89246319	C,C	T,T	0.144135,0.519841	-0.00706849,-0.0256699	0.00562927,0.00855609	0.679362,2.56895	0.00174004	0.0035131
2	rs10094255	89246323	C,C	T,T	0.144135,0.519841	-0.00706849,-0.0256699	0.00562927,0.00855609	0.679362,2.56895	0.00174004	0.0035131
2	rs7816422	89246423	G,G	C,C	0.144135,0.519841	-0.00706849,-0.0256699	0.00562927,0.00855609	0.679362,2.56895	0.00174004	0.0035131
2	rs16880099	89246009	C,C	A,A	0.144135,0.519841	-0.00706849,-0.0256699	0.00562927,0.00855609	0.679362,2.56895	0.00174004	0.0035131
2	rs2337519	89247864	C,C	T,T	0.144135,0.519841	-0.00711142,-0.0256186	0.00562927,0.00855609	0.685114,2.5604	0.00172916	0.00349115
2	rs78012387	89680878	G,NA	C,NA	0.991054,NA	0.0653086,NA	0.0209976,NA	2.72839,NA	0.00161267	0.00324186
2	rs16877270	89069654	G,NA	A,NA	0.704771,NA	-0.00962522,NA	0.00433447,NA	1.57878,NA	0.00159983	0.00313556
2	rs28991897	89069618	C,NA	T,NA	0.704771,NA	-0.00962522,NA	0.00433447,NA	1.57878,NA	0.00159983	0.00313556
2	rs140929260	89315165	NA,T	NA,C	NA,0.922619	NA,0.0430143	NA,0.0159983	NA,2.14426	0.0015971	0.00321293
2	rs2664370	89051297	T,T	C,C	0.428429,0.333333	-0.00785445,-0.0188393	0.00399544,0.00906796	1.30701,1.4231	0.00157868	0.00308265
2	rs11782653	88907819	T,NA	G,NA	0.944334,NA	0.0168003,NA	0.00862346,NA	1.28913,NA	0.0015735	0.00315148
2	rs2616489	89082431	C,C	T,T	0.771372,0.58631	-0.00493728,-0.0171166	0.00470807,0.00867965	0.531176,1.31332	0.0015674	0.00309698
2	rs2616480	88996802	A,A	G,G	0.956262,0.690476	-0.0159186,-0.018642	0.00966771,0.00924659	1.00155,1.35862	0.00156497	0.00311058
2	rs143995370	89104629	NA,G	NA,A	NA,0.985119	NA,0.0653643	NA,0.0353055	NA,1.19305	0.00152583	0.00306492
2	rs2664371	89056962	A,A	T,T	0.309145,0.3125	-0.00883452,-0.0168837	0.00427824,0.00922235	1.40978,1.17302	0.00146483	0.00286982
2	rs117731642	88960182	A,NA	G,NA	0.972167,NA	-0.0269139,NA	0.0120196,NA	1.59955,NA	0.00138446	0.00276461
2	rs3851539	89322905	A,A	G,G	0.435388,0.555556	-0.0190304,-0.0196065	0.00398773,0.00860262	5.73948,1.64475	0.00137305	0.00293718
2	rs62524505	89273385	T,NA	C,NA	0.977137,NA	0.0195934,NA	0.0132281,NA	0.858381,NA	0.00134989	0.00270994
2	rs80112910	88867047	T,T	C,C	0.954274,0.780754	-0.0215773,-0.0108324	0.00946506,0.0103319	1.64537,0.531012	0.00134644	0.00268694
2	rs16875013	88925380	C,C	A,A	0.955268,0.708333	-0.0177358,-0.0163194	0.00956466,0.00940461	1.19589,1.08252	0.0013404	0.00266807
2	rs79687835	89090920	G,NA	A,NA	0.915507,NA	-0.0156374,NA	0.00710883,NA	1.55553,NA	0.00130978	0.00262556
2	rs77415893	89549012	C,NA	A,NA	0.978131,NA	-0.0325838,NA	0.0135185,NA	1.79755,NA	0.00128971	0.00259362
2	rs2616504	89007653	C,C	A,A	0.951292,0.685516	-0.0157348,-0.0176787	0.00918509,0.00920651	1.062,1.261	0.00123673	0.00246076
2	rs12547582	89368983	NA,A	NA,G	NA,0.997024	NA,0.124857	NA,0.078473	NA,0.952372	0.00123395	0.0024779
2	rs76519456	88986843	G,NA	A,NA	0.974155,NA	0.0162182,NA	0.0124606,NA	0.714291,NA	0.00122661	0.00244974
2	rs141333197	89456306	C,NA	T,NA	0.992048,NA	-0.0499779,NA	0.0222601,NA	1.60631,NA	0.00120547	0.0024193
2	rs17646751	89057907	G,NA	A,NA	0.71173,NA	-0.00886575,NA	0.00436498,NA	1.37424,NA	0.00118088	0.00231953
2	rs2616493	89079023	T,T	G,G	0.261431,0.294643	-0.00831796,-0.017616	0.00449951,0.00937671	1.19037,1.21979	0.00116732	0.00228976
2	rs4400429	88970682	G,G	A,A	0.314115,0.306548	-0.00938875,-0.0156047	0.00425961,0.00927141	1.56043,1.03454	0.00113817	0.00223057
2	rs143954395	89696906	NA,T	NA,C	NA,0.975198	NA,0.0417829	NA,0.0274863	NA,0.891172	0.00112266	0.0022561
2	rs75919427	89029361	T,T	A,A	0.899602,0.997024	0.0123939,0.0893287	0.00657888,0.078473	1.2249,0.593495	0.00112154	0.00222587
2	rs17719657	89065625	A,NA	G,NA	0.717694,NA	-0.00901168,NA	0.00439248,NA	1.3957,NA	0.00111994	0.00220051
2	rs1477910	89093270	C,NA	T,NA	0.958251,NA	0.0152074,NA	0.00988495,NA	0.906784,NA	0.00111563	0.00223732
2	rs77448040	88830760	T,T	C,C	0.941352,0.772817	-0.0179609,-0.00924679	0.00841466,0.0102018	1.48408,0.438028	0.00110434	0.00220603
2	rs2616488	89083979	G,G	A,A	0.776342,0.607143	-0.00530668,-0.0140993	0.00474483,0.00875267	0.579399,0.969767	0.00110154	0.00218102
2	rs117804210	88982721	NA,T	NA,C	NA,0.888889	NA,0.0201472	NA,0.0136019	NA,0.858381	0.00110128	0.00221196
2	rs143422334	89218167	NA,T	NA,C	NA,0.929563	NA,0.040142	NA,0.0167057	NA,1.78872	0.00108929	0.00219043
2	rs1989738	88966752	G,G	A,A	0.956262,0.702381	-0.0167272,-0.0167573	0.00966771,0.00934946	1.07784,1.1362	0.00108829	0.00216573
2	rs150116072	89353124	NA,A	NA,G	NA,0.974206	NA,-0.036217	NA,0.0269663	NA,0.746524	0.00108492	0.00217879
2	rs28907627	89134968	T,NA	C,NA	0.984095,NA	0.0491774,NA	0.0158037,NA	2.73054,NA	0.00107944	0.0021718
2	rs1871050	89066113	A,NA	G,NA	0.717694,NA	-0.00892289,NA	0.00439248,NA	1.37454,NA	0.00107909	0.00212077
2	rs16876790	89035664	A,A	T,T	0.595427,0.987103	-0.0103467,0.0265092	0.00402835,0.0378862	1.99078,0.315055	0.00106317	0.00209331
2	rs117717875	89552390	T,NA	C,NA	0.978131,NA	-0.0283714,NA	0.0135185,NA	1.4456,NA	0.00103776	0.00209185
2	rs2664364	89017568	G,G	A,A	0.302187,0.310516	-0.00994076,-0.0110551	0.00430558,0.00923845	1.67873,0.635547	0.00103536	0.00202943
2	rs138340905	89238498	NA,A	NA,G	NA,0.986111	NA,0.054543	NA,0.0365264	NA,0.868472	0.00102027	0.00204963
2	rs113301437	89680865	G,NA	A,NA	0.978131,NA	-0.030271,NA	0.0135185,NA	1.59962,NA	0.00100467	0.00202069
2	rs74460847	89722076	NA,A	NA,C	NA,0.983135	NA,-0.048109	NA,0.0331973	NA,0.83184	0.00100127	0.00201091
2	rs75264726	89182321	NA,G	NA,A	NA,0.861111	NA,0.0243061	NA,0.0123606	NA,1.30759	0.00100003	0.00200897
2	rs182479788	89607721	G,NA	T,NA	0.976143,NA	-0.0246767,NA	0.0129561,NA	1.24544,NA	0.00099578	0.00200172
2	rs74704541	89479632	A,NA	G,NA	0.984095,NA	0.0301007,NA	0.0158037,NA	1.24547,NA	0.000960178	0.00192936
2	rs77900004	89696778	NA,G	NA,T	NA,0.940476	NA,-0.0298523	NA,0.0180669	NA,1.0067	0.00095979	0.00192716
2	rs140037548	89597822	C,NA	T,NA	0.967197,NA	-0.0277926,NA	0.0111,NA	1.91061,NA	0.000957662	0.00192373
2	rs2664366	89024840	C,C	T,T	0.309145,0.320437	-0.00965961,-0.0120796	0.00427824,0.00916045	1.6206,0.727505	0.000951015	0.00186426
2	rs17645105	88945764	G,NA	C,NA	0.988072,NA	0.0403537,NA	0.0182119,NA	1.5734,NA	0.000945567	0.00189517
2	rs6469299	89225635	A,A	G,G	0.980119,0.964286	0.050203,0.0111945	0.0141639,0.0230345	3.40508,0.202749	0.000945009	0.00190357
2	rs192057282	89607663	T,NA	C,NA	0.965209,NA	-0.0233481,NA	0.0107893,NA	1.51621,NA	0.000943115	0.00190362
2	rs76031457	88789245	NA,G	NA,A	NA,0.886905	NA,0.0187984	NA,0.0134972	NA,0.785973	0.000932016	0.00187212
2	rs370883661	88983579	NA,T	NA,C	NA,0.958333	NA,-0.0316409	NA,0.0213919	NA,0.856633	0.000914186	0.00183307
2	rs62525945	89161113	T,NA	C,NA	0.985089,NA	-0.0151437,NA	0.0163138,NA	0.451899,NA	0.00087662	0.00176262
2	rs9297542	89772613	C,C	T,T	0.16501,0.316468	-0.0144743,0.000340524	0.00532652,0.00919092	2.1818,0.013029	0.000855341	0.00172338
2	rs77828588	89172681	NA,T	NA,C	NA,0.959325	NA,-0.0326971	NA,0.0216401	NA,0.883391	0.000855244	0.00171878
2	rs139983427	89499603	G,NA	C,NA	0.966203,NA	-0.0228613,NA	0.0109412,NA	1.43574,NA	0.000839935	0.00169469
2	rs147938497	89299055	NA,T	NA,C	NA,0.954365	NA,0.0227436	NA,0.0204832	NA,0.57374	0.000832476	0.0016718
2	rs28904573	89289011	T,T	C,C	0.975149,0.888889	0.0397665,0.0340813	0.0127009,0.0136019	2.75893,1.9128	0.0008262	0.00166411
2	rs2616498	89045889	T,T	C,C	0.38668,0.332341	-0.00613658,-0.0186989	0.00405994,0.00907473	0.883848,1.40509	0.000817052	0.00160406
2	rs146845832	89595019	T,NA	A,NA	0.964215,NA	-0.0223251,NA	0.0106439,NA	1.44427,NA	0.000806234	0.00162664
2	rs77777898	88836978	C,C	T,T	0.955268,0.771825	-0.0188941,-0.0101375	0.00956466,0.0101861	1.31675,0.495354	0.000799663	0.00159944
2	rs62525817	89551019	G,NA	A,NA	0.949304,NA	0.00857514,NA	0.00901262,NA	0.466773,NA	0.000797054	0.00160345
2	rs76176537	88970260	T,NA	C,NA	0.966203,NA	0.0118479,NA	0.0109412,NA	0.554602,NA	0.00079335	0.0015845
2	rs1353739	89773651	C,C	A,A	0.16501,0.3125	-0.0142625,-0.000392284	0.00532652,0.00922235	2.12992,0.0149908	0.00078793	0.00158755
2	rs141114110	88795297	NA,T	NA,C	NA,0.979167	NA,-0.0441673	NA,0.0299292	NA,0.853816	0.000787091	0.00158068
2	rs144886960	89348461	NA,G	NA,A	NA,0.987103	NA,0.0483718	NA,0.0378862	NA,0.695326	0.000783728	0.00157557
2	rs72660635	89707560	C,NA	T,NA	0.989066,NA	0.0293316,NA	0.0190121,NA	0.910509,NA	0.000777929	0.00156135
2	rs146686152	89615645	NA,C	NA,A	NA,0.985119	NA,-0.0499661	NA,0.0353055	NA,0.804112	0.000774699	0.00155665
2	rs278897	88975898	G,G	A,A	0.842942,0.700397	-0.00916701,-0.0187122	0.00543389,0.00933164	1.0381,1.3474	0.000770605	0.00154155
2	rs141776930	89418217	NA,C	NA,A	NA,0.97619	NA,0.0590464	NA,0.0280389	NA,1.45327	0.000764804	0.00153802
2	rs151260206	89387224	NA,C	NA,T	NA,0.974206	NA,0.0574097	NA,0.0269663	NA,1.47809	0.000764255	0.00153711
2	rs28906393	89104528	A,NA	G,NA	0.992048,NA	0.0387492,NA	0.0222601,NA	1.08763,NA	0.000762721	0.00153401
2	rs78449451	89257666	C,C	G,G	0.93837,0.962302	0.00468578,-0.043358	0.00822159,0.0224433	0.245101,1.27268	0.00075971	0.00153663
2	rs147444118	89772589	C,NA	A,NA	0.99006,NA	0.0257605,NA	0.01993,NA	0.707373,NA	0.000758844	0.00152178
2	rs35911807	89640264	G,NA	A,NA	0.981113,NA	0.0455911,NA	0.0145245,NA	2.77063,NA	0.000755406	0.00152047
2	rs149955867	89504480	T,NA	C,NA	0.967197,NA	-0.026099,NA	0.0111,NA	1.72792,NA	0.000754678	0.00151693
2	rs77505753	88852067	A,A	G,G	0.954274,0.774802	-0.018361,-0.0103321	0.00946506,0.0102335	1.28071,0.504909	0.000752427	0.00150473
2	rs16873992	88852376	G,G	A,A	0.954274,0.772817	-0.018361,-0.0103539	0.00946506,0.0102018	1.28071,0.508431	0.000752301	0.00150443
2	rs2616497	89061284	T,T	G,G	0.855865,0.635913	-0.00449617,-0.0187542	0.00562927,0.00888386	0.372167,1.45881	0.000744646	0.00148264
2	rs12545229	89770094	NA,G	NA,A	NA,0.974206	NA,0.0371042	NA,0.0269663	NA,0.772532	0.000743983	0.00149464
2	rs1817683	89537724	T,NA	G,NA	0.902585,NA	-0.0166693,NA	0.00666778,NA	1.90586,NA	0.000740764	0.00149401
2	rs141443331	89553172	NA,T	NA,C	NA,0.987103	NA,-0.0358748	NA,0.0378862	NA,0.463841	0.000738205	0.00148319
2	rs138647342	89595901	A,NA	G,NA	0.950298,NA	0.00834139,NA	0.00909753,NA	0.44466,NA	0.000733592	0.00147606
2	rs145228392	89429665	NA,G	NA,A	NA,0.97619	NA,0.057972	NA,0.0280389	NA,1.4125	0.000731368	0.00147076
2	rs75207127	88963340	C,NA	G,NA	0.958251,NA	0.0108685,NA	0.00988495,NA	0.566151,NA	0.000728453	0.00145433
2	rs16880333	89265364	C,C	T,T	0.964215,0.912698	0.0322329,0.038652	0.0106439,0.0151436	2.60918,1.97064	0.000727667	0.00146555
2	rs16873999	88852833	T,T	C,C	0.954274,0.77381	-0.0182199,-0.0102669	0.00946506,0.0102176	1.26573,0.501717	0.000725738	0.00145139
2	rs2616499	89042888	T,T	C,C	0.387674,0.332341	-0.00581049,-0.0186989	0.00405803,0.00907473	0.817623,1.40509	0.000725231	0.00142507
2	rs117513581	89771080	A,NA	G,NA	0.978131,NA	0.0167643,NA	0.0135185,NA	0.667688,NA	0.000722443	0.00145016
2	rs16873891	88843821	T,T	G,G	0.954274,0.774802	-0.0181744,-0.0101846	0.00946506,0.0102335	1.26091,0.495354	0.000714626	0.00142924
2	rs146009166	88801525	NA,A	NA,T	NA,0.979167	NA,0.0357672	NA,0.0299292	NA,0.634393	0.000714159	0.00143421
2	rs10097739	89531103	G,G	A,A	0.807157,0.998016	-0.00839375,-0.22931	0.00501139,0.0960615	1.02712,1.77004	0.000712978	0.001434
2	rs16874037	88856991	A,A	G,G	0.954274,0.787698	-0.0177962,-0.0111531	0.00946506,0.0104531	1.22127,0.543651	0.000708331	0.00141619
2	rs28859699	88864263	T,NA	C,NA	0.954274,NA	0.0158663,NA	0.00946506,NA	1.02836,NA	0.000707866	0.00141958
2	rs16874025	88855301	A,A	G,G	0.954274,0.774802	-0.0183155,-0.00958678	0.00946506,0.0102335	1.27587,0.457347	0.000706755	0.00141362
2	rs79945187	89615504	C,NA	A,NA	0.981113,NA	-0.0287782,NA	0.0145245,NA	1.32284,NA	0.0007061	0.00141953
2	rs79771784	89082687	T,NA	C,NA	0.977137,NA	-0.0256456,NA	0.0132281,NA	1.27955,NA	0.000705419	0.00141017
2	rs76014448	89130456	G,NA	A,NA	0.985089,NA	-0.0126011,NA	0.0163138,NA	0.356678,NA	0.000705368	0.00141722
2	rs28986479	89313560	NA,C	NA,A	NA,0.947421	NA,-0.0257084	NA,0.0191524	NA,0.745944	0.000697221	0.00140121
2	rs57528431	89582207	NA,A	NA,G	NA,0.956349	NA,0.0217743	NA,0.0209218	NA,0.525793	0.000685466	0.00137664
2	rs77187517	89531215	G,NA	A,NA	0.966203,NA	-0.0253325,NA	0.0109412,NA	1.68624,NA	0.000684109	0.00137503
2	rs74841912	88917868	NA,C	NA,T	NA,0.975198	NA,-0.0343724	NA,0.0274863	NA,0.675498	0.000680447	0.00136764
2	rs113239790	89449154	A,NA	G,NA	0.968191,NA	-0.0257444,NA	0.0112664,NA	1.65153,NA	0.000679401	0.00136559
2	rs73692227	89331430	G,G	A,A	0.975149,0.888889	0.0390737,0.0329884	0.0127009,0.0136019	2.67887,1.8154	0.000679372	0.00136822
2	rs2664369	89049531	T,T	G,G	0.387674,0.333333	-0.00535034,-0.0191384	0.00405803,0.00906796	0.727345,1.45828	0.000676591	0.00133073
2	rs117600321	88817952	NA,A	NA,T	NA,0.939484	NA,0.0212882	NA,0.0179277	NA,0.628837	0.000674948	0.00135771
2	rs28904598	89260641	C,C	T,T	0.964215,0.912698	0.0322747,0.0377837	0.0106439,0.0151436	2.61483,1.89982	0.000672096	0.00135358
2	rs117674711	89046318	A,NA	G,NA	0.966203,NA	0.0131231,NA	0.0109412,NA	0.637586,NA	0.000666625	0.00133195
2	rs16873940	88847673	T,T	A,A	0.954274,0.774802	-0.017983,-0.00973218	0.00946506,0.0102335	1.24078,0.466482	0.000664183	0.00132856
2	rs145858142	88863326	NA,T	NA,C	NA,0.982143	NA,0.0380946	NA,0.0322783	NA,0.623563	0.000662635	0.0013326
2	rs16880925	89321267	A,A	T,T	0.975149,0.889881	0.0383792,0.0339345	0.0127009,0.0136555	2.59982,1.88762	0.000662628	0.00133456
2	rs79189059	89559514	C,C	A,A	0.937376,0.919643	0.00796887,-0.0258227	0.0081604,0.0157247	0.483065,0.997605	0.000662413	0.00134104
2	rs182366769	89412572	NA,C	NA,T	NA,0.988095	NA,0.0473057	NA,0.0394133	NA,0.63819	0.000657969	0.00132216
2	rs1477908	89073084	G,G	A,A	0.853877,0.588294	-0.00545609,-0.0163482	0.00559735,0.00868585	0.48191,1.2232	0.000653735	0.00130152
2	rs117881573	89069294	T,NA	C,NA	0.966203,NA	0.0129659,NA	0.0109412,NA	0.627096,NA	0.000651991	0.00130278
2	rs16880226	89258247	C,C	T,T	0.964215,0.912698	0.0319311,0.0379621	0.0106439,0.0151436	2.5686,1.91427	0.000650819	0.00131073
2	rs117393491	89415608	NA,G	NA,T	NA,0.97619	NA,0.0549478	NA,0.0280389	NA,1.30076	0.000649506	0.00130608
2	rs62524612	88871025	C,NA	T,NA	0.94831,NA	-0.0161113,NA	0.00893021,NA	1.14746,NA	0.00064933	0.00129814
2	rs16878005	89106439	NA,G	NA,A	NA,0.87004	NA,0.01333	NA,0.0127124	NA,0.531104	0.000646796	0.00129992
2	rs117375328	88793311	NA,T	NA,C	NA,0.979167	NA,-0.0303699	NA,0.0299292	NA,0.508305	0.000644545	0.00129546
2	rs148438468	89451579	G,NA	A,NA	0.984095,NA	0.0492116,NA	0.0158037,NA	2.73373,NA	0.000643779	0.00129111
2	rs16880322	89264537	T,T	C,C	0.964215,0.912698	0.0315461,0.0383974	0.0106439,0.0151436	2.51729,1.94974	0.000643402	0.0012958
2	rs11777424	89230035	C,C	T,T	0.460239,0.583333	-0.0168692,-0.0190102	0.00396686,0.00867062	4.67498,1.54753	0.000640526	0.00131044
2	rs117678736	88983627	G,NA	C,NA	0.741551,NA	-0.00775734,NA	0.00451629,NA	1.06619,NA	0.000638156	0.00126121
2	rs76423210	89760765	NA,T	NA,C	NA,0.860119	NA,0.0145984	NA,0.0123238	NA,0.626746	0.000637982	0.00128202
2	rs117267693	89765309	T,NA	C,NA	0.978131,NA	0.0156126,NA	0.0135185,NA	0.605321,NA	0.00063253	0.00126979
2	rs17643051	88785881	G,NA	T,NA	0.921471,NA	-0.0162023,NA	0.00734995,NA	1.56073,NA	0.000630057	0.00125831
2	rs146745128	88893280	T,NA	A,NA	0.975149,NA	-0.0239197,NA	0.0127009,NA	1.22433,NA	0.00062858	0.00125708
2	rs28587629	89307402	C,NA	T,NA	0.880716,NA	0.0297528,NA	0.00610001,NA	5.96882,NA	0.000621248	0.00144904
2	rs145441550	89184559	A,NA	G,NA	0.978131,NA	0.0396747,NA	0.0135185,NA	2.47663,NA	0.000620063	0.00124772
2	rs79898914	88832686	T,T	C,C	0.954274,0.77381	-0.017739,-0.00941429	0.00946506,0.0102176	1.21532,0.447511	0.000619421	0.00123921
2	rs77518166	88849554	G,G	C,C	0.954274,0.772817	-0.0175511,-0.0100501	0.00946506,0.0102018	1.19589,0.488706	0.000617662	0.00123553
2	rs77700962	89157660	A,NA	C,NA	0.978131,NA	0.0396324,NA	0.0135185,NA	2.47224,NA	0.000617147	0.00124185
2	rs80293361	89048916	A,NA	C,NA	0.966203,NA	0.0125353,NA	0.0109412,NA	0.598736,NA	0.000614159	0.00122738
2	rs17674240	89773250	T,NA	C,NA	0.94831,NA	-0.0135753,NA	0.00893021,NA	0.891192,NA	0.000612895	0.00123126
2	rs141495291	88791462	A,NA	T,NA	0.987078,NA	0.0342749,NA	0.0175062,NA	1.29891,NA	0.000611731	0.00122924
2	rs116407223	89306560	C,NA	T,NA	0.880716,NA	0.0296682,NA	0.00610001,NA	5.93837,NA	0.000608466	0.00141085
2	rs16875583	88962865	C,C	T,T	0.843936,0.700397	-0.0092372,-0.0170556	0.00544795,0.00933164	1.04588,1.17011	0.000608074	0.00121738
2	rs1568381	89314657	NA,A	NA,T	NA,0.957341	NA,0.0224049	NA,0.0211527	NA,0.538338	0.000606749	0.00121962
2	rs78027751	89125416	T,NA	A,NA	0.983101,NA	0.0173577,NA	0.0153396,NA	0.588682,NA	0.00060476	0.00121438
2	rs113160102	89720587	A,NA	G,NA	0.978131,NA	-0.0260647,NA	0.0135185,NA	1.26885,NA	0.000603436	0.00121368
2	rs73692226	89330686	T,T	C,C	0.975149,0.889881	0.0381936,0.0331182	0.0127009,0.0136555	2.5789,1.8154	0.00059843	0.00120521
2	rs117758893	89382014	G,NA	A,NA	0.974155,NA	0.0370534,NA	0.0124606,NA	2.53124,NA	0.000596268	0.00120077
2	rs78054670	88851566	T,NA	C,NA	0.954274,NA	0.0147561,NA	0.00946506,NA	0.924477,NA	0.000591441	0.00118631
2	rs76379693	88956505	NA,T	NA,G	NA,0.962302	NA,-0.0265852	NA,0.0224433	NA,0.626728	0.00059115	0.00118825
2	rs77014603	89453388	NA,T	NA,C	NA,0.978175	NA,-0.0300971	NA,0.0292559	NA,0.517705	0.000587904	0.00118047
2	rs76034445	89388604	C,NA	G,NA	0.974155,NA	0.0369271,NA	0.0124606,NA	2.51691,NA	0.000587413	0.00118292
2	rs76684654	88834794	T,T	C,C	0.954274,0.771825	-0.017409,-0.00968562	0.00946506,0.0101861	1.1813,0.466388	0.000586828	0.00117402
2	rs76884538	89652745	G,NA	A,NA	0.980119,NA	-0.0253739,NA	0.0141639,NA	1.13536,NA	0.00058176	0.00116974
2	rs78317214	88849587	T,NA	C,NA	0.954274,NA	0.014645,NA	0.00946506,NA	0.914361,NA	0.000581326	0.00116605
2	rs143146788	89722965	NA,T	NA,C	NA,0.972222	NA,0.0427636	NA,0.0260119	NA,0.999239	0.000581048	0.00116736
2	rs75955030	89203470	T,NA	A,NA	0.974155,NA	0.0360352,NA	0.0124606,NA	2.41695,NA	0.00058103	0.00116959
2	rs142654061	89184577	T,NA	A,NA	0.977137,NA	0.0394226,NA	0.0132281,NA	2.54054,NA	0.000580722	0.00116902
2	rs79660877	88958851	NA,T	NA,C	NA,0.953373	NA,-0.0212712	NA,0.0202746	NA,0.531494	0.0005776	0.00115876
2	rs138287577	88924419	NA,G	NA,A	NA,0.981151	NA,0.0333034	NA,0.0314332	NA,0.53854	0.000577278	0.00116085
2	rs11784463	88952582	A,A	T,T	0.843936,0.702381	-0.00931823,-0.0168889	0.00544795,0.00934946	1.05953,1.14963	0.000572797	0.00114717
2	rs28991899	89068758	NA,A	NA,G	NA,0.934524	NA,-0.0145943	NA,0.0172809	NA,0.399712	0.000572427	0.00115234
2	rs62525846	89719095	T,NA	A,NA	0.95328,NA	0.00843223,NA	0.0093687,NA	0.434037,NA	0.000571969	0.00115036
2	rs55718527	88831567	T,T	A,A	0.954274,0.772817	-0.0174634,-0.00909382	0.00946506,0.0102018	1.18687,0.42862	0.000571605	0.00114372
2	rs139526975	89359761	NA,C	NA,G	NA,0.980159	NA,0.0473083	NA,0.0306528	NA,0.911001	0.000569572	0.00114462
2	rs76920899	89035393	NA,G	NA,A	NA,0.935516	NA,-0.0143747	NA,0.0174041	NA,0.388446	0.000565548	0.00113841
2	rs79852500	89463632	T,NA	C,NA	0.970179,NA	0.0139562,NA	0.0116239,NA	0.638484,NA	0.000564395	0.00113125
2	rs117022902	89421045	NA,G	NA,A	NA,0.959325	NA,0.0213829	NA,0.0216401	NA,0.49067	0.000562266	0.00112947
2	rs2342	88982312	A,NA	T,NA	0.740557,NA	-0.00733537,NA	0.00451065,NA	0.983384,NA	0.000560094	0.00110799
2	rs2616503	89008059	C,C	T,T	0.836978,0.561508	-0.00246144,-0.018062	0.00535253,0.00861478	0.190028,1.44338	0.000560017	0.00111652
2	rs10088601	88830565	T,NA	C,NA	0.954274,NA	0.0143993,NA	0.00946506,NA	0.892176,NA	0.000559838	0.00112299
2	rs11984451	89251316	C,C	T,T	0.964215,0.910714	0.0302498,0.038139	0.0106439,0.0149907	2.3484,1.96045	0.000558051	0.00112381
2	rs139975300	89511805	NA,A	NA,G	NA,0.975198	NA,0.0503649	NA,0.0274863	NA,1.17459	0.000557979	0.00112203
2	rs74393584	89202358	C,C	A,A	0.843936,0.947421	-0.00743309,-0.0413804	0.00544795,0.0191524	0.763343,1.51247	0.000556709	0.00111944
2	rs143897676	89215149	NA,T	NA,C	NA,0.977182	NA,0.0277215	NA,0.0286274	NA,0.47773	0.000556492	0.00111778
2	rs117876349	88831390	T,T	A,A	0.954274,0.77381	-0.0173676,-0.00905848	0.00946506,0.0102176	1.17706,0.4256	0.00055474	0.00111005
2	rs10091380	88932269	A,A	T,T	0.845924,0.705357	-0.00956025,-0.0167458	0.00547654,0.00937671	1.09222,1.13008	0.000554223	0.00111038
2	rs117384310	88984206	A,NA	G,NA	0.967197,NA	0.0122019,NA	0.0111,NA	0.565988,NA	0.000554031	0.00110746
2	rs28906386	89105929	NA,G	NA,A	NA,0.954365	NA,-0.0205159	NA,0.0204832	NA,0.499576	0.000552415	0.00110989
2	rs72675113	89021223	G,G	A,A	0.700795,0.996032	-0.0105439,-0.0102012	0.00431777,0.0679934	1.83544,0.0551527	0.000551077	0.00108078
2	rs17669974	89433000	G,NA	A,NA	0.973161,NA	-0.0220928,NA	0.0122339,NA	1.14912,NA	0.000550893	0.00110898
2	rs28723486	88845255	T,NA	C,NA	0.954274,NA	0.014265,NA	0.00946506,NA	0.880154,NA	0.00054858	0.00110043
2	rs146018423	89688178	NA,T	NA,G	NA,0.968254	NA,0.039854	NA,0.0243817	NA,0.990823	0.000547086	0.00109907
2	rs73694207	88957104	C,NA	T,NA	0.952286,NA	0.0150661,NA	0.00927543,NA	0.981672,NA	0.000542608	0.00109453
2	rs116941580	89378750	T,NA	C,NA	0.968191,NA	-0.0187208,NA	0.0112664,NA	1.01511,NA	0.000541298	0.00108995
2	rs28904593	89262825	C,NA	A,NA	0.952286,NA	0.0328152,NA	0.00927543,NA	3.39429,NA	0.000540369	0.00108793
2	rs62525847	89721347	T,NA	A,NA	0.991054,NA	0.0231039,NA	0.0209976,NA	0.566719,NA	0.00053924	0.00108205
2	rs145710460	89346252	NA,G	NA,A	NA,0.987103	NA,0.0363791	NA,0.0378862	NA,0.472442	0.000539132	0.00108355
2	rs149958073	89355995	NA,G	NA,A	NA,0.988095	NA,0.03786	NA,0.0394133	NA,0.472681	0.000536346	0.00107798
2	rs117360326	89302185	A,NA	C,NA	0.983101,NA	0.0426372,NA	0.0153396,NA	2.26412,NA	0.000535003	0.00107677
2	rs76671575	88828276	G,G	T,T	0.954274,0.771825	-0.0169778,-0.0096364	0.00946506,0.0101861	1.13754,0.463273	0.000534935	0.0010703
2	rs59255907	89565964	T,T	C,C	0.937376,0.925595	0.00820781,-0.0235526	0.0081604,0.0162889	0.50237,0.829159	0.000533566	0.00108022
2	rs62524617	88935931	T,T	C,C	0.84493,0.706349	-0.00959656,-0.0165146	0.00546217,0.00938594	1.10274,1.10517	0.000533307	0.00106859
2	rs143490111	89396728	NA,C	NA,T	NA,0.987103	NA,0.036521	NA,0.0378862	NA,0.474873	0.000530796	0.0010667
2	rs117167174	89447394	G,NA	A,NA	0.971173,NA	-0.0219924,NA	0.0118166,NA	1.20257,NA	0.000529501	0.00106732
2	rs7003732	88954579	T,NA	G,NA	0.952286,NA	0.0148838,NA	0.00927543,NA	0.96428,NA	0.000527795	0.0010646
2	rs78360617	88947310	C,NA	T,NA	0.751491,NA	-0.00732085,NA	0.00457516,NA	0.960309,NA	0.00052754	0.00104455
2	rs1477909	89073043	G,G	T,T	0.853877,0.588294	-0.00455555,-0.0162019	0.00559735,0.00868585	0.381203,1.20665	0.000527498	0.00105051
2	rs77189162	89200764	G,NA	A,NA	0.977137,NA	0.0382326,NA	0.0132281,NA	2.41463,NA	0.000526917	0.00106078
2	rs17718032	88963962	T,NA	A,NA	0.746521,NA	-0.00731754,NA	0.00454514,NA	0.968978,NA	0.00052679	0.00104301
2	rs278894	88986749	T,T	G,G	0.922465,0.710317	-0.00168206,-0.0211514	0.00739292,0.00942357	0.0861771,1.60557	0.000525175	0.00104555
2	rs7843790	88911264	C,NA	T,NA	0.950298,NA	0.0148764,NA	0.00909753,NA	0.991385,NA	0.000522401	0.00105361
2	rs140381676	89757962	NA,T	NA,C	NA,0.962302	NA,0.0178362	NA,0.0224433	NA,0.369801	0.000522215	0.00104953
2	rs143184120	89128451	NA,C	NA,T	NA,0.984127	NA,0.0321947	NA,0.0342017	NA,0.460243	0.000520877	0.00104694
2	rs77841603	89580261	T,NA	C,NA	0.976143,NA	-0.0242942,NA	0.0129561,NA	1.21626,NA	0.000518553	0.00104302
2	rs77518950	88948282	NA,T	NA,C	NA,0.980159	NA,-0.0232331	NA,0.0306528	NA,0.348253	0.000518543	0.00104226
2	rs278895	88984932	T,T	C,C	0.920477,0.709325	-0.00218257,-0.0208804	0.0073078,0.00941405	0.116227,1.57586	0.000517782	0.00103086
2	rs78893066	89695777	NA,C	NA,T	NA,0.968254	NA,0.0382645	NA,0.0243817	NA,0.933464	0.00051717	0.00103899
2	rs117239578	89764001	A,NA	G,NA	0.984095,NA	0.0184565,NA	0.0158037,NA	0.614636,NA	0.000516343	0.0010345
2	rs80168438	88931121	T,NA	G,NA	0.77336,NA	-0.00781099,NA	0.00472259,NA	1.00818,NA	0.000514958	0.00102101
2	rs146063752	89004181	NA,A	NA,G	NA,0.992063	NA,-0.0365689	NA,0.0481747	NA,0.348917	0.000512444	0.00102872
2	rs144248452	88827712	NA,C	NA,T	NA,0.975198	NA,0.0252438	NA,0.0274863	NA,0.44563	0.000511752	0.00102735
2	rs11781084	88988299	G,G	C,C	0.87674,0.767857	0.0104713,0.00780557	0.00601441,0.0101248	1.0879,0.355814	0.000510344	0.00102225
2	rs80088243	88815178	T,NA	C,NA	0.956262,NA	0.0104795,NA	0.00966771,NA	0.555362,NA	0.000508859	0.00101768
2	rs62525787	89460308	G,NA	T,NA	0.949304,NA	0.00530598,NA	0.00901262,NA	0.254891,NA	0.000508244	0.00102226
2	rs138585523	89418826	T,NA	C,NA	0.983101,NA	-0.022241,NA	0.0153396,NA	0.83243,NA	0.000506088	0.00101917
2	rs77440407	88917707	T,NA	C,NA	0.949304,NA	-0.0149767,NA	0.00901262,NA	1.01519,NA	0.000504277	0.00100875
2	rs149585441	88948890	NA,A	NA,G	NA,0.974206	NA,0.024633	NA,0.0269663	NA,0.442501	0.000503902	0.00101137
2	rs79462834	89205565	G,NA	A,NA	0.987078,NA	0.0466706,NA	0.0175062,NA	2.11481,NA	0.000503782	0.00101375
2	rs74518724	89075534	NA,A	NA,C	NA,0.975198	NA,0.0253436	NA,0.0274863	NA,0.447934	0.000503473	0.00101052
2	rs151303314	88932249	NA,G	NA,A	NA,0.980159	NA,-0.0221026	NA,0.0306528	NA,0.327098	0.000503109	0.00101123
2	rs144372092	88871393	C,NA	T,NA	0.976143,NA	-0.0219983,NA	0.0129561,NA	1.04805,NA	0.000502707	0.00100616
2	rs278888	88990773	A,A	G,G	0.922465,0.710317	-0.0019088,-0.0208534	0.00739292,0.00942357	0.0989459,1.57017	0.000501958	0.000999385
2	rs1995727	88827729	A,A	G,G	0.954274,0.771825	-0.0166931,-0.00953302	0.00946506,0.0101861	1.10908,0.456759	0.000501385	0.00100325
2	rs7001079	89212034	G,G	C,C	0.803181,0.454365	0.00730334,0.0183481	0.00497278,0.00858518	0.847944,1.48701	0.00050059	0.00100999
2	rs150735201	88802557	C,NA	T,NA	0.956262,NA	0.0103543,NA	0.00966771,NA	0.546439,NA	0.000499941	0.000999891
2	rs12544601	89204779	NA,A	NA,G	NA,0.9375	NA,0.0150513	NA,0.0176595	NA,0.404456	0.000499656	0.00100376
2	rs28907632	89131623	NA,C	NA,G	NA,0.983135	NA,0.0404582	NA,0.0331973	NA,0.651793	0.000498621	0.0010016
2	rs7845305	89604287	C,C	G,G	0.754473,0.842262	0.025176,0.0157514	0.00459376,0.0117277	7.37244,0.746564	0.000497552	0.00313896
2	rs2616479	88993658	T,NA	C,NA	0.975149,NA	0.024395,NA	0.0127009,NA	1.2615,NA	0.000492567	0.000986035
2	rs13261974	89220059	A,A	G,G	0.803181,0.457341	0.00694375,0.0186796	0.00497278,0.00858064	0.788856,1.5304	0.000491064	0.000990693
2	rs73281949	88980290	T,NA	A,NA	0.966203,NA	0.017207,NA	0.0109412,NA	0.936313,NA	0.000490738	0.000987504
2	rs148409892	89494570	NA,C	NA,T	NA,0.975198	NA,0.0459479	NA,0.0274863	NA,1.02415	0.000487589	0.000980379
2	rs117804545	88961156	NA,G	NA,A	NA,0.984127	NA,-0.0299979	NA,0.0342017	NA,0.419715	0.00048629	0.000976651
2	rs186378886	89174132	NA,T	NA,C	NA,0.978175	NA,0.0199878	NA,0.0292559	NA,0.305853	0.00048365	0.000971717
2	rs62525812	89497175	T,NA	C,NA	0.949304,NA	0.00551964,NA	0.00901262,NA	0.267405,NA	0.000482462	0.000970347
2	rs62525826	89617434	A,NA	G,NA	0.993042,NA	0.0249443,NA	0.0237851,NA	0.531209,NA	0.000481822	0.000967676
2	rs72675105	88990392	A,A	T,T	0.874751,0.718254	0.0100759,0.00778128	0.00597324,0.00950244	1.03794,0.384198	0.00047957	0.000960549
2	rs182582035	88851422	NA,C	NA,T	NA,0.983135	NA,0.0286985	NA,0.0331973	NA,0.411928	0.000479557	0.000964107
2	rs12547419	89692915	NA,C	NA,T	NA,0.690476	NA,-0.0104675	NA,0.00924659	NA,0.589026	0.000478832	0.000961378
2	rs139463877	89298828	A,A	G,G	0.983101,0.967262	0.0521477,0.00981964	0.0153396,0.0240217	3.1707,0.16577	0.000478067	0.000962961
2	rs62524468	89193805	G,NA	T,NA	0.984095,NA	0.0146989,NA	0.0158037,NA	0.453056,NA	0.0004774	0.000959378
2	rs28986508	89295740	NA,C	NA,T	NA,0.960318	NA,0.0164946	NA,0.0218976	NA,0.345543	0.000476483	0.000956946
2	rs58092272	88941642	C,NA	T,NA	0.952286,NA	0.0141868,NA	0.00927543,NA	0.899143,NA	0.000476467	0.000960893
2	rs140124109	89358941	C,NA	G,NA	0.985089,NA	-0.0231222,NA	0.0163138,NA	0.80581,NA	0.000476429	0.000959358
2	rs4406449	89208113	C,C	T,T	0.845924,0.946429	-0.00747209,-0.0391118	0.00547654,0.0189842	0.763343,1.40476	0.000475472	0.000955968
2	rs117411160	89179386	G,NA	A,NA	0.916501,NA	-0.0115948,NA	0.00714714,NA	0.979886,NA	0.000474292	0.000951927
2	rs73281945	88979837	G,NA	A,NA	0.965209,NA	0.017085,NA	0.0107893,NA	0.945748,NA	0.000473116	0.000951964
2	rs13258253	89236958	G,NA	A,NA	0.969185,NA	0.0292126,NA	0.0114407,NA	1.97191,NA	0.000472661	0.000952314
2	rs74478881	89717633	NA,C	NA,G	NA,0.970238	NA,0.0359904	NA,0.0251555	NA,0.816697	0.000472623	0.000949548
2	rs28906671	89114650	T,NA	G,NA	0.975149,NA	0.0273255,NA	0.0127009,NA	1.50253,NA	0.000471532	0.000948396
2	rs145113990	89482758	NA,G	NA,A	NA,0.975198	NA,0.044683	NA,0.0274863	NA,0.982862	0.000471143	0.000947281
2	rs140557438	89235404	NA,T	NA,C	NA,0.97123	NA,0.0249458	NA,0.0255725	NA,0.482388	0.00047114	0.000946891
2	rs10088014	88830086	T,NA	C,NA	0.980119,NA	0.021163,NA	0.0141639,NA	0.869223,NA	0.000469687	0.000942008
2	rs78377224	88970916	T,NA	C,NA	0.741551,NA	-0.00688642,NA	0.00451629,NA	0.895138,NA	0.000469533	0.000930213
2	rs75630825	89761032	C,NA	T,NA	0.957256,NA	-0.0147533,NA	0.00977441,NA	0.882064,NA	0.000469289	0.000942776
2	rs116972207	89303276	A,A	G,G	0.983101,0.967262	0.0520005,0.00984027	0.0153396,0.0240217	3.15548,0.166171	0.000468928	0.000944545
2	rs62525851	89757916	C,C	T,T	0.798211,0.998016	-0.00783979,-0.209595	0.00492643,0.0960615	0.952627,1.53583	0.000468847	0.000942955
2	rs79277052	88823449	C,C	T,T	0.954274,0.771825	-0.0163263,-0.00953527	0.00946506,0.0101861	1.07291,0.456901	0.000467373	0.00093529
2	rs117049876	89160478	NA,G	NA,T	NA,0.948413	NA,0.021008	NA,0.0193256	NA,0.557501	0.000466521	0.000937538
2	rs187990601	89172495	NA,T	NA,C	NA,0.97123	NA,0.0194151	NA,0.0255725	NA,0.348991	0.000464404	0.000933134
2	rs75552369	89513273	A,A	G,G	0.942346,0.930556	0.00347882,-0.0304268	0.00848241,0.0168156	0.166396,1.15253	0.000464353	0.000938809
2	rs59183651	88972250	T,NA	G,NA	0.966203,NA	0.0167227,NA	0.0109412,NA	0.898218,NA	0.000462786	0.000931224
2	rs143197442	89593293	T,NA	C,NA	0.961233,NA	0.03563,NA	0.0102422,NA	3.29779,NA	0.000462585	0.000930652
2	rs12677541	89338018	NA,G	NA,A	NA,0.986111	NA,0.0260906	NA,0.0365264	NA,0.323266	0.000459836	0.000923796
2	rs113216168	89023595	A,A	C,C	0.878728,0.729167	0.010274,0.00379814	0.00605664,0.0096192	1.04659,0.159296	0.000458588	0.000918502
2	rs1915019	89283689	G,G	A,A	0.259443,0.125	-0.0262807,-0.0311204	0.00451065,0.0129254	8.24683,1.79442	0.000457532	0.0559998
2	rs117932822	88976789	NA,A	NA,G	NA,0.952381	NA,-0.016671	NA,0.0200728	NA,0.391217	0.000457478	0.000918479
2	rs2616485	89001891	T,T	C,C	0.920477,0.710317	-0.00208809,-0.0203001	0.0073078,0.00942357	0.110652,1.50549	0.000457092	0.000910243
2	rs73694216	88979810	C,NA	T,NA	0.965209,NA	0.0168005,NA	0.0107893,NA	0.922862,NA	0.00045709	0.000919699
2	rs117695582	89761757	T,NA	A,NA	0.958251,NA	-0.0151018,NA	0.00988495,NA	0.897656,NA	0.000456747	0.000917497
2	rs4960947	88914760	C,C	T,T	0.837972,0.701389	-0.00927454,-0.0157818	0.00536574,0.00934051	1.07622,1.04046	0.000456373	0.000914582
2	rs140941549	89299887	NA,G	NA,A	NA,0.986111	NA,0.0403162	NA,0.0365264	NA,0.56912	0.000454523	0.000913349
2	rs117061314	88952778	C,NA	A,NA	0.99006,NA	0.0334035,NA	0.01993,NA	1.02812,NA	0.000453997	0.000912168
2	rs28907868	89340937	C,NA	G,NA	0.955268,NA	0.00616589,NA	0.00956466,NA	0.284705,NA	0.000452897	0.000911302
2	rs17717954	88960267	G,NA	T,NA	0.747515,NA	-0.0068252,NA	0.00455105,NA	0.873893,NA	0.000452312	0.000896623
2	rs183346584	89374095	NA,A	NA,G	NA,0.981151	NA,0.039223	NA,0.0314332	NA,0.673466	0.000451426	0.000907132
2	rs118013371	89761539	G,NA	A,NA	0.958251,NA	-0.0150088,NA	0.00988495,NA	0.889655,NA	0.000451242	0.000906442
2	rs118128188	89761969	T,NA	C,NA	0.958251,NA	-0.0149881,NA	0.00988495,NA	0.887881,NA	0.000450032	0.000904012
2	rs116903533	89761408	T,NA	C,NA	0.958251,NA	-0.0149645,NA	0.00988495,NA	0.885856,NA	0.000448657	0.00090125
2	rs146950405	89761383	G,NA	T,NA	0.958251,NA	-0.0149645,NA	0.00988495,NA	0.885856,NA	0.000448657	0.00090125
2	rs78206820	89464327	NA,A	NA,T	NA,0.972222	NA,-0.0211252	NA,0.0260119	NA,0.380162	0.000447376	0.000899013
2	rs183438133	89757809	T,NA	C,NA	0.958251,NA	-0.0149396,NA	0.00988495,NA	0.883726,NA	0.000447215	0.000898356
2	rs148265449	89378328	NA,A	NA,G	NA,0.982143	NA,-0.0150403	NA,0.0322783	NA,0.192975	0.000447017	0.000898095
2	rs79611180	89391310	G,NA	T,NA	0.962227,NA	0.00781102,NA	0.0103707,NA	0.345496,NA	0.000446985	0.0008995
2	rs17717701	88936637	A,NA	T,NA	0.77336,NA	-0.0073108,NA	0.00472259,NA	0.915028,NA	0.000446904	0.000886928
2	rs11989278	88930612	C,NA	T,NA	0.951292,NA	0.0138891,NA	0.00918509,NA	0.884391,NA	0.000446399	0.000900087
2	rs117877465	88840665	T,NA	C,NA	0.988072,NA	-0.0247245,NA	0.0182119,NA	0.757985,NA	0.00044637	0.00089605
2	rs117686673	89348566	A,NA	G,NA	0.976143,NA	-0.0200192,NA	0.0129561,NA	0.912539,NA	0.000445624	0.000897156
2	rs117587111	89138158	NA,T	NA,C	NA,0.983135	NA,0.0239653	NA,0.0331973	NA,0.327577	0.000444956	0.000894355
2	rs4961076	89115041	C,C	T,T	0.912525,0.842262	-0.0120713,0.0215167	0.00699802,0.0117277	1.07296,1.17684	0.000444391	0.000892233
2	rs118111995	89248912	NA,T	NA,A	NA,0.91369	NA,0.00620949	NA,0.0152221	NA,0.165371	0.000443535	0.000891049
2	rs117760793	89761185	T,NA	C,NA	0.958251,NA	-0.0148715,NA	0.00988495,NA	0.877901,NA	0.000443303	0.000890501
2	rs144427421	89208655	NA,G	NA,A	NA,0.984127	NA,-0.0269745	NA,0.0342017	NA,0.366234	0.000442997	0.000889978
2	rs76949954	89743338	NA,G	NA,A	NA,0.80754	NA,0.00485995	NA,0.010843	NA,0.184421	0.000441576	0.000887037
2	rs278887	88992511	T,T	G,G	0.422465,0.295635	-0.00731664,-0.0105332	0.00400272,0.00936756	1.1703,0.583648	0.000440445	0.000864744
2	rs147348614	89758911	C,NA	A,NA	0.957256,NA	-0.0142537,NA	0.00977441,NA	0.839334,NA	0.000439367	0.000882682
2	rs74439052	89386548	NA,T	NA,C	NA,0.94246	NA,0.0325393	NA,0.0183564	NA,1.11754	0.000439236	0.000883152
2	rs80172684	89725375	NA,A	NA,G	NA,0.965278	NA,-0.0179348	NA,0.0233493	NA,0.354162	0.000439234	0.000882305
2	rs7017637	89294399	G,G	A,A	0.250497,0.061508	-0.0195904,0.0293242	0.00456301,0.0177919	4.75442,1.00298	0.00043917	0.000900192
2	rs150403494	89522759	NA,C	NA,T	NA,0.97619	NA,0.0417708	NA,0.0280389	NA,0.865532	0.000438876	0.000882317
2	rs115580893	89362209	A,NA	G,NA	0.977137,NA	0.00969781,NA	0.0132281,NA	0.333966,NA	0.000438549	0.000882685
2	rs186266519	89341857	NA,G	NA,A	NA,0.97619	NA,0.0172674	NA,0.0280389	NA,0.269216	0.000438445	0.000880955
2	rs13254702	89257220	C,NA	T,NA	0.94334,NA	0.00719836,NA	0.00855199,NA	0.397998,NA	0.000438379	0.000881123
2	rs189301990	88857985	NA,T	NA,C	NA,0.983135	NA,-0.0162406	NA,0.0331973	NA,0.204336	0.000437633	0.000879587
2	rs147492644	89040228	NA,C	NA,T	NA,0.983135	NA,0.0215274	NA,0.0331973	NA,0.286776	0.000436073	0.000876571
2	rs140873455	88886815	NA,A	NA,G	NA,0.983135	NA,0.0236806	NA,0.0331973	NA,0.32272	0.000435843	0.000875879
2	rs77636366	89016758	A,NA	G,NA	0.944334,NA	0.00918004,NA	0.00862346,NA	0.541992,NA	0.000435665	0.000874504
2	rs117886040	89760705	A,NA	G,NA	0.958251,NA	-0.0147341,NA	0.00988495,NA	0.866215,NA	0.000435584	0.000874999
2	rs80002102	89284222	G,NA	A,NA	0.986084,NA	0.0434617,NA	0.0168779,NA	1.99905,NA	0.000435377	0.000875798
2	rs184188324	88867751	NA,A	NA,G	NA,0.97123	NA,-0.017353	NA,0.0255725	NA,0.303291	0.000433975	0.000872016
2	rs148252623	88980066	NA,T	NA,G	NA,0.97619	NA,0.0240186	NA,0.0280389	NA,0.407095	0.000433454	0.000870644
2	rs117977464	89336492	NA,G	NA,A	NA,0.941468	NA,0.00956066	NA,0.0182098	NA,0.222165	0.00043337	0.000870803
2	rs138760996	89760660	C,NA	T,NA	0.958251,NA	-0.0146898,NA	0.00988495,NA	0.86246,NA	0.000433139	0.000870091
2	rs34495375	89747678	T,NA	C,NA	0.978131,NA	0.0368728,NA	0.0135185,NA	2.19517,NA	0.000432803	0.000870766
2	rs75598406	89137106	NA,C	NA,T	NA,0.925595	NA,0.011261	NA,0.0162889	NA,0.310371	0.00043129	0.000866369
2	rs117334084	89584435	T,NA	C,NA	0.981113,NA	0.0151552,NA	0.0145245,NA	0.527604,NA	0.000431274	0.000864783
2	rs76908042	88961066	A,NA	T,NA	0.747515,NA	-0.00664584,NA	0.00455105,NA	0.841,NA	0.000430278	0.000853297
2	rs2616484	89000798	G,G	A,A	0.431412,0.299603	-0.00628438,-0.0134444	0.00399204,0.00933164	0.937663,0.824897	0.000428269	0.000842027
2	rs117900927	89343362	NA,A	NA,G	NA,0.940476	NA,0.031023	NA,0.0180669	NA,1.06572	0.000427172	0.000858874
2	rs75820540	89749584	NA,T	NA,G	NA,0.925595	NA,0.0278326	NA,0.0162889	NA,1.05794	0.000425996	0.000856288
2	rs149489596	89757122	T,NA	C,NA	0.976143,NA	0.0115819,NA	0.0129561,NA	0.430205,NA	0.000425924	0.000856588
2	rs182142016	89757693	A,NA	G,NA	0.958251,NA	-0.0145524,NA	0.00988495,NA	0.850863,NA	0.0004257	0.000855151
2	rs62524603	88801702	A,NA	T,NA	0.979125,NA	-0.0179309,NA	0.0138296,NA	0.71045,NA	0.000425358	0.000852879
2	rs77973898	88912494	C,NA	T,NA	0.975149,NA	-0.0203126,NA	0.0127009,NA	0.959591,NA	0.000425172	0.000851086
2	rs77098863	88975019	NA,G	NA,C	NA,0.975198	NA,0.0185444	NA,0.0274863	NA,0.301133	0.000424313	0.000851921
2	rs142815627	89468633	NA,T	NA,C	NA,0.949405	NA,0.00992376	NA,0.019504	NA,0.214039	0.000422972	0.00084998
2	rs1915017	89269492	T,T	A,A	0.259443,0.125	-0.0260981,-0.0304952	0.00451065,0.0129254	8.14187,1.73735	0.000422757	0.0411769
2	rs72673199	88957584	A,A	G,G	0.871769,0.791667	0.0104837,0.00515959	0.00591347,0.0105257	1.11775,0.204815	0.000422483	0.000847114
2	rs117932949	89108598	T,NA	C,NA	0.975149,NA	0.0262282,NA	0.0127009,NA	1.40987,NA	0.000422338	0.000849415
2	rs1915018	89283643	C,C	T,T	0.259443,0.124008	-0.0261416,-0.0308728	0.00451065,0.0129696	8.1668,1.76209	0.000422211	0.0447842
2	rs150253078	89747336	C,NA	T,NA	0.958251,NA	-0.014482,NA	0.00988495,NA	0.844949,NA	0.000421968	0.000847658
2	rs12681162	88957556	T,T	C,C	0.872763,0.792659	0.0103852,0.00511648	0.00593314,0.0105443	1.09661,0.202381	0.000421894	0.000846007
2	rs144359831	89682030	C,NA	T,NA	0.964215,NA	0.00632605,NA	0.0106439,NA	0.257835,NA	0.000421192	0.000847309
2	rs117588973	89722379	C,NA	A,NA	0.958251,NA	-0.0144593,NA	0.00988495,NA	0.843046,NA	0.000420776	0.000845264
2	rs13257117	89212458	G,G	A,A	0.198807,0.545635	-0.00629296,-0.0185943	0.00495399,0.00858518	0.690403,1.51824	0.000419957	0.000847125
2	rs117796336	89593344	A,NA	G,NA	0.970179,NA	0.0113023,NA	0.0116239,NA	0.480325,NA	0.000417773	0.000837996
2	rs72673144	88823119	G,G	C,C	0.863817,0.780754	0.0096241,-0.00345933	0.00576457,0.0103319	1.02222,0.132084	0.000417574	0.000834309
2	rs187733780	89554502	NA,A	NA,C	NA,0.990079	NA,-0.0169881	NA,0.0431319	NA,0.158839	0.000416732	0.000837273
2	rs186905141	89224235	NA,T	NA,C	NA,0.979167	NA,-0.020451	NA,0.0299292	NA,0.305913	0.000416704	0.000837417
2	rs142723000	89680709	A,NA	C,NA	0.979125,NA	0.0137905,NA	0.0138296,NA	0.496643,NA	0.000416642	0.000837631
2	rs142282015	89537977	C,NA	G,NA	0.984095,NA	0.0442142,NA	0.0158037,NA	2.28848,NA	0.000416618	0.000835906
2	rs145361300	88888372	NA,A	NA,T	NA,0.955357	NA,-0.0134914	NA,0.0206987	NA,0.288587	0.000416576	0.000836971
2	rs143617249	89759599	A,NA	T,NA	0.958251,NA	-0.0143706,NA	0.00988495,NA	0.83563,NA	0.000416173	0.00083602
2	rs140473201	89759720	T,NA	C,NA	0.958251,NA	-0.0143706,NA	0.00988495,NA	0.83563,NA	0.000416173	0.00083602
2	rs192364159	89588908	A,NA	G,NA	0.988072,NA	-0.00455521,NA	0.0182119,NA	0.0955593,NA	0.000415872	0.000835496
2	rs7835345	89213356	C,C	G,G	0.198807,0.545635	-0.00629296,-0.0185423	0.00495399,0.00858518	0.690403,1.51162	0.00041565	0.000838432
2	rs148563126	89759141	G,NA	C,NA	0.958251,NA	-0.0143218,NA	0.00988495,NA	0.831563,NA	0.000413675	0.000831005
2	rs139479352	89113322	NA,A	NA,G	NA,0.979167	NA,0.0174886	NA,0.0299292	NA,0.252591	0.0004127	0.000828794
2	rs111286037	89187084	G,NA	A,NA	0.917495,NA	-0.0113094,NA	0.00718617,NA	0.937262,NA	0.000411532	0.000826218
2	rs12677791	89342944	C,C	T,T	0.429423,0.572421	-0.0149784,-0.0221296	0.00399429,0.00864047	3.75233,1.98162	0.000411414	0.000834873
2	rs59316904	88976745	C,C	T,T	0.875746,0.78373	0.00994466,0.00699197	0.0059937,0.010383	1.01288,0.300433	0.000411236	0.000823869
2	rs145027670	89187132	A,NA	G,NA	0.987078,NA	-0.00429416,NA	0.0175062,NA	0.0935418,NA	0.000410683	0.000824857
2	rs2664368	89045674	C,C	T,T	0.803181,0.612103	-0.00103095,-0.0181913	0.00497278,0.00877269	0.0779181,1.41892	0.00041022	0.000817679
2	rs139862233	89783547	NA,A	NA,G	NA,0.954365	NA,-0.0122628	NA,0.0204832	NA,0.260119	0.000410042	0.000823771
2	rs148219063	89200978	NA,A	NA,G	NA,0.977182	NA,0.0233238	NA,0.0286274	NA,0.381719	0.000408079	0.00081976
2	rs191685540	88822660	NA,G	NA,A	NA,0.988095	NA,0.0242882	NA,0.0394133	NA,0.269433	0.000407069	0.000817968
2	rs75704108	89721138	NA,T	NA,G	NA,0.980159	NA,-0.0173514	NA,0.0306528	NA,0.243097	0.000406783	0.000817092
2	rs75461071	89133541	C,NA	T,NA	0.922465,NA	-0.0123058,NA	0.00739292,NA	1.01771,NA	0.000406393	0.0008158
2	rs149098087	89760527	NA,A	NA,C	NA,0.989087	NA,0.0179539	NA,0.0411453	NA,0.178762	0.00040626	0.000816243
2	rs117671912	89449475	NA,A	NA,G	NA,0.973214	NA,0.0139207	NA,0.0264757	NA,0.22255	0.000406245	0.000816356
2	rs2097944	88942481	C,NA	A,NA	0.760437,NA	-0.00672137,NA	0.00463231,NA	0.833312,NA	0.000405518	0.00080476
2	rs76768657	89606340	T,NA	G,NA	0.969185,NA	-0.0215325,NA	0.0114407,NA	1.22312,NA	0.000405348	0.000814512
2	rs73281919	88963037	T,NA	A,NA	0.967197,NA	0.0159388,NA	0.0111,NA	0.820955,NA	0.000405227	0.000815313
2	rs116890141	89720105	T,NA	C,NA	0.958251,NA	-0.0141399,NA	0.00988495,NA	0.81648,NA	0.000404582	0.000812743
2	rs112091101	89475888	A,NA	C,NA	0.975149,NA	-0.0206146,NA	0.0127009,NA	0.980591,NA	0.000404535	0.000813956
2	rs76153661	89393211	A,NA	G,NA	0.969185,NA	-0.0178953,NA	0.0114407,NA	0.928937,NA	0.000403756	0.000813909
2	rs117360798	89705581	NA,C	NA,G	NA,0.900794	NA,0.00532192	NA,0.0142995	NA,0.148887	0.00040341	0.000810742
2	rs7013819	89269522	T,T	C,C	0.923459,0.888889	0.0155613,0.0370161	0.00743677,0.0136019	1.43895,2.18703	0.000402199	0.00081016
2	rs78381988	89620059	NA,G	NA,A	NA,0.821429	NA,0.00319031	NA,0.0111612	NA,0.110697	0.000401996	0.000807499
2	rs3808641	89340251	NA,C	NA,T	NA,0.97123	NA,0.0126122	NA,0.0255725	NA,0.206297	0.000400925	0.000805734
2	rs190208862	89613000	A,NA	G,NA	0.988072,NA	-0.0317319,NA	0.0182119,NA	1.08915,NA	0.000400615	0.000805417
2	rs80290486	89762474	C,NA	T,NA	0.987078,NA	0.0422557,NA	0.0175062,NA	1.80165,NA	0.000400351	0.000805089
2	rs35350026	89680300	C,C	T,T	0.822068,0.871032	0.0264842,0.034966	0.00516962,0.012754	6.52195,2.21365	0.000400118	0.0042568
2	rs73277199	89395808	G,G	A,A	0.966203,0.939484	0.0354904,0.0359661	0.0109412,0.0179277	2.92822,1.34836	0.000399234	0.000804595
2	rs7014988	89636768	G,NA	T,NA	0.961233,NA	-0.0156475,NA	0.0102422,NA	0.897656,NA	0.000398838	0.000801313
2	rs28630437	89298359	G,NA	A,NA	0.856859,NA	0.0279996,NA	0.00564551,NA	6.15102,NA	0.000398637	0.0010961
2	rs111502810	89549901	G,NA	T,NA	0.967197,NA	-0.020088,NA	0.0111,NA	1.15281,NA	0.000398258	0.000801447
2	rs13261169	89225076	T,T	C,C	0.808151,0.964286	0.0247424,-0.0304805	0.00502127,0.0230345	6.07947,0.731067	0.000398109	0.000948076
2	rs7823166	89213302	C,C	T,T	0.198807,0.545635	-0.00620494,-0.0183959	0.00495399,0.00858518	0.67699,1.49304	0.000398058	0.000802912
2	rs2616501	89037718	C,C	A,A	0.801193,0.610119	-0.00103684,-0.0180256	0.00495399,0.00876455	0.0787199,1.40098	0.000397712	0.00079278
2	rs117700766	89760084	C,NA	T,NA	0.958251,NA	-0.0139864,NA	0.00988495,NA	0.803847,NA	0.000397164	0.000797848
2	rs11986810	89305001	T,T	A,A	0.749503,0.875	0.0262251,0.0293769	0.00456301,0.0129254	8.04254,1.63756	0.000396489	0.0280942
2	rs138613665	89460958	NA,C	NA,T	NA,0.982143	NA,-0.00751811	NA,0.0322783	NA,0.0884019	0.000396055	0.000795716
2	rs148718784	89319894	T,NA	C,NA	0.963221,NA	0.00727062,NA	0.0105045,NA	0.310827,NA	0.000395903	0.000796385
2	rs2616500	89041596	G,G	A,A	0.803181,0.609127	-0.0015035,-0.0174729	0.00497278,0.00876055	0.117823,1.33632	0.000395844	0.000789092
2	rs7845436	89641771	A,NA	G,NA	0.960239,NA	-0.0156262,NA	0.0101186,NA	0.911816,NA	0.000395551	0.000794812
2	rs75779108	89714401	G,NA	T,NA	0.958251,NA	-0.0139495,NA	0.00988495,NA	0.800821,NA	0.000395414	0.000794334
2	rs79269030	89713129	G,NA	A,NA	0.958251,NA	-0.0139495,NA	0.00988495,NA	0.800821,NA	0.000395414	0.000794334
2	rs74305793	88917361	NA,T	NA,C	NA,0.939484	NA,0.00874004	NA,0.0179277	NA,0.203501	0.000394893	0.000792702
2	rs117303870	89760064	T,NA	C,NA	0.958251,NA	-0.0139378,NA	0.00988495,NA	0.799866,NA	0.000394864	0.000793229
2	rs28907891	89323908	C,NA	T,NA	0.957256,NA	-0.0156563,NA	0.00977441,NA	0.961746,NA	0.000394534	0.000793745
2	rs7014972	89636944	C,NA	A,NA	0.960239,NA	-0.0155992,NA	0.0101186,NA	0.909524,NA	0.000394307	0.000792312
2	rs117150621	89639406	A,NA	C,NA	0.960239,NA	-0.0155992,NA	0.0101186,NA	0.909524,NA	0.000394307	0.000792312
2	rs36013966	89302448	A,A	G,G	0.749503,0.875	0.0261812,0.0294798	0.00456301,0.0129254	8.01785,1.64661	0.000394243	0.0270874
2	rs278893	88987396	C,C	G,G	0.922465,0.691468	-0.001969,-0.0190537	0.00739292,0.0092548	0.102384,1.40324	0.000393748	0.000784992
2	rs140141560	89641747	C,NA	T,NA	0.960239,NA	-0.0155761,NA	0.0101186,NA	0.907572,NA	0.000393251	0.000790191
2	rs79713877	88967595	C,NA	T,NA	0.967197,NA	0.0156459,NA	0.0111,NA	0.799487,NA	0.000392724	0.00079014
2	rs149718106	89775971	C,NA	T,NA	0.95328,NA	-0.0116112,NA	0.0093687,NA	0.667137,NA	0.000392707	0.000788514
2	rs35617699	89683220	C,C	T,T	0.822068,0.871032	0.0265756,0.0346483	0.00516962,0.012754	6.56274,2.18084	0.000392253	0.00433996
2	rs116937839	89642624	T,NA	G,NA	0.960239,NA	-0.0155539,NA	0.0101186,NA	0.905689,NA	0.000392236	0.000788151
2	rs112054006	88906015	C,NA	T,NA	0.952286,NA	0.0127409,NA	0.00927543,NA	0.770678,NA	0.000392158	0.000790564
2	rs4043663	89275232	A,A	G,G	0.259443,0.126984	-0.0259589,-0.0302575	0.00451065,0.0128386	8.06233,1.73436	0.000391854	0.0344668
2	rs4604490	89783085	G,NA	A,NA	0.954274,NA	-0.0114561,NA	0.00946506,NA	0.645619,NA	0.000391762	0.000786399
2	rs28851522	88805541	T,NA	C,NA	0.986084,NA	0.0208359,NA	0.0168779,NA	0.663516,NA	0.000391152	0.000785003
2	rs278892	88989037	G,G	A,A	0.921471,0.690476	-0.00210013,-0.0188903	0.00734995,0.00924659	0.110652,1.38661	0.000390987	0.000779476
2	rs73281928	88966398	T,NA	A,NA	0.967197,NA	0.0156005,NA	0.0111,NA	0.79618,NA	0.000390844	0.000786353
2	rs1072176	88966926	T,NA	C,NA	0.967197,NA	0.0156005,NA	0.0111,NA	0.79618,NA	0.000390844	0.000786353
2	rs73281931	88967119	T,NA	C,NA	0.967197,NA	0.0156005,NA	0.0111,NA	0.79618,NA	0.000390844	0.000786353
2	rs73281913	88959197	G,NA	T,NA	0.967197,NA	0.0156005,NA	0.0111,NA	0.79618,NA	0.000390844	0.000786353
2	rs148426004	89755420	T,NA	C,NA	0.958251,NA	-0.0138495,NA	0.00988495,NA	0.792649,NA	0.000390738	0.000784944
2	rs117815471	89735359	T,NA	C,NA	0.958251,NA	-0.01384,NA	0.00988495,NA	0.791879,NA	0.000390301	0.000784066
2	rs185731913	89591854	NA,T	NA,G	NA,0.977182	NA,-0.00813504	NA,0.0286274	NA,0.109982	0.000390219	0.000784019
2	rs150576149	89372706	NA,A	NA,G	NA,0.941468	NA,0.0279195	NA,0.0182098	NA,0.902314	0.000389636	0.000783257
2	rs61136465	88824086	T,T	C,C	0.862823,0.77877	0.00950435,-0.00344817	0.00574696,0.0102986	1.00803,0.132084	0.000389444	0.000778378
2	rs7011035	89299708	G,NA	T,NA	0.855865,NA	0.0279191,NA	0.00562927,NA	6.15102,NA	0.000389318	0.00107831
2	rs17729077	89281272	C,C	T,T	0.924453,0.888889	0.015889,0.0366467	0.00748151,0.0136019	1.47251,2.15148	0.000389159	0.000783841
2	rs9693222	89647209	C,NA	T,NA	0.960239,NA	-0.015485,NA	0.0101186,NA	0.899878,NA	0.000389126	0.000781904
2	rs144576684	89646869	A,NA	G,NA	0.960239,NA	-0.015485,NA	0.0101186,NA	0.899878,NA	0.000389126	0.000781904
2	rs116365222	89645778	T,NA	A,NA	0.960239,NA	-0.015485,NA	0.0101186,NA	0.899878,NA	0.000389126	0.000781904
2	rs73281915	88960579	C,NA	T,NA	0.967197,NA	0.01555,NA	0.0111,NA	0.792512,NA	0.000388772	0.000782182
2	rs278885	88994384	G,G	A,A	0.920477,0.690476	-0.00230926,-0.0188416	0.0073078,0.00924659	0.12378,1.3811	0.000388771	0.000775074
2	rs73692228	89337237	T,T	A,A	0.974155,0.974206	0.0393858,-0.0206699	0.0124606,0.0269663	2.80322,0.353232	0.000388448	0.000782472
2	rs77486495	89475352	NA,T	NA,A	NA,0.957341	NA,0.00584286	NA,0.0211527	NA,0.106584	0.000388104	0.000779497
2	rs117799566	89749336	C,NA	T,NA	0.958251,NA	-0.0137909,NA	0.00988495,NA	0.787886,NA	0.000388046	0.000779538
2	rs148817005	89750141	G,NA	T,NA	0.958251,NA	-0.0137909,NA	0.00988495,NA	0.787886,NA	0.000388046	0.000779538
2	rs6986325	89747974	A,NA	C,NA	0.958251,NA	-0.0137909,NA	0.00988495,NA	0.787886,NA	0.000388046	0.000779538
2	rs2616481	88996985	G,G	T,T	0.920477,0.689484	-0.0024659,-0.0187727	0.0073078,0.00923845	0.133246,1.37519	0.00038796	0.000773438
2	rs117437156	89750641	G,NA	T,NA	0.958251,NA	-0.0137759,NA	0.00988495,NA	0.786668,NA	0.000387361	0.000778162
2	rs6988178	89648027	G,NA	C,NA	0.960239,NA	-0.0154349,NA	0.0101186,NA	0.895659,NA	0.000386889	0.000777409
2	rs10955542	89273678	C,C	A,A	0.259443,0.125	-0.0259589,-0.0304621	0.00451065,0.0129254	8.06233,1.73436	0.000386825	0.0343533
2	rs144123681	88990690	NA,T	NA,A	NA,0.969246	NA,-0.0114431	NA,0.0247591	NA,0.191145	0.000386423	0.000776418
2	rs73280265	88899146	A,NA	G,NA	0.959245,NA	0.0135619,NA	0.00999958,NA	0.756911,NA	0.000386164	0.000778698
2	rs12675751	89003632	C,C	T,T	0.875746,0.728175	0.00939264,0.00604431	0.0059937,0.00960817	0.931463,0.276301	0.000386066	0.000773643
2	rs278886	88992790	G,G	A,A	0.922465,0.690476	-0.00214627,-0.0188892	0.00739292,0.00924659	0.112621,1.38649	0.000386054	0.00076967
2	rs117898806	89736293	T,NA	C,NA	0.958251,NA	-0.0137463,NA	0.00988495,NA	0.784263,NA	0.000386015	0.000775459
2	rs117321233	89730403	G,NA	A,NA	0.958251,NA	-0.0137463,NA	0.00988495,NA	0.784263,NA	0.000386015	0.000775459
2	rs278890	88990028	G,G	A,A	0.921471,0.690476	-0.00205261,-0.0188424	0.00734995,0.00924659	0.107884,1.38119	0.000386015	0.000769591
2	rs118028110	89637788	G,NA	T,NA	0.960239,NA	-0.0154134,NA	0.0101186,NA	0.893843,NA	0.000385931	0.000775485
2	rs76268522	89638876	G,NA	T,NA	0.960239,NA	-0.0154134,NA	0.0101186,NA	0.893843,NA	0.000385931	0.000775485
2	rs278891	88989316	C,C	T,T	0.922465,0.691468	-0.00206461,-0.0189071	0.00739292,0.0092548	0.107884,1.38661	0.000385879	0.000769345
2	rs12114767	89778830	C,NA	T,NA	0.954274,NA	-0.0113225,NA	0.00946506,NA	0.635255,NA	0.000385366	0.000773573
2	rs75914373	89270906	NA,T	NA,C	NA,0.979167	NA,0.0133072	NA,0.0299292	NA,0.182703	0.000385216	0.000773954
2	rs72673146	88824872	C,C	T,T	0.862823,0.779762	0.00945918,-0.00361015	0.00574696,0.0103152	1.00098,0.138854	0.000385159	0.000769836
2	rs73281912	88958990	C,NA	A,NA	0.967197,NA	0.0154541,NA	0.0111,NA	0.785566,NA	0.000384888	0.000774362
2	rs76351219	89646351	C,NA	T,NA	0.960239,NA	-0.0153894,NA	0.0101186,NA	0.89183,NA	0.000384874	0.000773361
2	rs73281905	88953019	C,NA	G,NA	0.963221,NA	0.0141492,NA	0.0105045,NA	0.749602,NA	0.000384521	0.000773661
2	rs78433625	89767270	NA,G	NA,C	NA,0.980159	NA,-0.0163086	NA,0.0306528	NA,0.225705	0.000384162	0.000771837
2	rs117149071	89737974	A,NA	C,NA	0.958251,NA	-0.0137017,NA	0.00988495,NA	0.780647,NA	0.000384002	0.000771416
2	rs73694225	89050342	NA,A	NA,C	NA,0.97123	NA,-0.012316	NA,0.0255725	NA,0.200603	0.000383407	0.000770321
2	rs17732888	89498225	C,C	A,A	0.910537,0.998016	-0.00977131,-0.197502	0.00692737,0.0960615	0.800295,1.4003	0.00038318	0.000769762
2	rs117095951	89649643	G,NA	T,NA	0.960239,NA	-0.0153439,NA	0.0101186,NA	0.888009,NA	0.000382877	0.000769348
2	rs193191251	89757868	C,NA	G,NA	0.957256,NA	-0.0131354,NA	0.00977441,NA	0.747158,NA	0.000382624	0.000768716
2	rs142793402	89159359	NA,T	NA,C	NA,0.981151	NA,0.01033	NA,0.0314332	NA,0.129343	0.000382577	0.000768723
2	rs115944459	89772438	G,NA	A,NA	0.951292,NA	-0.0111274,NA	0.00918509,NA	0.646435,NA	0.000382204	0.000767367
2	rs139982667	89729386	A,NA	G,NA	0.958251,NA	-0.0136571,NA	0.00988495,NA	0.777039,NA	0.000382007	0.000767409
2	rs73692218	89311123	T,T	A,A	0.927435,0.889881	0.0156577,0.0370123	0.00762141,0.0136555	1.39866,2.17267	0.000381977	0.000769353
2	rs372137865	89174153	NA,G	NA,T	NA,0.983135	NA,-0.0167203	NA,0.0331973	NA,0.211481	0.000381968	0.000767401
2	rs2222294	89279580	C,NA	T,NA	0.150099,NA	-0.0273561,NA	0.00553562,NA	6.11128,NA	0.000381029	0.0010356
2	rs17719876	89083319	C,NA	T,NA	0.919483,NA	-0.00278133,NA	0.00726648,NA	0.153727,NA	0.000381008	0.000760823
2	rs117075415	89777398	T,NA	C,NA	0.952286,NA	-0.0115381,NA	0.00927543,NA	0.670556,NA	0.000380798	0.000764479
2	rs79666950	89276333	C,C	T,T	0.924453,0.888889	0.0161616,0.0360851	0.00748151,0.0136019	1.51205,2.09802	0.000380783	0.000766962
2	rs61160643	89275960	C,C	T,T	0.924453,0.888889	0.0161616,0.0360851	0.00748151,0.0136019	1.51205,2.09802	0.000380783	0.000766962
2	rs76788719	89647758	T,NA	G,NA	0.960239,NA	-0.0152937,NA	0.0101186,NA	0.883814,NA	0.0003807	0.000764975
2	rs35658486	89279419	G,NA	A,NA	0.856859,NA	0.0277704,NA	0.00564551,NA	6.0606,NA	0.000380666	0.00101611
2	rs16873506	88825473	A,A	T,T	0.916501,0.678571	-0.0133898,-0.00710956	0.00714714,0.00915299	1.21462,0.359213	0.000380561	0.00076298
2	rs73692211	89277490	T,T	C,C	0.924453,0.888889	0.0161185,0.0361341	0.00748151,0.0136019	1.50577,2.10267	0.000380373	0.000766135
2	rs80316505	89772605	G,NA	A,NA	0.951292,NA	-0.0110812,NA	0.00918509,NA	0.64273,NA	0.000379999	0.000762943
2	rs117518531	89727127	A,NA	G,NA	0.958251,NA	-0.013608,NA	0.00988495,NA	0.773077,NA	0.000379832	0.000763043
2	rs140705447	89774659	A,NA	T,NA	0.952286,NA	-0.0114956,NA	0.00927543,NA	0.667137,NA	0.000378807	0.000760484
2	rs116860697	89649943	A,NA	T,NA	0.960239,NA	-0.0152482,NA	0.0101186,NA	0.880007,NA	0.00037874	0.000761037
2	rs73692213	89284727	A,A	G,G	0.924453,0.888889	0.0156549,0.0366958	0.00748151,0.0136019	1.43895,2.15619	0.000378433	0.000762226
2	rs59122715	89276790	G,G	C,C	0.924453,0.888889	0.0161185,0.0360851	0.00748151,0.0136019	1.50577,2.09802	0.000378346	0.000762051
2	rs1477905	88997716	T,T	C,C	0.921471,0.690476	-0.00229016,-0.0187893	0.00734995,0.00924659	0.12185,1.37519	0.000378206	0.000754072
2	rs144373935	89325435	NA,G	NA,C	NA,0.967262	NA,0.00243256	NA,0.0240217	NA,0.0365238	0.000377918	0.000759303
2	rs148252502	89723203	T,NA	C,NA	0.958251,NA	-0.0135633,NA	0.00988495,NA	0.769483,NA	0.000377874	0.00075911
2	rs139813497	88794977	NA,T	NA,C	NA,0.97619	NA,-0.0109829	NA,0.0280389	NA,0.157842	0.00037768	0.00075886
2	rs28907898	89323204	NA,C	NA,T	NA,0.967262	NA,0.0025252	NA,0.0240217	NA,0.0379721	0.000377402	0.000758268
2	rs12114939	89780830	G,NA	T,NA	0.954274,NA	-0.0111457,NA	0.00946506,NA	0.621653,NA	0.000377177	0.000757149
2	rs16880580	89287763	G,NA	A,NA	0.856859,NA	0.0277216,NA	0.00564551,NA	6.04145,NA	0.000376922	0.000998569
2	rs13248408	89285609	T,NA	C,NA	0.856859,NA	0.0277216,NA	0.00564551,NA	6.04145,NA	0.000376922	0.000998569
2	rs115864712	89641236	A,NA	G,NA	0.960239,NA	-0.0152026,NA	0.0101186,NA	0.876208,NA	0.000376797	0.000757133
2	rs117265575	89655083	A,NA	G,NA	0.960239,NA	-0.0152026,NA	0.0101186,NA	0.876208,NA	0.000376797	0.000757133
2	rs56801851	88971289	C,NA	A,NA	0.965209,NA	0.0150879,NA	0.0107893,NA	0.790516,NA	0.000376793	0.000758038
2	rs368579201	89552391	NA,A	NA,G	NA,0.989087	NA,0.0303506	NA,0.0411453	NA,0.336553	0.000376224	0.000755925
2	rs79335930	89470343	NA,G	NA,A	NA,0.973214	NA,0.0283404	NA,0.0264757	NA,0.546033	0.000376212	0.000755941
2	rs117962236	89516832	NA,C	NA,T	NA,0.981151	NA,-0.0108677	NA,0.0314332	NA,0.136951	0.000375365	0.000754082
2	rs187702789	89306025	NA,C	NA,G	NA,0.985119	NA,-0.0084245	NA,0.0353055	NA,0.0907636	0.000375337	0.000754171
2	rs17729255	89286600	T,T	C,C	0.924453,0.888889	0.0155641,0.0367292	0.00748151,0.0136019	1.42604,2.1594	0.000375054	0.000755418
2	rs140410253	89007717	NA,A	NA,C	NA,0.97619	NA,0.014353	NA,0.0280389	NA,0.215579	0.000374971	0.000753288
2	rs117766661	89773652	C,NA	A,NA	0.952286,NA	-0.0114108,NA	0.00927543,NA	0.66032,NA	0.000374878	0.000752603
2	rs78491112	89732984	T,NA	C,NA	0.958251,NA	-0.0134876,NA	0.00988495,NA	0.763408,NA	0.000374595	0.000752524
2	rs79738630	89777981	C,NA	T,NA	0.952286,NA	-0.0113862,NA	0.00927543,NA	0.658348,NA	0.000373751	0.000750343
2	rs71526930	89281625	A,NA	T,NA	0.856859,NA	0.0276777,NA	0.00564551,NA	6.02425,NA	0.000373607	0.000983248
2	rs13257525	89677161	G,G	A,A	0.82008,0.871032	0.0263694,0.0343308	0.00514721,0.012754	6.52195,2.14829	0.000373593	0.00378153
2	rs116953314	89754192	A,NA	G,NA	0.958251,NA	-0.0134561,NA	0.00988495,NA	0.760881,NA	0.000373242	0.000749807
2	rs73281904	88952045	G,NA	T,NA	0.962227,NA	0.0140757,NA	0.0103707,NA	0.757709,NA	0.000372804	0.000750031
2	rs146454133	89661603	A,NA	G,NA	0.960239,NA	-0.0151069,NA	0.0101186,NA	0.868253,NA	0.000372772	0.000749047
2	rs145369314	89658043	C,NA	A,NA	0.960239,NA	-0.0151069,NA	0.0101186,NA	0.868253,NA	0.000372772	0.000749047
2	rs78173287	89653153	C,NA	T,NA	0.960239,NA	-0.0151069,NA	0.0101186,NA	0.868253,NA	0.000372772	0.000749047
2	rs139897231	89656585	G,NA	C,NA	0.960239,NA	-0.0151069,NA	0.0101186,NA	0.868253,NA	0.000372772	0.000749047
2	rs148324811	89775234	T,NA	C,NA	0.952286,NA	-0.0113642,NA	0.00927543,NA	0.656583,NA	0.000372746	0.000748328
2	rs76600686	88857236	A,NA	C,NA	0.707753,NA	-0.00588485,NA	0.00434734,NA	0.754875,NA	0.00037237	0.000741113
2	rs147279658	89088649	NA,C	NA,T	NA,0.973214	NA,-0.0112589	NA,0.0264757	NA,0.173503	0.000372309	0.000748103
2	rs79668160	89433493	A,NA	C,NA	0.959245,NA	0.0331775,NA	0.00999958,NA	3.04239,NA	0.000372134	0.00074874
2	rs184234425	89467259	NA,T	NA,G	NA,0.988095	NA,0.0120902	NA,0.0394133	NA,0.11974	0.000371975	0.000747337
2	rs1023915	88998507	G,G	A,A	0.921471,0.690476	-0.00205261,-0.0187893	0.00734995,0.00924659	0.107884,1.37519	0.000371706	0.00074117
2	rs7817311	89320119	C,C	A,A	0.926441,0.889881	0.0156976,0.0363451	0.0075738,0.0136555	1.41784,2.10916	0.000371563	0.000748282
2	rs76199022	89303251	C,C	T,T	0.927435,0.889881	0.0156147,0.0368082	0.00762141,0.0136555	1.39273,2.15314	0.000371189	0.000747615
2	rs117065541	89473800	NA,C	NA,T	NA,0.947421	NA,0.00219895	NA,0.0191524	NA,0.0416304	0.000371065	0.000745412
2	rs7833834	89283293	A,A	G,G	0.922465,0.888889	0.0158804,0.0364939	0.00739292,0.0136019	1.49881,2.13688	0.000371	0.000747387
2	rs17667732	89300939	A,A	T,T	0.927435,0.889881	0.0156108,0.0368082	0.00762141,0.0136555	1.3922,2.15314	0.000370995	0.000747224
2	rs141256019	89148222	NA,T	NA,C	NA,0.968254	NA,-0.0108666	NA,0.0243817	NA,0.183212	0.000370971	0.000745539
2	rs113521046	89654389	G,NA	T,NA	0.960239,NA	-0.0150613,NA	0.0101186,NA	0.864476,NA	0.000370882	0.00074525
2	rs79811645	89653531	C,NA	A,NA	0.960239,NA	-0.0150613,NA	0.0101186,NA	0.864476,NA	0.000370882	0.00074525
2	rs117139521	89662392	T,NA	C,NA	0.960239,NA	-0.0150613,NA	0.0101186,NA	0.864476,NA	0.000370882	0.00074525
2	rs7018086	89655738	G,NA	A,NA	0.960239,NA	-0.0150613,NA	0.0101186,NA	0.864476,NA	0.000370882	0.00074525
2	rs73692216	89306325	T,T	A,A	0.927435,0.889881	0.0154761,0.0369626	0.00762141,0.0136555	1.37372,2.16791	0.000370592	0.00074641
2	rs373179891	89533709	NA,A	NA,G	NA,0.989087	NA,0.0284038	NA,0.0411453	NA,0.309815	0.000370525	0.000744478
2	rs17667853	89307670	T,T	A,A	0.927435,0.889881	0.0154284,0.0370123	0.00762141,0.0136555	1.36719,2.17267	0.000370274	0.000745771
2	rs34725691	89254045	A,A	T,T	0.285288,0.104167	-0.0230778,-0.0318164	0.00437857,0.0139934	6.8666,1.63854	0.000370185	0.00276649
2	rs117383394	88836962	NA,C	NA,T	NA,0.984127	NA,0.012992	NA,0.0342017	NA,0.152399	0.000370108	0.000743845
2	rs4961088	89347923	NA,A	NA,G	NA,0.014881	NA,-0.0112305	NA,0.0353055	NA,0.1247	0.000370107	0.00074365
2	rs189899635	89758949	NA,A	NA,G	NA,0.969246	NA,0.00512501	NA,0.0247591	NA,0.0777866	0.000370022	0.000743561
2	rs116880446	89485405	NA,G	NA,T	NA,0.97619	NA,0.0146437	NA,0.0280389	NA,0.220774	0.000369977	0.000743407
2	rs10454345	88948674	NA,A	NA,G	NA,0.953373	NA,-0.00772288	NA,0.0202746	NA,0.15288	0.000369732	0.000742877
2	rs11997724	88964359	T,NA	C,NA	0.967197,NA	0.0150606,NA	0.0111,NA	0.757351,NA	0.000369634	0.000743649
2	rs73275292	89365808	G,G	A,A	0.968191,0.941468	0.0367916,0.0376988	0.0112664,0.0182098	2.96167,1.41534	0.000369617	0.000745163
2	rs7822245	89732500	G,NA	T,NA	0.957256,NA	-0.01343,NA	0.00977441,NA	0.770974,NA	0.000369545	0.000742495
2	rs59544142	89298725	T,T	A,A	0.927435,0.889881	0.0157011,0.0366538	0.00762141,0.0136555	1.40466,2.13843	0.000369272	0.000743752
2	rs78103981	89032838	NA,A	NA,G	NA,0.96627	NA,-0.00600592	NA,0.023678	NA,0.0970371	0.000369162	0.000741816
2	rs138281261	89774798	NA,C	NA,G	NA,0.978175	NA,-0.00610807	NA,0.0292559	NA,0.0785114	0.000368974	0.000741403
2	rs115645833	89661141	C,NA	G,NA	0.960239,NA	-0.0150112,NA	0.0101186,NA	0.860329,NA	0.000368822	0.000741111
2	rs17667787	89304277	T,T	G,G	0.927435,0.889881	0.0155669,0.0368082	0.00762141,0.0136555	1.38616,2.15314	0.000368776	0.000742753
2	rs28986490	89305111	G,G	A,A	0.927435,0.889881	0.0155191,0.0368578	0.00762141,0.0136555	1.3796,2.15788	0.000368419	0.000742033
2	rs28904574	89288660	C,C	T,T	0.924453,0.888889	0.0154734,0.0366799	0.00748151,0.0136019	1.41319,2.15467	0.000368339	0.000741885
2	rs17667883	89307761	G,G	A,A	0.927435,0.889881	0.0154284,0.0369626	0.00762141,0.0136555	1.36719,2.16791	0.000368224	0.000741639
2	rs57749754	89307657	G,G	A,A	0.927435,0.889881	0.0154284,0.0369626	0.00762141,0.0136555	1.36719,2.16791	0.000368224	0.000741639
2	rs57279787	89318354	C,C	A,A	0.927435,0.889881	0.0157962,0.0364994	0.00762141,0.0136555	1.41784,2.12377	0.000367904	0.000740996
2	rs12675707	89569548	G,G	C,C	0.94334,0.926587	0.00597438,-0.0250782	0.00855199,0.0163898	0.314433,0.899666	0.000367873	0.000744057
2	rs78439532	89449888	NA,A	NA,C	NA,0.945437	NA,0.0259494	NA,0.0188207	NA,0.77478	0.000367864	0.000739373
2	rs149731560	89657650	G,NA	A,NA	0.960239,NA	-0.0149656,NA	0.0101186,NA	0.856567,NA	0.000366966	0.000737383
2	rs17667749	89303713	A,A	C,C	0.927435,0.889881	0.0155669,0.0367585	0.00762141,0.0136555	1.38616,2.1484	0.000366753	0.000738676
2	rs6469158	89011448	T,T	C,C	0.428429,0.326389	-0.00661126,-0.0130149	0.00399544,0.00911656	1.00884,0.814163	0.000366287	0.000720333
2	rs142932182	89234362	NA,C	NA,T	NA,0.974206	NA,0.00781787	NA,0.0269663	NA,0.112449	0.000366281	0.000735948
2	rs118001163	89605718	T,NA	C,NA	0.976143,NA	-0.0208096,NA	0.0129561,NA	0.965618,NA	0.00036623	0.000736541
2	rs185521646	88834558	NA,A	NA,C	NA,0.989087	NA,0.00653875	NA,0.0411453	NA,0.0586213	0.000366227	0.000735804
2	rs75529309	89319109	C,C	T,T	0.927435,0.889881	0.0157962,0.0364498	0.00762141,0.0136555	1.41784,2.11907	0.000365914	0.000736986
2	rs143327664	89328328	NA,G	NA,A	NA,0.984127	NA,-0.0117999	NA,0.0342017	NA,0.136625	0.00036537	0.000734141
2	rs117571125	89666942	T,NA	G,NA	0.960239,NA	-0.01492,NA	0.0101186,NA	0.852812,NA	0.000365127	0.000733688
2	rs140111023	89666362	T,NA	C,NA	0.960239,NA	-0.01492,NA	0.0101186,NA	0.852812,NA	0.000365127	0.000733688
2	rs151162859	89666181	T,NA	A,NA	0.960239,NA	-0.01492,NA	0.0101186,NA	0.852812,NA	0.000365127	0.000733688
2	rs7816883	89665567	T,NA	C,NA	0.960239,NA	-0.01492,NA	0.0101186,NA	0.852812,NA	0.000365127	0.000733688
2	rs376517682	89697955	C,NA	T,NA	0.960239,NA	-0.01492,NA	0.0101186,NA	0.852812,NA	0.000365127	0.000733688
2	rs150106513	89770575	T,NA	A,NA	0.952286,NA	-0.0111902,NA	0.00927543,NA	0.64273,NA	0.000364986	0.000732762
2	rs117232671	89778608	A,NA	G,NA	0.954274,NA	-0.0108673,NA	0.00946506,NA	0.600484,NA	0.000364883	0.000732491
2	rs143980336	89074940	NA,T	NA,C	NA,0.938492	NA,-0.00194187	NA,0.0177919	NA,0.0394869	0.000364662	0.000733089
2	rs150011268	89429404	NA,G	NA,A	NA,0.947421	NA,0.0254558	NA,0.0191524	NA,0.73563	0.000364568	0.000732724
2	rs142507988	88797295	NA,C	NA,T	NA,0.989087	NA,0.00867386	NA,0.0411453	NA,0.0793368	0.000364548	0.000732579
2	rs2664363	89014455	C,C	T,T	0.919483,0.71131	-0.0022962,-0.0190665	0.00726648,0.00943317	0.12378,1.36394	0.000364547	0.000726325
2	rs117631338	89584290	NA,A	NA,C	NA,0.965278	NA,0.00483687	NA,0.0233493	NA,0.0778506	0.000364527	0.000732545
2	rs111336153	88968856	A,NA	G,NA	0.967197,NA	0.015148,NA	0.0111,NA	0.763583,NA	0.000363893	0.000732084
2	rs77003046	88952948	NA,T	NA,C	NA,0.981151	NA,-0.0106525	NA,0.0314332	NA,0.133896	0.000362968	0.000729297
2	rs78139291	89717965	T,NA	G,NA	0.958251,NA	-0.0132094,NA	0.00988495,NA	0.741253,NA	0.000362957	0.000729152
2	rs76703265	89719862	G,NA	A,NA	0.958251,NA	-0.0132094,NA	0.00988495,NA	0.741253,NA	0.000362957	0.000729152
2	rs148943750	89570108	NA,G	NA,A	NA,0.988095	NA,0.0140467	NA,0.0394133	NA,0.141737	0.00036287	0.000729123
2	rs80247046	89487370	NA,G	NA,A	NA,0.959325	NA,0.00351813	NA,0.0216401	NA,0.060055	0.00036271	0.00072871
2	rs117803838	89522089	NA,A	NA,G	NA,0.970238	NA,0.0046506	NA,0.0251555	NA,0.0688841	0.0003626	0.000728648
2	rs138460083	89408279	A,NA	G,NA	0.982107,NA	0.0130179,NA	0.014915,NA	0.417065,NA	0.000362121	0.000728677
2	rs117312805	89670021	T,NA	G,NA	0.960239,NA	-0.0148243,NA	0.0101186,NA	0.844949,NA	0.000361318	0.000726034
2	rs189244052	88824946	NA,T	NA,C	NA,0.968254	NA,-0.00646972	NA,0.0243817	NA,0.101967	0.000360805	0.000725026
2	rs74305798	89776046	NA,A	NA,C	NA,0.978175	NA,-0.00665978	NA,0.0292559	NA,0.0862247	0.000360678	0.000724745
2	rs138116243	89016302	NA,T	NA,C	NA,0.967262	NA,-3.25481e-05	NA,0.0240217	NA,0.000469765	0.000360599	0.000724356
2	rs149173252	89386618	NA,A	NA,T	NA,0.981151	NA,0.0228971	NA,0.0314332	NA,0.331291	0.00036024	0.000723868
2	rs75752377	89453758	T,NA	C,NA	0.970179,NA	0.00985456,NA	0.0116239,NA	0.401693,NA	0.000360235	0.000722522
2	rs143974319	89370153	NA,T	NA,C	NA,0.920635	NA,-0.00634766	NA,0.0158141	NA,0.162329	0.000359785	0.000722931
2	rs57535655	88797539	NA,G	NA,C	NA,0.816468	NA,0.000558509	NA,0.0110428	NA,0.0178814	0.000359588	0.000722751
2	rs60301887	88916709	NA,A	NA,G	NA,0.927579	NA,0.00611826	NA,0.0164929	NA,0.148335	0.000359567	0.00072227
2	rs117243983	89680716	C,NA	T,NA	0.960239,NA	-0.0147786,NA	0.0101186,NA	0.841216,NA	0.000359528	0.00072244
2	rs137963252	89688602	G,NA	A,NA	0.960239,NA	-0.0147786,NA	0.0101186,NA	0.841216,NA	0.000359528	0.00072244
2	rs76524330	89779638	C,NA	G,NA	0.954274,NA	-0.0107347,NA	0.00946506,NA	0.590515,NA	0.000359278	0.00072125
2	rs117906959	89774186	T,NA	A,NA	0.952286,NA	-0.0110534,NA	0.00927543,NA	0.631927,NA	0.000359085	0.000720924
2	rs138776945	89713068	NA,T	NA,G	NA,0.985119	NA,0.00165593	NA,0.0353055	NA,0.0165583	0.000359007	0.000721376
2	rs73281923	88966139	C,NA	T,NA	0.967197,NA	0.0147682,NA	0.0111,NA	0.736682,NA	0.000358975	0.000722189
2	rs77021540	89778680	C,NA	T,NA	0.95328,NA	-0.0102782,NA	0.0093687,NA	0.564466,NA	0.000358782	0.000720317
2	rs17730333	89376304	G,NA	A,NA	0.981113,NA	0.0358212,NA	0.0145245,NA	1.86476,NA	0.000358651	0.000721914
2	rs373464295	89566132	NA,T	NA,C	NA,0.948413	NA,0.0236143	NA,0.0193256	NA,0.654159	0.000358441	0.0007203
2	rs147864900	89120669	NA,C	NA,T	NA,0.981151	NA,0.0106013	NA,0.0314332	NA,0.133171	0.000358208	0.000719787
2	rs1031827	89046746	T,T	G,G	0.854871,0.639881	-0.00232996,-0.017364	0.00561322,0.00890493	0.168719,1.29086	0.000358185	0.000714173
2	rs151083450	89721644	NA,A	NA,G	NA,0.985119	NA,0.00224345	NA,0.0353055	NA,0.0225812	0.000357958	0.000719268
2	rs79741984	88997559	NA,A	NA,G	NA,0.929563	NA,0.00567509	NA,0.0167057	NA,0.13426	0.00035794	0.000719032
2	rs73281903	88951800	C,NA	T,NA	0.961233,NA	0.0135766,NA	0.0102422,NA	0.732865,NA	0.000357654	0.000719526
2	rs7833089	89684726	A,NA	G,NA	0.960239,NA	-0.0147285,NA	0.0101186,NA	0.837118,NA	0.000357578	0.000718522
2	rs117201688	89688322	A,NA	G,NA	0.960239,NA	-0.0147285,NA	0.0101186,NA	0.837118,NA	0.000357578	0.000718522
2	rs7016514	89689469	C,NA	T,NA	0.960239,NA	-0.0147285,NA	0.0101186,NA	0.837118,NA	0.000357578	0.000718522
2	rs116869776	89779697	T,NA	G,NA	0.954274,NA	-0.010692,NA	0.00946506,NA	0.587313,NA	0.000357503	0.000717689
2	rs145885832	89753367	NA,C	NA,T	NA,0.97619	NA,0.027428	NA,0.0280389	NA,0.484168	0.000357186	0.000717818
2	rs35624183	88954315	C,C	T,T	0.869781,0.78869	0.00965962,0.00515933	0.00587486,0.010471	0.999441,0.206065	0.000356658	0.000715264
2	rs79808846	89262500	G,NA	A,NA	0.952286,NA	0.0297395,NA	0.00927543,NA	2.87138,NA	0.000356631	0.000717569
2	rs57733012	89203376	NA,T	NA,G	NA,0.965278	NA,-9.56842e-05	NA,0.0233493	NA,0.00142233	0.00035622	0.000715736
2	rs72673196	88920402	NA,T	NA,C	NA,0.960318	NA,0.00523568	NA,0.0218976	NA,0.0909635	0.00035617	0.000715484
2	rs73692202	88951252	A,NA	T,NA	0.961233,NA	0.0135337,NA	0.0102422,NA	0.729605,NA	0.000356019	0.000716234
2	rs149114335	88979804	NA,A	NA,T	NA,0.983135	NA,0.0138048	NA,0.0331973	NA,0.169074	0.000355967	0.000715306
2	rs146120655	89686827	T,NA	C,NA	0.960239,NA	-0.0146829,NA	0.0101186,NA	0.8334,NA	0.000355822	0.000714993
2	rs144159249	89675480	G,NA	A,NA	0.960239,NA	-0.0146829,NA	0.0101186,NA	0.8334,NA	0.000355822	0.000714993
2	rs115071939	89688303	G,NA	C,NA	0.960239,NA	-0.0146829,NA	0.0101186,NA	0.8334,NA	0.000355822	0.000714993
2	rs118120804	89781395	T,NA	G,NA	0.954274,NA	-0.0106492,NA	0.00946506,NA	0.584119,NA	0.000355743	0.00071416
2	rs2030346	89216651	C,C	T,T	0.864811,0.462302	0.00876382,0.0160707	0.0057824,0.00857375	0.887328,1.21557	0.00035557	0.000717463
2	rs78328919	89773574	C,NA	T,NA	0.952286,NA	-0.0109646,NA	0.00927543,NA	0.62496,NA	0.000355348	0.000713427
2	rs183848522	88894077	NA,T	NA,C	NA,0.970238	NA,-0.00434219	NA,0.0251555	NA,0.0640118	0.000355338	0.000714021
2	rs138169221	89224530	NA,G	NA,A	NA,0.963294	NA,0.000493489	NA,0.0227328	NA,0.00758756	0.00035513	0.000713548
2	rs79020481	89010229	NA,C	NA,T	NA,0.96627	NA,-0.00147115	NA,0.023678	NA,0.022067	0.000355063	0.00071346
2	rs147263880	89694116	NA,T	NA,C	NA,0.986111	NA,-0.0025265	NA,0.0365264	NA,0.0246349	0.000354838	0.000713009
2	rs35555110	89616175	T,NA	C,NA	0.976143,NA	0.0346816,NA	0.0129561,NA	2.1289,NA	0.00035466	0.000713211
2	rs142416134	88879428	NA,A	NA,G	NA,0.984127	NA,0.00495896	NA,0.0342017	NA,0.0531953	0.000354385	0.000712043
2	rs118046854	89708534	A,NA	G,NA	0.959245,NA	-0.0141198,NA	0.00999958,NA	0.801514,NA	0.00035412	0.000711558
2	rs117522779	89677472	T,NA	A,NA	0.960239,NA	-0.0146372,NA	0.0101186,NA	0.829689,NA	0.000354081	0.000711495
2	rs147381797	89723284	NA,A	NA,G	NA,0.979167	NA,-0.00298698	NA,0.0299292	NA,0.0359753	0.000354071	0.000711471
2	rs28991890	89077914	NA,A	NA,G	NA,0.965278	NA,-0.00307851	NA,0.0233493	NA,0.0481255	0.000354028	0.000711333
2	rs61040326	89769745	G,G	A,A	0.931412,0.951389	0.0205915,-0.018162	0.00782246,0.0198773	2.07164,0.44265	0.000353823	0.000712328
2	rs79347430	88889802	NA,G	NA,A	NA,0.955357	NA,0.00417526	NA,0.0206987	NA,0.0756489	0.000353702	0.000710606
2	rs12677446	89012608	NA,G	NA,A	NA,0.969246	NA,-0.00314897	NA,0.0247591	NA,0.0463396	0.000353446	0.00071014
2	rs78257119	89093713	NA,C	NA,T	NA,0.955357	NA,0.00322338	NA,0.0206987	NA,0.0573734	0.00035341	0.000710089
2	rs113087560	88967952	C,NA	T,NA	0.966203,NA	0.0148159,NA	0.0109412,NA	0.755248,NA	0.000353199	0.000710523
2	rs79152341	88894636	NA,G	NA,C	NA,0.965278	NA,0.00188662	NA,0.0233493	NA,0.0289093	0.000353071	0.000709406
2	rs57923811	88816085	NA,T	NA,C	NA,0.96627	NA,0.00152341	NA,0.023678	NA,0.0228709	0.000352953	0.000709165
2	rs147293329	88938198	NA,G	NA,C	NA,0.970238	NA,0.000482136	NA,0.0251555	NA,0.0066923	0.000352905	0.000709093
2	rs79754604	88894643	NA,A	NA,G	NA,0.965278	NA,0.00210171	NA,0.0233493	NA,0.0323221	0.000352894	0.000709054
2	rs116993412	89210073	NA,T	NA,C	NA,0.963294	NA,0.00206688	NA,0.0227328	NA,0.0326599	0.00035283	0.000708943
2	rs77133329	89578175	NA,T	NA,C	NA,0.990079	NA,-0.00545963	NA,0.0431319	NA,0.0461085	0.000352785	0.000708862
2	rs148441367	88926477	NA,T	NA,C	NA,0.983135	NA,0.0103509	NA,0.0331973	NA,0.121942	0.000352725	0.000708759
2	rs145159130	89412237	NA,C	NA,T	NA,0.935516	NA,-0.000624986	NA,0.0174041	NA,0.0126225	0.000352615	0.000708531
2	rs190796052	89172842	NA,T	NA,C	NA,0.981151	NA,-0.00422246	NA,0.0314332	NA,0.0490801	0.000352615	0.000708522
2	rs28408509	89782004	C,NA	T,NA	0.954274,NA	-0.0105717,NA	0.00946506,NA	0.578348,NA	0.000352594	0.000707844
2	rs118184389	88829879	NA,G	NA,A	NA,0.991071	NA,0.00518788	NA,0.0454422	NA,0.0413848	0.000352581	0.00070846
2	rs77435745	89364451	C,NA	G,NA	0.969185,NA	-0.016533,NA	0.0114407,NA	0.828476,NA	0.000352523	0.000710425
2	rs117014912	88889479	NA,T	NA,C	NA,0.981151	NA,0.000557684	NA,0.0314332	NA,0.00619146	0.000352501	0.000708308
2	rs74765942	88927750	NA,T	NA,C	NA,0.981151	NA,-0.00352442	NA,0.0314332	NA,0.0406128	0.000352484	0.00070827
2	rs939278	89217711	NA,A	NA,G	NA,0.963294	NA,0.00361385	NA,0.0227328	NA,0.0586416	0.000352441	0.000708177
2	rs185623755	88953994	NA,A	NA,T	NA,0.984127	NA,0.010063	NA,0.0342017	NA,0.114307	0.000352404	0.000708101
2	rs117373226	89674514	C,NA	G,NA	0.960239,NA	-0.0145916,NA	0.0101186,NA	0.825985,NA	0.000352355	0.000708028
2	rs117609202	89672594	C,NA	G,NA	0.960239,NA	-0.0145916,NA	0.0101186,NA	0.825985,NA	0.000352355	0.000708028
2	rs114379199	89783445	T,NA	C,NA	0.954274,NA	-0.0105594,NA	0.00946506,NA	0.577433,NA	0.000352098	0.000706849
2	rs17729482	89304297	A,NA	T,NA	0.855865,NA	0.0274135,NA	0.00562927,NA	5.95192,NA	0.000351935	0.000901116
2	rs117151051	89675225	T,NA	A,NA	0.960239,NA	-0.0145414,NA	0.0101186,NA	0.821919,NA	0.000350475	0.000704249
2	rs77202364	89687942	G,NA	A,NA	0.960239,NA	-0.0145414,NA	0.0101186,NA	0.821919,NA	0.000350475	0.000704249
2	rs1477907	89033615	C,C	T,T	0.917495,0.689484	-0.00334845,-0.0177872	0.00718617,0.00923845	0.192975,1.26611	0.0003503	0.000697799
2	rs56801608	89020945	T,T	C,C	0.919483,0.71131	-0.00234285,-0.0188166	0.00726648,0.00943317	0.126601,1.33656	0.000349637	0.000696682
2	rs12546847	89209945	C,C	T,T	0.864811,0.464286	0.00876382,0.0160108	0.0057824,0.00857124	0.887328,1.20924	0.000349581	0.000705365
2	rs80039465	89343849	G,NA	A,NA	0.979125,NA	0.03441,NA	0.0138296,NA	1.89139,NA	0.000349362	0.000703038
2	rs146636461	89219335	G,NA	T,NA	0.963221,NA	0.00501321,NA	0.0105045,NA	0.198467,NA	0.000349149	0.000702449
2	rs55888684	89328797	A,A	C,C	0.927435,0.889881	0.0156583,0.0361908	0.00762141,0.0136555	1.39875,2.09461	0.000349024	0.000702949
2	rs73300339	89676979	A,NA	G,NA	0.960239,NA	-0.0144958,NA	0.0101186,NA	0.81823,NA	0.000348781	0.000700846
2	rs117193803	89516748	G,NA	A,NA	0.984095,NA	-0.0222288,NA	0.0158037,NA	0.797078,NA	0.000347152	0.000695668
2	rs150380183	89683330	A,NA	G,NA	0.960239,NA	-0.0144502,NA	0.0101186,NA	0.814548,NA	0.000347102	0.000697473
2	rs55792056	89021297	C,C	A,A	0.920477,0.71131	-0.00244999,-0.0188166	0.0073078,0.00943317	0.132278,1.33656	0.000346924	0.000691288
2	rs13277737	89754958	T,NA	G,NA	0.903579,NA	0.0267489,NA	0.00669838,NA	4.18608,NA	0.000346103	0.000701079
2	rs7820908	89684637	A,NA	T,NA	0.960239,NA	-0.0143999,NA	0.0101186,NA	0.810507,NA	0.000345272	0.000693796
2	rs114334645	89690449	T,NA	C,NA	0.960239,NA	-0.0143999,NA	0.0101186,NA	0.810507,NA	0.000345272	0.000693796
2	rs117128780	89695119	C,NA	T,NA	0.960239,NA	-0.0143999,NA	0.0101186,NA	0.810507,NA	0.000345272	0.000693796
2	rs4463475	89324848	A,A	G,G	0.32505,0.174603	-0.0231237,-0.0146084	0.00422113,0.0112602	7.36658,0.711059	0.000345144	0.00231653
2	rs1879203	89298199	T,T	C,C	0.252485,0.063492	-0.0193055,0.0269128	0.00455105,0.0175302	4.65454,0.904031	0.000345033	0.000706009
2	rs17729596	89312168	G,G	T,T	0.927435,0.889881	0.0156147,0.0361231	0.00762141,0.0136555	1.39273,2.08824	0.000344413	0.000693659
2	rs72673200	88963701	A,A	G,G	0.872763,0.785714	0.00970952,0.00505304	0.00593314,0.0104178	0.992519,0.202285	0.000344294	0.000690453
2	rs10105759	89312690	C,NA	T,NA	0.854871,NA	0.0271997,NA	0.00561322,NA	5.89893,NA	0.0003442	0.00086206
2	rs117048996	89691271	G,NA	C,NA	0.960239,NA	-0.0143543,NA	0.0101186,NA	0.80684,NA	0.000343623	0.000690484
2	rs118081674	89692986	C,NA	T,NA	0.960239,NA	-0.0143543,NA	0.0101186,NA	0.80684,NA	0.000343623	0.000690484
2	rs11994071	89116407	C,C	T,T	0.88171,0.815476	-0.00467657,0.0234019	0.00612213,0.0110197	0.3517,1.47236	0.000343552	0.000689743
2	rs73281921	88964138	C,NA	G,NA	0.966203,NA	0.0145215,NA	0.0109412,NA	0.734162,NA	0.000343171	0.000690334
2	rs35267712	89316723	C,NA	A,NA	0.855865,NA	0.0272774,NA	0.00562927,NA	5.89893,NA	0.000342964	0.000862475
2	rs76261575	88920389	C,NA	A,NA	0.73161,NA	-0.00541749,NA	0.00446187,NA	0.648435,NA	0.000342953	0.000681695
2	rs118133946	89605388	C,NA	A,NA	0.967197,NA	0.0103943,NA	0.0111,NA	0.457102,NA	0.00034266	0.000687462
2	rs77844621	88873381	A,NA	G,NA	0.963221,NA	0.011936,NA	0.0105045,NA	0.592029,NA	0.000342428	0.000687442
2	rs144452848	89686780	T,NA	C,NA	0.960239,NA	-0.0143086,NA	0.0101186,NA	0.80318,NA	0.00034199	0.000687202
2	rs12114094	89729784	G,NA	T,NA	0.958251,NA	-0.012657,NA	0.00988495,NA	0.698113,NA	0.000341687	0.000686437
2	rs10504846	89327738	T,T	C,C	0.927435,0.889881	0.0153354,0.0363947	0.00762141,0.0136555	1.35454,2.11385	0.000341612	0.000688014
2	rs1961470	89019298	T,T	C,C	0.920477,0.71131	-0.00259536,-0.0186676	0.0073078,0.00943317	0.141176,1.32035	0.000341588	0.000680666
2	rs73692222	89319836	C,C	T,T	0.927435,0.889881	0.0152879,0.0364498	0.00762141,0.0136555	1.3481,2.11907	0.000341528	0.000687845
2	rs1401862	89204838	C,C	T,T	0.198807,0.541667	-0.00624895,-0.0175986	0.00495399,0.00857919	0.683683,1.39537	0.000341443	0.000688646
2	rs117267266	89781868	T,NA	C,NA	0.973161,NA	0.00650823,NA	0.0122339,NA	0.225675,NA	0.000340749	0.000684275
2	rs7009328	89693331	C,NA	T,NA	0.960239,NA	-0.0142584,NA	0.0101186,NA	0.799162,NA	0.000340209	0.000683624
2	rs140457155	89448361	T,NA	C,NA	0.966203,NA	-0.0148952,NA	0.0109412,NA	0.760974,NA	0.000340051	0.000683085
2	rs118132198	89408205	G,NA	A,NA	0.959245,NA	0.0323404,NA	0.00999958,NA	2.91366,NA	0.000339719	0.000683429
2	rs72660614	89416165	A,NA	G,NA	0.926441,NA	-0.0142327,NA	0.0075738,NA	1.22028,NA	0.000339163	0.000681156
2	rs71526931	89324997	C,NA	A,NA	0.856859,NA	0.0273561,NA	0.00564551,NA	5.89893,NA	0.000338813	0.000852745
2	rs2337517	89203915	A,A	T,T	0.198807,0.539683	-0.00624895,-0.0175928	0.00495399,0.0085764	0.683683,1.39537	0.000338693	0.000683078
2	rs1961469	89019419	G,G	A,A	0.920477,0.71131	-0.00235617,-0.0187157	0.0073078,0.00943317	0.126601,1.32557	0.000338278	0.00067411
2	rs73280277	88925063	A,NA	G,NA	0.958251,NA	0.0125512,NA	0.00988495,NA	0.689987,NA	0.000337822	0.000680944
2	rs6990979	89779302	A,NA	G,NA	0.954274,NA	-0.0101742,NA	0.00946506,NA	0.549122,NA	0.000337221	0.000677011
2	rs6995411	89685903	G,NA	A,NA	0.960239,NA	-0.0141671,NA	0.0101186,NA	0.791879,NA	0.000337015	0.000677208
2	rs11987992	88964754	C,NA	T,NA	0.966203,NA	0.0142821,NA	0.0109412,NA	0.717211,NA	0.000335401	0.00067469
2	rs118109889	89156845	A,NA	T,NA	0.981113,NA	-0.0190542,NA	0.0145245,NA	0.722238,NA	0.000335065	0.00067442
2	rs12681014	89755280	C,C	T,T	0.935388,0.945437	0.00769539,-0.00838038	0.00804241,0.0188207	0.470259,0.183016	0.000334317	0.000675189
2	rs76767584	89595252	A,NA	T,NA	0.93837,NA	0.0290496,NA	0.00822159,NA	3.38684,NA	0.000333952	0.000672242
2	rs80113810	89457265	A,NA	G,NA	0.963221,NA	-0.0151394,NA	0.0105045,NA	0.825302,NA	0.000333674	0.000672361
2	rs56053776	89328847	G,G	A,A	0.927435,0.889881	0.0159767,0.0353423	0.00762141,0.0136555	1.44302,2.0155	0.000333605	0.000671878
2	rs56165694	89298563	G,G	C,C	0.924453,0.889881	0.0151487,0.0363451	0.00748151,0.0136555	1.36769,2.10916	0.000332698	0.000670043
2	rs73277117	89381207	C,C	A,A	0.968191,0.94246	0.0362989,0.0371003	0.0112664,0.0183564	2.89499,1.36383	0.000330673	0.000666533
2	rs138471887	89537167	A,A	G,G	0.942346,0.925595	0.00518494,-0.0246703	0.00848241,0.0162889	0.266779,0.886434	0.00033017	0.000667689
2	rs62524653	88951114	A,A	G,G	0.855865,0.702381	-0.0082582,-0.016022	0.00562927,0.00934946	0.846572,1.06255	0.000329533	0.000660191
2	rs73281927	88966346	A,NA	T,NA	0.966203,NA	0.0140877,NA	0.0109412,NA	0.703571,NA	0.000329333	0.000662474
2	rs939280	89223569	A,A	G,G	0.193837,0.034722	-0.0239063,0.0315794	0.00500161,0.0233493	5.75563,0.753937	0.000328156	0.000739824
2	rs2139481	89207580	A,A	T,T	0.38668,0.581349	-0.0183386,-0.0138043	0.00405994,0.0086648	5.20251,0.954177	0.00032787	0.000680619
2	rs7821897	89330431	C,NA	G,NA	0.856859,NA	0.027171,NA	0.00564551,NA	5.82743,NA	0.000327567	0.00080598
2	rs79322241	89762436	T,NA	C,NA	0.949304,NA	-0.00992076,NA	0.00901262,NA	0.567031,NA	0.000326994	0.000656616
2	rs116862374	89249271	T,NA	C,NA	0.964215,NA	0.00561477,NA	0.0106439,NA	0.223416,NA	0.00032664	0.000656973
2	rs79977096	89550545	A,A	G,G	0.942346,0.925595	0.00523393,-0.0244549	0.00848241,0.0162889	0.269854,0.875259	0.000326585	0.000660445
2	rs74757828	89541526	A,A	T,T	0.942346,0.925595	0.00509186,-0.0246905	0.00848241,0.0162889	0.260969,0.887485	0.000326505	0.000660249
2	rs6469298	89222426	C,C	T,T	0.193837,0.034722	-0.0238627,0.0316771	0.00500161,0.0233493	5.73683,0.757236	0.000326386	0.000733535
2	rs12156068	88784677	A,A	T,T	0.688867,0.889881	-0.00872434,0.00100586	0.0042707,0.0136555	1.38649,0.0262806	0.000325998	0.000647402
2	rs7012756	88908529	A,NA	G,NA	0.969185,NA	0.0136727,NA	0.0114407,NA	0.634412,NA	0.000324987	0.000653911
2	rs11784001	89503752	A,NA	C,NA	0.859841,NA	-0.0126022,NA	0.00569534,NA	1.56996,NA	0.000324507	0.000653567
2	rs2616494	89114724	C,C	A,A	0.600398,0.325397	0.000544575,-0.0171478	0.00403651,0.00912373	0.0493037,1.22055	0.000324077	0.000650828
2	rs117587229	88801940	T,NA	C,NA	0.986084,NA	-0.0220666,NA	0.0168779,NA	0.718815,NA	0.000323582	0.000649249
2	rs180925097	89187186	C,NA	T,NA	0.99503,NA	0.0260092,NA	0.0281148,NA	0.449882,NA	0.000323034	0.00064849
2	rs80311203	88823960	A,A	G,G	0.920477,0.695437	-0.0112387,-0.0117896	0.0073078,0.00928829	0.90632,0.689658	0.000321815	0.000644989
2	rs56322839	89328803	C,C	A,A	0.927435,0.889881	0.0156583,0.0353917	0.00762141,0.0136555	1.39875,2.02006	0.000320671	0.000645817
2	rs35642681	89685209	G,G	A,A	0.822068,0.862103	0.0267535,0.0319912	0.00516962,0.0123978	6.64256,2.00573	0.000320567	0.00379391
2	rs72660643	89783455	G,G	A,A	0.916501,0.918651	0.0188206,-0.00139328	0.00714714,0.0156369	2.07284,0.0319838	0.000320146	0.000644404
2	rs79244541	89310983	A,NA	G,NA	0.978131,NA	-0.0109655,NA	0.0135185,NA	0.379571,NA	0.000318139	0.000639288
2	rs184918663	89287217	T,NA	A,NA	0.991054,NA	0.0246247,NA	0.0209976,NA	0.618165,NA	0.000315688	0.000634297
2	rs145828528	89280300	A,NA	G,NA	0.976143,NA	0.0102144,NA	0.0129561,NA	0.366053,NA	0.000315609	0.000633285
2	rs192502441	89074979	G,NA	A,NA	0.994036,NA	0.0194908,NA	0.0256781,NA	0.348891,NA	0.000314052	0.000631227
2	rs146346209	89766868	T,NA	C,NA	0.951292,NA	-0.00940097,NA	0.00918509,NA	0.51418,NA	0.000313116	0.000628755
2	rs148655046	89056898	C,NA	T,NA	0.99006,NA	-0.0152653,NA	0.01993,NA	0.352901,NA	0.000312423	0.000626943
2	rs1487962	89563820	C,C	T,T	0.942346,0.925595	0.00499391,-0.0242843	0.00848241,0.0162889	0.254896,0.866458	0.00031161	0.000630088
2	rs115805589	89767180	A,NA	G,NA	0.946322,NA	-0.00773484,NA	0.00877248,NA	0.422589,NA	0.000310923	0.000624189
2	rs112250982	89037603	A,NA	G,NA	0.961233,NA	-0.0150267,NA	0.0102422,NA	0.846676,NA	0.000310806	0.00062234
2	rs13282499	89206609	A,A	G,G	0.38668,0.580357	-0.0181782,-0.0137522	0.00405994,0.00866195	5.12183,0.949368	0.000310044	0.000641612
2	rs78428098	89008336	C,NA	T,NA	0.957256,NA	-8.68749e-05,NA	0.00977441,NA	0.00309077,NA	0.000309703	0.000619984
2	rs117646114	89475140	A,NA	G,NA	0.978131,NA	0.0316509,NA	0.0135185,NA	1.71632,NA	0.000308509	0.000620827
2	rs12676132	89563188	C,C	G,G	0.942346,0.925595	0.00494494,-0.0242396	0.00848241,0.0162889	0.251876,0.864159	0.000308426	0.000623635
2	rs35716194	89678635	T,T	C,C	0.822068,0.862103	0.0267102,0.031707	0.00516962,0.0123978	6.62309,1.977	0.000307781	0.00349229
2	rs181919553	89730272	T,NA	C,NA	0.99503,NA	0.0284821,NA	0.0281148,NA	0.507197,NA	0.000305785	0.000615013
2	rs730317	89006561	G,G	T,T	0.917495,0.685516	-0.002332,-0.0176205	0.00718617,0.00920651	0.127523,1.25468	0.000305749	0.000609968
2	rs118092259	89432719	G,NA	T,NA	0.983101,NA	0.0112993,NA	0.0153396,NA	0.33596,NA	0.000305671	0.000615075
2	rs117318133	89746494	G,NA	A,NA	0.972167,NA	0.0088567,NA	0.0120196,NA	0.336101,NA	0.00030483	0.000611826
2	rs79369118	89693007	C,NA	A,NA	0.982107,NA	0.0311707,NA	0.014915,NA	1.43619,NA	0.000303579	0.000610418
2	rs73302388	89769983	T,NA	G,NA	0.952286,NA	-0.00949309,NA	0.00927543,NA	0.514154,NA	0.000302648	0.000607708
2	rs79302926	89766220	G,NA	A,NA	0.951292,NA	-0.00905485,NA	0.00918509,NA	0.489159,NA	0.000302092	0.000606637
2	rs6469583	89739433	G,NA	C,NA	0.958251,NA	-0.0114225,NA	0.00988495,NA	0.605778,NA	0.000301848	0.000606428
2	rs78441884	89744076	C,C	A,A	0.936382,0.926587	0.00753398,-0.00333415	0.00810069,0.0163898	0.453026,0.0763412	0.000301527	0.000608766
2	rs17671962	89526281	C,NA	T,NA	0.939364,NA	0.0277711,NA	0.00828432,NA	3.09606,NA	0.000301375	0.000606315
2	rs73692217	89309832	A,A	G,G	0.925447,0.889881	0.0148669,0.0360179	0.00752717,0.0136555	1.31643,2.07836	0.000300458	0.00060518
2	rs55731201	89767288	G,NA	A,NA	0.987078,NA	0.0284083,NA	0.0175062,NA	0.980301,NA	0.000300382	0.000603493
2	rs11985946	88901809	T,NA	C,NA	0.968191,NA	0.0129942,NA	0.0112664,NA	0.604217,NA	0.000300269	0.000604089
2	rs73694244	89118656	C,C	T,T	0.851889,0.800595	0.00527534,0.0253332	0.00556614,0.0106986	0.464384,1.74739	0.000299986	0.000603034
2	rs34138800	89659973	T,T	A,A	0.819085,0.866071	0.0268637,0.0320708	0.00513615,0.0125513	6.77156,1.97415	0.000299822	0.00419992
2	rs28906376	89116077	G,NA	A,NA	0.965209,NA	0.0227664,NA	0.0107893,NA	1.45779,NA	0.000299762	0.000603225
2	rs116659797	89766631	C,NA	T,NA	0.951292,NA	-0.00897051,NA	0.00918509,NA	0.483137,NA	0.000299527	0.000601492
2	rs114281447	89766639	G,NA	A,NA	0.951292,NA	-0.00897051,NA	0.00918509,NA	0.483137,NA	0.000299527	0.000601492
2	rs76847745	89763879	C,NA	T,NA	0.951292,NA	-0.00897039,NA	0.00918509,NA	0.483128,NA	0.000299524	0.000601484
2	rs142046154	88859499	C,NA	T,NA	0.99006,NA	-0.0135496,NA	0.01993,NA	0.303998,NA	0.000299384	0.000600231
2	rs7010876	89264751	A,A	T,T	0.284294,0.102183	-0.0230587,-0.0300198	0.00438317,0.014113	6.84319,1.4761	0.000299078	0.0020988
2	rs116345797	89765467	G,NA	A,NA	0.952286,NA	-0.00936134,NA	0.00927543,NA	0.504665,NA	0.000298685	0.000599759
2	rs10088179	88948825	A,A	G,G	0.856859,0.701389	-0.00794908,-0.0156629	0.00564551,0.00934051	0.798275,1.02888	0.000298455	0.000598005
2	rs80251545	89764661	A,NA	G,NA	0.952286,NA	-0.00931872,NA	0.00927543,NA	0.50161,NA	0.000297427	0.000597235
2	rs117555106	89764104	C,NA	G,NA	0.951292,NA	-0.00888169,NA	0.00918509,NA	0.476826,NA	0.000296877	0.000596173
2	rs10955556	89306483	G,G	A,A	0.260437,0.125	-0.0254224,-0.0292238	0.00450506,0.0129254	7.77721,1.62412	0.000296574	0.0155108
2	rs60298754	89373041	T,T	C,C	0.968191,0.94246	0.0358067,0.0362116	0.0112664,0.0183564	2.82918,1.31398	0.000296494	0.00059756
2	rs144535752	89768234	T,NA	C,NA	0.952286,NA	-0.00927609,NA	0.00927543,NA	0.498562,NA	0.00029618	0.000594733
2	rs112441563	89473908	G,NA	A,NA	0.977137,NA	-0.0180989,NA	0.0132281,NA	0.766384,NA	0.000295523	0.000594297
2	rs10093191	89411565	G,G	T,T	0.940358,0.941468	0.00603119,-0.0210821	0.00834865,0.0182098	0.327866,0.607353	0.000295464	0.000597842
2	rs75048739	88849092	T,NA	A,NA	0.974155,NA	0.0107697,NA	0.0124606,NA	0.411816,NA	0.000295392	0.00059343
2	rs2086052	89007235	A,A	G,G	0.919483,0.685516	-0.00212326,-0.0175201	0.00726648,0.00920651	0.113433,1.24383	0.000295357	0.000589326
2	rs73692229	89343809	C,C	T,T	0.968191,0.914682	0.0382372,0.0169574	0.0112664,0.015302	3.16179,0.572216	0.000295342	0.000594781
2	rs117602553	89769463	A,NA	G,NA	0.952286,NA	-0.00923346,NA	0.00927543,NA	0.495522,NA	0.000294944	0.000592254
2	rs184364348	89343338	A,NA	G,NA	0.979125,NA	-0.0168599,NA	0.0138296,NA	0.652088,NA	0.000294875	0.000591155
2	rs6994019	89268543	G,G	T,T	0.284294,0.102183	-0.0228763,-0.0304936	0.00438317,0.014113	6.74528,1.51257	0.000294142	0.00188547
2	rs74584457	89691016	G,G	T,T	0.821074,0.861111	0.0265177,0.0313221	0.00515836,0.0123606	6.56274,1.94785	0.000294042	0.00301439
2	rs7818882	88803575	A,A	G,G	0.445328,0.225198	0.00104094,-0.0201567	0.00397815,0.0102335	0.100409,1.31091	0.000293976	0.000588637
2	rs7003179	89310376	C,C	T,T	0.925447,0.889881	0.0147277,0.0359681	0.00752717,0.0136555	1.29763,2.0737	0.000293877	0.000591916
2	rs7817382	89292303	A,A	G,G	0.251491,0.063492	-0.0191498,0.0251655	0.00455701,0.0175302	4.57799,0.820646	0.000293273	0.000599335
2	rs6990910	89205214	C,C	G,G	0.864811,0.465278	0.00894078,0.0146772	0.0057824,0.00857004	0.913445,1.06157	0.000292611	0.000590324
2	rs72660624	89537137	C,NA	T,NA	0.858847,NA	-0.0120299,NA	0.00567854,NA	1.46682,NA	0.000292523	0.000589026
2	rs139418774	89466401	G,NA	A,NA	0.980119,NA	-0.0131084,NA	0.0141639,NA	0.450116,NA	0.000292298	0.000587128
2	rs62525788	89462937	T,NA	C,NA	0.992048,NA	0.0137819,NA	0.0222601,NA	0.270973,NA	0.000291814	0.000586223
2	rs73302382	89768040	A,NA	G,NA	0.951292,NA	-0.00870425,NA	0.00918509,NA	0.464317,NA	0.000291731	0.000585848
2	rs7835657	88889854	C,C	G,G	0.90159,0.895833	-0.00950191,-0.00451816	0.00663768,0.0139934	0.817346,0.126802	0.000291476	0.00058345
2	rs76270891	88867143	C,NA	G,NA	0.708748,NA	-0.00516979,NA	0.0043517,NA	0.629234,NA	0.000290983	0.000580296
2	rs16880720	89304343	G,G	A,A	0.925447,0.889881	0.0147327,0.0358631	0.00752717,0.0136555	1.2983,2.06388	0.00029078	0.000585674
2	rs7843531	89315415	A,A	G,G	0.925447,0.889881	0.0148669,0.0357085	0.00752717,0.0136555	1.31643,2.04945	0.000290732	0.00058558
2	rs79947435	89638374	A,NA	T,NA	0.988072,NA	-0.0262531,NA	0.0182119,NA	0.825556,NA	0.000290684	0.000584195
2	rs73692223	89326461	C,C	A,A	0.925447,0.889881	0.0149628,0.0355742	0.00752717,0.0136555	1.32948,2.03697	0.000290054	0.000584216
2	rs77611803	88859583	T,NA	A,NA	0.695825,NA	-0.00460956,NA	0.00429762,NA	0.547512,NA	0.000290014	0.000578099
2	rs17729512	89306002	G,G	A,A	0.925447,0.889881	0.0144087,0.0361908	0.00752717,0.0136555	1.25499,2.09461	0.00028996	0.000584015
2	rs59580800	89437373	T,T	C,C	0.940358,0.939484	0.00513251,-0.0227504	0.00834865,0.0179277	0.268648,0.689439	0.000289881	0.000586427
2	rs73692215	89300241	A,A	G,G	0.925447,0.889881	0.0146851,0.0358824	0.00752717,0.0136555	1.29188,2.06568	0.000289723	0.000583544
2	rs75893895	89763513	C,NA	T,NA	0.951292,NA	-0.00863164,NA	0.00918509,NA	0.459234,NA	0.000289681	0.000581735
2	rs143780791	88830639	A,NA	G,NA	0.989066,NA	-0.0112884,NA	0.0190121,NA	0.257527,NA	0.000289479	0.000581278
2	rs113311696	89516099	C,NA	T,NA	0.968191,NA	-0.0169788,NA	0.0112664,NA	0.880081,NA	0.000289296	0.000582073
2	rs7842374	89716565	T,T	G,G	0.82505,0.873016	0.0252502,0.0336531	0.00520406,0.0128386	5.91288,2.05745	0.000289031	0.00130257
2	rs28986476	89313787	T,T	C,C	0.925447,0.889881	0.0142705,0.0362955	0.00752717,0.0136555	1.23674,2.10448	0.000288717	0.000581506
2	rs140019821	89680986	G,NA	A,NA	0.962227,NA	-0.0123907,NA	0.0103707,NA	0.634192,NA	0.000288599	0.000579876
2	rs12548164	89202637	A,A	C,C	0.867793,0.46627	0.00833419,0.0152274	0.0058372,0.00856887	0.814296,1.12172	0.000288268	0.000581531
2	rs7816934	89312391	C,C	T,T	0.893638,0.880952	0.0162155,0.0329732	0.00641306,0.0131998	1.94102,1.90347	0.000288212	0.000580638
2	rs17644659	88896639	A,NA	G,NA	0.715706,NA	-0.00493173,NA	0.00438317,NA	0.584151,NA	0.0002882	0.00057462
2	rs28907629	89133961	C,NA	T,NA	0.959245,NA	0.00531392,NA	0.00999958,NA	0.225387,NA	0.000287671	0.000578761
2	rs144658605	89027329	T,NA	C,NA	0.955268,NA	-0,NA	0.00956466,NA	-0,NA	0.0002868	0.000574291
2	rs139757417	89075309	C,NA	G,NA	0.991054,NA	-0.0141961,NA	0.0209976,NA	0.301911,NA	0.000286676	0.000575277
2	rs7016567	89631735	C,C	T,T	0.720676,0.802579	0.0204249,0.0208273	0.00440672,0.010739	5.44728,1.28025	0.000286675	0.00065168
2	rs143673246	89756631	T,T	C,C	0.860835,0.853175	0.00616079,-0.0119029	0.00571235,0.0120777	0.551589,0.488964	0.000286356	0.000578083
2	rs1507892	88784179	C,C	G,G	0.680915,0.889881	-0.00816176,0.000412599	0.0042417,0.0136555	1.26494,0.0105966	0.000286095	0.000567671
2	rs78262805	89763523	C,NA	T,NA	0.951292,NA	-0.00849948,NA	0.00918509,NA	0.45004,NA	0.000286032	0.000574414
2	rs28986498	89304647	C,C	G,G	0.925447,0.889881	0.0146366,0.0358134	0.00752717,0.0136555	1.28538,2.05924	0.000285958	0.000575956
2	rs143337164	89619237	C,NA	A,NA	0.981113,NA	0.0320722,NA	0.0145245,NA	1.56488,NA	0.000285881	0.000573811
2	rs12335085	89749559	C,NA	T,NA	0.958251,NA	-0.0108169,NA	0.00988495,NA	0.562518,NA	0.000285618	0.000573832
2	rs59030724	89414702	G,G	A,A	0.939364,0.941468	0.00588774,-0.0210286	0.00828432,0.0182098	0.321241,0.605245	0.000285549	0.000577645
2	rs58755914	89316185	T,T	C,C	0.925447,0.889881	0.014361,0.0360917	0.00752717,0.0136555	1.24868,2.08529	0.000285328	0.000574679
2	rs28907588	89189126	A,A	G,G	0.456262,0.581349	-0.0162776,-0.0129952	0.00396952,0.0086648	4.38513,0.873951	0.000283819	0.000576815
2	rs11995730	89471148	A,A	G,G	0.940358,0.939484	0.00509898,-0.0225009	0.00834865,0.0179277	0.266512,0.678929	0.000283632	0.000573768
2	rs73280297	88940168	A,NA	G,NA	0.970179,NA	0.0121148,NA	0.0116239,NA	0.526799,NA	0.000283408	0.000570155
2	rs113792528	89439450	C,C	A,A	0.940358,0.938492	0.00470108,-0.023119	0.00834865,0.0177919	0.241565,0.71264	0.000283009	0.0005724
2	rs73692219	89311482	T,T	C,C	0.925447,0.889881	0.0144017,0.0359681	0.00752717,0.0136555	1.25407,2.0737	0.000282882	0.000569752
2	rs10103474	89411286	T,T	C,C	0.940358,0.941468	0.00593347,-0.0206133	0.00834865,0.0182098	0.321241,0.58899	0.000282685	0.000571942
2	rs10102593	88799848	C,C	T,T	0.809145,0.936508	-0.00244343,-0.0291665	0.00503123,0.0175302	0.202584,1.01703	0.000282682	0.000568533
2	rs79387705	88896094	C,NA	T,NA	0.714712,NA	-0.00488143,NA	0.00437857,NA	0.576891,NA	0.000282366	0.00056312
2	rs16882621	89439610	G,G	C,C	0.940358,0.939484	0.00470108,-0.0232522	0.00834865,0.0179277	0.241565,0.710787	0.00028225	0.000570899
2	rs16882622	89439642	C,C	A,A	0.940358,0.939484	0.00470108,-0.0232522	0.00834865,0.0179277	0.241565,0.710787	0.00028225	0.000570899
2	rs28906378	89115746	G,G	A,A	0.897614,0.997024	-0.00711277,0.10169	0.0065219,0.078473	0.559957,0.70991	0.000281753	0.000565636
2	rs4382520	88807471	A,A	G,G	0.828032,0.936508	-0.00533203,-0.0248872	0.00523953,0.0175302	0.510263,0.807703	0.000281537	0.000566066
2	rs58257363	88938252	T,NA	C,NA	0.970179,NA	0.0120147,NA	0.0116239,NA	0.52098,NA	0.000281318	0.000565943
2	rs58695872	89318698	A,A	C,C	0.925447,0.889881	0.0149148,0.0353212	0.00752717,0.0136555	1.32295,2.01355	0.000280828	0.000565623
2	rs10099697	89418325	C,C	T,T	0.941352,0.940476	0.00539968,-0.0211012	0.00841466,0.0180669	0.283105,0.6147	0.000280736	0.000568028
2	rs1112163	89425263	C,C	G,G	0.940358,0.940476	0.00574297,-0.0209556	0.00834865,0.0180669	0.308458,0.6089	0.000280706	0.000567927
2	rs77013547	89302508	G,G	A,A	0.925447,0.889881	0.0146366,0.0356293	0.00752717,0.0136555	1.28538,2.04208	0.000280447	0.000564849
2	rs117744859	89763509	G,NA	C,NA	0.951292,NA	-0.00828819,NA	0.00918509,NA	0.435488,NA	0.00028041	0.000563134
2	rs13254978	89499245	T,T	G,G	0.940358,0.940476	0.00429378,-0.0239989	0.00834865,0.0180669	0.216785,0.73502	0.00028038	0.000567032
2	rs114433731	89439454	C,C	T,T	0.940358,0.938492	0.00465263,-0.0230761	0.00834865,0.0177919	0.238577,0.710787	0.000280268	0.000566842
2	rs147052113	88928553	T,NA	C,NA	0.979125,NA	0.00760201,NA	0.0138296,NA	0.234681,NA	0.000280092	0.000562093
2	rs79891724	89583423	T,NA	A,NA	0.975149,NA	0.0310285,NA	0.0127009,NA	1.8367,NA	0.000279677	0.000562362
2	rs73692214	89299559	C,C	A,A	0.925447,0.889881	0.0146851,0.0355247	0.00752717,0.0136555	1.29188,2.03238	0.000278984	0.000561902
2	rs73692225	89327593	T,T	C,C	0.925447,0.889881	0.0145468,0.0356788	0.00752717,0.0136555	1.27337,2.04669	0.000278957	0.000561845
2	rs114572592	89768400	G,NA	C,NA	0.952286,NA	-0.00862338,NA	0.00927543,NA	0.452809,NA	0.000278437	0.00055914
2	rs73280288	88935865	A,NA	G,NA	0.970179,NA	0.0118694,NA	0.0116239,NA	0.51258,NA	0.000278347	0.000559957
2	rs28986488	89305330	G,NA	A,NA	0.960239,NA	-0.0125199,NA	0.0101186,NA	0.665607,NA	0.000277444	0.000558871
2	rs73692253	89413736	G,G	T,T	0.940358,0.941468	0.00554767,-0.021268	0.00834865,0.0182098	0.295531,0.6147	0.000277444	0.000561263
2	rs3844198	89323004	C,C	A,A	0.260437,0.125	-0.0254659,-0.0282531	0.00450506,0.0129254	7.80159,1.54022	0.000277083	0.0142198
2	rs28733625	88948241	T,NA	C,NA	0.983101,NA	0.0174667,NA	0.0153396,NA	0.593727,NA	0.000276631	0.000555532
2	rs28907636	89130666	A,NA	G,NA	0.90159,NA	-0.00373728,NA	0.00663768,NA	0.241536,NA	0.000276427	0.000554951
2	rs117830939	88806713	T,NA	C,NA	0.959245,NA	-0.0133751,NA	0.00999958,NA	0.742228,NA	0.000276268	0.000553479
2	rs7006506	89426102	T,T	C,C	0.940358,0.940476	0.00550374,-0.0212753	0.00834865,0.0180669	0.292648,0.621671	0.000276189	0.000558739
2	rs58720276	89440814	C,C	A,A	0.940358,0.939484	0.00470108,-0.0229321	0.00834865,0.0179277	0.241565,0.697138	0.000276068	0.000558382
2	rs61088422	89438875	T,T	A,A	0.940358,0.939484	0.00465263,-0.023023	0.00834865,0.0179277	0.238577,0.701001	0.000275941	0.000558115
2	rs149823923	89190342	A,NA	C,NA	0.983101,NA	-0.0172766,NA	0.0153396,NA	0.584943,NA	0.000275931	0.000553413
2	rs10504839	89439731	C,C	T,T	0.940358,0.939484	0.00456059,-0.0232046	0.00834865,0.0179277	0.232931,0.708752	0.000275915	0.000558047
2	rs72675116	89030307	A,A	C,C	0.879722,0.752976	0.00891792,0.0022686	0.00607818,0.00991158	0.846731,0.0867378	0.000275868	0.000552802
2	rs13254984	89499247	A,A	G,G	0.940358,0.940476	0.00414938,-0.0239989	0.00834865,0.0180669	0.208183,0.73502	0.000275074	0.000556264
2	rs58754325	89441440	C,C	T,T	0.940358,0.939484	0.00470108,-0.0228413	0.00834865,0.0179277	0.241565,0.693284	0.000274352	0.000554907
2	rs7845687	88931914	A,NA	G,NA	0.969185,NA	0.0111041,NA	0.0114407,NA	0.479174,NA	0.000273857	0.000550868
2	rs2616510	89018125	C,C	A,A	0.805169,0.706349	-0.00223865,-0.0172232	0.00499191,0.00938594	0.184539,1.17714	0.000273395	0.000546442
2	rs76240391	88898966	A,NA	G,NA	0.714712,NA	-0.00474152,NA	0.00437857,NA	0.55462,NA	0.000273363	0.000545343
2	rs113931120	88905235	A,NA	G,NA	0.986084,NA	0.0134398,NA	0.0168779,NA	0.370733,NA	0.000273327	0.000549497
2	rs1498542	89768670	G,NA	A,NA	0.951292,NA	-0.0080048,NA	0.00918509,NA	0.416256,NA	0.000273263	0.000548795
2	rs76689818	89486770	T,T	C,C	0.940358,0.939484	0.00424604,-0.0236627	0.00834865,0.0179277	0.21393,0.728464	0.000273093	0.000552277
2	rs57047577	89441993	A,A	G,G	0.940358,0.939484	0.00470108,-0.0227504	0.00834865,0.0179277	0.241565,0.689439	0.000272652	0.000551467
2	rs6987711	89425711	G,G	T,T	0.939364,0.940476	0.00536446,-0.0209118	0.00828432,0.0180669	0.286274,0.607159	0.000272463	0.000551169
2	rs7836492	88862706	G,NA	T,NA	0.695825,NA	-0.00429974,NA	0.00429762,NA	0.498842,NA	0.0002724	0.000543373
2	rs60245117	89438405	C,C	A,A	0.940358,0.939484	0.00460418,-0.0229321	0.00834865,0.0179277	0.2356,0.697138	0.000272392	0.000550923
2	rs58453379	89438243	T,T	A,A	0.940358,0.939484	0.00460418,-0.0229321	0.00834865,0.0179277	0.2356,0.697138	0.000272392	0.000550923
2	rs58994609	89438194	C,C	A,A	0.940358,0.939484	0.00460418,-0.0229321	0.00834865,0.0179277	0.2356,0.697138	0.000272392	0.000550923
2	rs73289264	89437684	A,A	G,G	0.940358,0.939484	0.00460418,-0.0229321	0.00834865,0.0179277	0.2356,0.697138	0.000272392	0.000550923
2	rs28758406	89411020	C,C	T,T	0.940358,0.941468	0.00556432,-0.0209224	0.00834865,0.0182098	0.296626,0.601071	0.000272218	0.000550683
2	rs2664365	89018566	A,A	G,G	0.805169,0.706349	-0.00219222,-0.0172232	0.00499191,0.00938594	0.180094,1.17714	0.000271884	0.000543416
2	rs73291151	89442174	A,A	G,G	0.940358,0.939484	0.00470108,-0.0227071	0.00834865,0.0179277	0.241565,0.68761	0.000271849	0.00054984
2	rs73289267	89438027	G,G	A,A	0.940358,0.939484	0.00460418,-0.0228889	0.00834865,0.0179277	0.2356,0.695302	0.000271584	0.000549286
2	rs76655667	89422327	C,C	A,A	0.940358,0.941468	0.00550374,-0.0210286	0.00834865,0.0182098	0.292648,0.605245	0.000271526	0.000549272
2	rs73287339	89418809	T,T	G,G	0.940358,0.940476	0.00550374,-0.0210038	0.00834865,0.0180669	0.292648,0.610818	0.000271507	0.000549258
2	rs75909341	89325286	C,C	T,T	0.925447,0.889881	0.0145468,0.0354202	0.00752717,0.0136555	1.27337,2.0227	0.000271496	0.000546809
2	rs28453085	89411029	G,G	A,A	0.940358,0.941468	0.00556432,-0.0208785	0.00834865,0.0182098	0.296626,0.599347	0.00027148	0.000549189
2	rs77250112	88912390	C,NA	T,NA	0.701789,NA	-0.00463936,NA	0.0043219,NA	0.548111,NA	0.000271441	0.000541267
2	rs4579573	89757219	G,G	T,T	0.899602,0.945437	0.00698629,-0.000117367	0.00657888,0.0188207	0.540202,0.00216628	0.000271018	0.000546228
2	rs73287358	89423653	A,A	G,G	0.940358,0.940476	0.00554767,-0.0208636	0.00834865,0.0180669	0.295531,0.605245	0.000270928	0.000548092
2	rs10091022	89216114	G,G	A,A	0.812127,0.96627	0.022388,-0.0334575	0.00506169,0.023678	5.01178,0.80231	0.000270589	0.000561856
2	rs111474293	89445648	C,C	T,T	0.940358,0.939484	0.00492323,-0.0221699	0.00834865,0.0179277	0.255402,0.665097	0.000270504	0.000547157
2	rs77846263	89486176	A,A	G,G	0.940358,0.939484	0.00424604,-0.0235245	0.00834865,0.0179277	0.21393,0.72249	0.00027044	0.000546907
2	rs113251965	89325122	G,G	A,A	0.925447,0.889881	0.0145468,0.0353707	0.00752717,0.0136555	1.27337,2.01812	0.000270101	0.000543997
2	rs28907871	89340301	T,T	C,C	0.968191,0.91369	0.0376422,0.017023	0.0112664,0.0152221	3.07861,0.579325	0.000269921	0.000543561
2	rs75966776	89688661	G,NA	A,NA	0.981113,NA	0.0325735,NA	0.0145245,NA	1.60347,NA	0.000269897	0.000542807
2	rs60336907	89476919	T,T	A,A	0.940358,0.939484	0.00439211,-0.0232046	0.00834865,0.0179277	0.222698,0.708752	0.00026967	0.000545375
2	rs111770790	89712608	C,C	A,A	0.937376,0.94246	0.00705644,-0.0055557	0.0081604,0.0183564	0.412072,0.117959	0.000269572	0.000544232
2	rs1354521	89415173	A,A	G,G	0.940358,0.941468	0.00545493,-0.0210286	0.00834865,0.0182098	0.289455,0.605245	0.000269547	0.000545257
2	rs28539549	89420236	T,T	G,G	0.940358,0.940476	0.00550374,-0.0208636	0.00834865,0.0180669	0.292648,0.605245	0.000269143	0.000544469
2	rs73692561	89422086	A,A	G,G	0.940358,0.940476	0.00550374,-0.0208636	0.00834865,0.0180669	0.292648,0.605245	0.000269143	0.000544469
2	rs28446827	89420016	A,A	G,G	0.940358,0.940476	0.00550374,-0.0208636	0.00834865,0.0180669	0.292648,0.605245	0.000269143	0.000544469
2	rs73287352	89422227	T,T	G,G	0.940358,0.940476	0.00550374,-0.0208636	0.00834865,0.0180669	0.292648,0.605245	0.000269143	0.000544469
2	rs73287353	89422475	T,T	A,A	0.940358,0.940476	0.00550374,-0.0208636	0.00834865,0.0180669	0.292648,0.605245	0.000269143	0.000544469
2	rs73692565	89422384	A,A	G,G	0.940358,0.940476	0.00550374,-0.0208636	0.00834865,0.0180669	0.292648,0.605245	0.000269143	0.000544469
2	rs73287349	89421980	C,C	T,T	0.940358,0.940476	0.00550374,-0.0208636	0.00834865,0.0180669	0.292648,0.605245	0.000269143	0.000544469
2	rs58164144	89437770	C,C	T,T	0.940358,0.939484	0.00456059,-0.0228413	0.00834865,0.0179277	0.232931,0.693284	0.000269083	0.000544215
2	rs60779425	89437611	G,G	A,A	0.940358,0.939484	0.00456059,-0.0228413	0.00834865,0.0179277	0.232931,0.693284	0.000269083	0.000544215
2	rs10094278	89414854	A,A	G,G	0.940358,0.940476	0.00540612,-0.0209118	0.00834865,0.0180669	0.286274,0.607159	0.000269049	0.000544226
2	rs10109475	89414848	T,T	A,A	0.940358,0.940476	0.00540612,-0.0209118	0.00834865,0.0180669	0.286274,0.607159	0.000269049	0.000544226
2	rs10098834	89430837	G,G	T,T	0.940358,0.940476	0.00540612,-0.0210861	0.00834865,0.0180669	0.286274,0.614097	0.000268957	0.000544078
2	rs76715154	88990636	G,NA	C,NA	0.956262,NA	0.00953775,NA	0.00966771,NA	0.489643,NA	0.000268843	0.000539921
2	rs117645005	89456566	C,NA	T,NA	0.972167,NA	-0.0101144,NA	0.0120196,NA	0.397861,NA	0.00026882	0.000539814
2	rs58414801	89481366	G,G	C,C	0.940358,0.939484	0.00419735,-0.0235245	0.00834865,0.0179277	0.21103,0.72249	0.000268704	0.000543383
2	rs7813504	88799819	G,G	T,T	0.808151,0.936508	-0.00201824,-0.0290973	0.00502127,0.0175302	0.162582,1.01347	0.000268695	0.000540483
2	rs73291153	89442814	A,A	G,G	0.940358,0.939484	0.00465263,-0.022626	0.00834865,0.0179277	0.238577,0.68419	0.000268543	0.000543139
2	rs10089941	89420861	A,A	G,G	0.940358,0.940476	0.00550374,-0.0208198	0.00834865,0.0180669	0.292648,0.603508	0.000268411	0.000542987
2	rs10111179	89421080	C,C	T,T	0.940358,0.940476	0.00550374,-0.0208198	0.00834865,0.0180669	0.292648,0.603508	0.000268411	0.000542987
2	rs73289232	89428731	G,G	C,C	0.940358,0.940476	0.00540612,-0.0210476	0.00834865,0.0180669	0.286274,0.612563	0.000268309	0.000542765
2	rs58399951	89437490	T,T	G,G	0.940358,0.939484	0.00456059,-0.022798	0.00834865,0.0179277	0.232931,0.691452	0.000268287	0.000542604
2	rs78672663	89309845	C,NA	G,NA	0.963221,NA	-0.0120404,NA	0.0105045,NA	0.599103,NA	0.000268262	0.000540269
2	rs16882368	89429583	T,T	A,A	0.940358,0.940476	0.00540612,-0.021038	0.00834865,0.0180669	0.286274,0.61218	0.000268147	0.000542438
2	rs13265739	89220613	T,NA	C,NA	0.975149,NA	0.0111014,NA	0.0127009,NA	0.417845,NA	0.000268109	0.000538879
2	rs56691611	89436158	C,C	T,T	0.939364,0.939484	0.00452544,-0.0226162	0.00828432,0.0179277	0.232931,0.683777	0.000268024	0.00054211
2	rs55743536	89436105	A,A	G,G	0.939364,0.939484	0.0045687,-0.0225252	0.00828432,0.0179277	0.2356,0.679953	0.000267992	0.000542052
2	rs111598845	89424512	G,G	A,A	0.940358,0.940476	0.00545493,-0.0209118	0.00834865,0.0180669	0.289455,0.607159	0.000267984	0.000542115
2	rs7825171	89424098	A,A	G,G	0.940358,0.940476	0.00545493,-0.0209118	0.00834865,0.0180669	0.289455,0.607159	0.000267984	0.000542115
2	rs73287359	89423785	A,A	C,C	0.940358,0.940476	0.00545493,-0.0209118	0.00834865,0.0180669	0.289455,0.607159	0.000267984	0.000542115
2	rs73694046	89442846	T,T	C,C	0.940358,0.939484	0.00465263,-0.0225826	0.00834865,0.0179277	0.238577,0.682363	0.000267754	0.000541541
2	rs73291154	89442943	C,C	T,T	0.940358,0.939484	0.00465263,-0.0225826	0.00834865,0.0179277	0.238577,0.682363	0.000267754	0.000541541
2	rs10099075	89431248	C,C	A,A	0.940358,0.940476	0.00535732,-0.0211297	0.00834865,0.0180669	0.283105,0.615842	0.000267749	0.000541624
2	rs61177731	89435708	A,A	G,G	0.940358,0.939484	0.00470108,-0.0224776	0.00834865,0.0179277	0.241565,0.677953	0.000267652	0.000541344
2	rs10087268	89414888	C,C	T,T	0.940358,0.941468	0.00540612,-0.0210286	0.00834865,0.0182098	0.286274,0.605245	0.000267591	0.000541289
2	rs1354522	89415493	T,T	A,A	0.940358,0.941468	0.00540612,-0.0210286	0.00834865,0.0182098	0.286274,0.605245	0.000267591	0.000541289
2	rs16882334	89428008	G,G	A,A	0.940358,0.940476	0.00540612,-0.0210038	0.00834865,0.0180669	0.286274,0.610818	0.000267573	0.000541276
2	rs73692571	89436877	A,A	G,G	0.940358,0.939484	0.00460418,-0.0226595	0.00834865,0.0179277	0.2356,0.685602	0.000267361	0.000540738
2	rs73289254	89436902	A,A	C,C	0.940358,0.939484	0.00460418,-0.0226595	0.00834865,0.0179277	0.2356,0.685602	0.000267361	0.000540738
2	rs56324438	89440456	T,T	C,C	0.939364,0.939484	0.00466485,-0.0229797	0.00828432,0.0179277	0.241565,0.699161	0.000267185	0.000540438
2	rs59119264	89436182	C,C	T,T	0.939364,0.939484	0.00452544,-0.0225685	0.00828432,0.0179277	0.232931,0.681773	0.00026716	0.000540361
2	rs61098556	89436103	A,A	C,C	0.939364,0.939484	0.00452544,-0.0225685	0.00828432,0.0179277	0.232931,0.681773	0.00026716	0.000540361
2	rs77397538	89477563	G,G	C,C	0.940358,0.939484	0.00429472,-0.0232522	0.00834865,0.0179277	0.216842,0.710787	0.000267055	0.000540065
2	rs59290812	89441796	A,A	G,G	0.941352,0.939484	0.00473825,-0.022798	0.00841466,0.0179277	0.241565,0.691452	0.000267044	0.00053999
2	rs73291157	89443271	T,T	C,C	0.940358,0.939484	0.00465263,-0.0225348	0.00834865,0.0179277	0.238577,0.680354	0.000266889	0.000539791
2	rs28581869	89427256	A,A	G,G	0.940358,0.940476	0.00540612,-0.0209556	0.00834865,0.0180669	0.286274,0.6089	0.000266768	0.000539646
2	rs28414285	89427336	A,A	G,G	0.940358,0.940476	0.00540612,-0.0209556	0.00834865,0.0180669	0.286274,0.6089	0.000266768	0.000539646
2	rs13274015	89600751	C,C	T,T	0.699801,0.781746	0.0220212,0.0202461	0.00431368,0.0103488	6.48037,1.29739	0.000266712	0.00120814
2	rs73289257	89437106	A,A	G,G	0.940358,0.939484	0.00456059,-0.0227071	0.00834865,0.0179277	0.232931,0.68761	0.000266628	0.000539245
2	rs2616502	89032160	G,G	T,T	0.918489,0.709325	-0.00226362,-0.0171935	0.00722595,0.00941405	0.122582,1.1688	0.000266598	0.000531602
2	rs73287345	89421184	G,G	A,A	0.940358,0.940476	0.00545493,-0.0208198	0.00834865,0.0180669	0.289455,0.603508	0.000266454	0.000539018
2	rs73694050	89443368	T,T	G,G	0.940358,0.939484	0.00465263,-0.0224914	0.00834865,0.0179277	0.238577,0.678531	0.000266107	0.000538208
2	rs12114224	89309524	A,A	C,C	0.925447,0.889881	0.0139468,0.0358631	0.00752717,0.0136555	1.19448,2.06388	0.000266047	0.000535814
2	rs16880935	89322419	T,T	C,C	0.925447,0.888889	0.0144992,0.0350294	0.00752717,0.0136019	1.26701,1.99937	0.000266019	0.000535757
2	rs7000030	89319697	T,T	C,C	0.925447,0.889881	0.0144992,0.0352662	0.00752717,0.0136555	1.26701,2.00848	0.000265713	0.000535155
2	rs10112258	89414904	G,G	A,A	0.940358,0.941468	0.00535732,-0.0210286	0.00834865,0.0182098	0.283105,0.605245	0.000265659	0.000537369
2	rs1354524	89415605	C,C	T,T	0.940358,0.941468	0.00535732,-0.0210286	0.00834865,0.0182098	0.283105,0.605245	0.000265659	0.000537369
2	rs80231582	89424764	A,A	G,G	0.940358,0.939484	0.00535732,-0.0209767	0.00834865,0.0179277	0.283105,0.616235	0.00026547	0.000536964
2	rs10504841	89415821	T,T	C,C	0.940358,0.941468	0.00535732,-0.0209845	0.00834865,0.0182098	0.283105,0.603508	0.000264932	0.000535897
2	rs10088380	89416018	G,G	A,A	0.940358,0.941468	0.00535732,-0.0209845	0.00834865,0.0182098	0.283105,0.603508	0.000264932	0.000535897
2	rs10102401	89416335	G,G	C,C	0.940358,0.941468	0.00535732,-0.0209845	0.00834865,0.0182098	0.283105,0.603508	0.000264932	0.000535897
2	rs9297464	89415996	T,T	C,C	0.940358,0.941468	0.00535732,-0.0209845	0.00834865,0.0182098	0.283105,0.603508	0.000264932	0.000535897
2	rs34356881	89597291	A,NA	G,NA	0.976143,NA	0.0305725,NA	0.0129561,NA	1.73778,NA	0.000264833	0.000532494
2	rs57632153	88943616	C,NA	G,NA	0.969185,NA	0.0114401,NA	0.0114407,NA	0.498477,NA	0.000264668	0.000532378
2	rs10093818	89421010	T,T	C,C	0.940358,0.940476	0.00540612,-0.0208198	0.00834865,0.0180669	0.286274,0.603508	0.000264521	0.000535096
2	rs10102505	89416415	T,T	C,C	0.940358,0.941468	0.00535732,-0.0209359	0.00834865,0.0182098	0.283105,0.601599	0.000264136	0.000534286
2	rs1875903	89417410	A,A	C,C	0.940358,0.941468	0.00535732,-0.0209359	0.00834865,0.0182098	0.283105,0.601599	0.000264136	0.000534286
2	rs28877640	89412955	G,G	A,A	0.940358,0.941468	0.00540612,-0.0207989	0.00834865,0.0182098	0.286274,0.596232	0.00026382	0.000533653
2	rs1354523	89415541	T,T	C,C	0.940358,0.941468	0.00530853,-0.0210286	0.00834865,0.0182098	0.279947,0.605245	0.00026375	0.000533495
2	rs77989423	88902333	T,NA	C,NA	0.703777,NA	-0.00437753,NA	0.00433025,NA	0.505769,NA	0.000263372	0.000525364
2	rs59645827	89436001	T,T	C,C	0.940358,0.939484	0.00456059,-0.0225252	0.00834865,0.0179277	0.232931,0.679953	0.000263358	0.000532626
2	rs77446085	88877090	C,NA	T,NA	0.702783,NA	-0.00450858,NA	0.00432606,NA	0.526772,NA	0.000263115	0.000524885
2	rs58984354	89412357	G,G	A,A	0.940358,0.941468	0.00540612,-0.0207503	0.00834865,0.0182098	0.286274,0.594332	0.000263034	0.00053206
2	rs60374267	89412296	T,T	C,C	0.940358,0.941468	0.00540612,-0.0207503	0.00834865,0.0182098	0.286274,0.594332	0.000263034	0.00053206
2	rs61320020	89414644	C,C	T,T	0.939364,0.941468	0.00536446,-0.0209845	0.00828432,0.0182098	0.286274,0.603508	0.000262953	0.00053181
2	rs16882464	89435664	C,C	T,T	0.940358,0.939484	0.00456059,-0.0224776	0.00834865,0.0179277	0.232931,0.677953	0.000262512	0.000530913
2	rs59425875	89411899	G,G	T,T	0.940358,0.941468	0.00540612,-0.0207061	0.00834865,0.0182098	0.286274,0.592607	0.000262322	0.00053062
2	rs57771217	89411860	G,G	A,A	0.940358,0.941468	0.00540612,-0.0207061	0.00834865,0.0182098	0.286274,0.592607	0.000262322	0.00053062
2	rs55848977	89444200	A,A	T,T	0.940358,0.939484	0.00460418,-0.0223524	0.00834865,0.0179277	0.2356,0.672709	0.000261873	0.000529627
2	rs60953371	89444177	G,G	A,A	0.940358,0.939484	0.00460418,-0.0223524	0.00834865,0.0179277	0.2356,0.672709	0.000261873	0.000529627
2	rs11998171	89597089	C,C	T,T	0.699801,0.781746	0.0220212,0.0198958	0.00431368,0.0103488	6.48037,1.26329	0.000260896	0.00115895
2	rs78615299	89316021	G,NA	A,NA	0.99006,NA	0.0078235,NA	0.01993,NA	0.158232,NA	0.000260861	0.000523734
2	rs16882408	89432995	G,G	A,A	0.940358,0.940476	0.0051134,-0.0212695	0.00834865,0.0180669	0.26743,0.621437	0.000260642	0.000527194
2	rs59430846	89411781	A,A	G,G	0.940358,0.941468	0.00535732,-0.0207061	0.00834865,0.0182098	0.283105,0.592607	0.000260428	0.000526777
2	rs71526958	89653422	G,G	T,T	0.819085,0.857143	0.0271338,0.0296421	0.00513615,0.0122159	6.8957,1.81689	0.000260235	0.00414753
2	rs10104620	89216061	T,T	C,C	0.812127,0.96627	0.0223449,-0.0329065	0.00506169,0.023678	4.99467,0.783558	0.000260096	0.000539655
2	rs78109581	89406872	G,NA	A,NA	0.978131,NA	-0.0180654,NA	0.0135185,NA	0.741274,NA	0.000259907	0.000522317
2	rs10095499	89432760	A,A	G,G	0.940358,0.940476	0.0051134,-0.0212215	0.00834865,0.0180669	0.26743,0.619511	0.000259852	0.000525593
2	rs16883937	89526842	A,A	G,G	0.902585,0.931548	0.00132596,-0.0269226	0.00666778,0.016928	0.074496,0.951788	0.000259569	0.000523907
2	rs59043278	89444592	C,C	G,G	0.940358,0.939484	0.00460418,-0.0222177	0.00834865,0.0179277	0.2356,0.667087	0.000259523	0.00052487
2	rs16883940	89527312	A,A	G,G	0.902585,0.931548	0.00127854,-0.0269656	0.00666778,0.016928	0.0716352,0.954014	0.000259271	0.000523295
2	rs16883939	89526880	A,A	G,G	0.902585,0.931548	0.00127854,-0.0269656	0.00666778,0.016928	0.0716352,0.954014	0.000259271	0.000523295
2	rs182543865	89282068	C,NA	T,NA	0.99006,NA	0.00762994,NA	0.01993,NA	0.153761,NA	0.000258942	0.000519888
2	rs73692224	89326781	A,A	G,G	0.925447,0.889881	0.0145468,0.0349584	0.00752717,0.0136555	1.27337,1.98021	0.000258873	0.00052137
2	rs59527156	89525357	T,T	G,G	0.902585,0.930556	0.00113631,-0.0270298	0.00666778,0.0168156	0.0631436,0.966728	0.000258844	0.000522378
2	rs186845905	89697997	T,NA	C,NA	0.986084,NA	0.0115822,NA	0.0168779,NA	0.307538,NA	0.000258721	0.000520029
2	rs59138690	89524899	C,C	T,T	0.902585,0.931548	0.00127854,-0.0269403	0.00666778,0.016928	0.0716352,0.952704	0.000258695	0.000522131
2	rs73291181	89448076	A,A	G,G	0.940358,0.939484	0.00467952,-0.0219999	0.00834865,0.0179277	0.240234,0.658038	0.000258471	0.000522753
2	rs62524611	88867593	G,NA	A,NA	0.931412,NA	-0.0067838,NA	0.00782246,NA	0.413615,NA	0.000258247	0.000519721
2	rs28768402	89412652	T,T	A,A	0.940358,0.941468	0.00525974,-0.0207989	0.00834865,0.0182098	0.276801,0.596232	0.000258173	0.000522195
2	rs61087653	89418326	A,A	G,G	0.941352,0.940476	0.00503135,-0.0206357	0.00841466,0.0180669	0.259725,0.596232	0.000258159	0.000522243
2	rs7833665	89721771	T,T	C,C	0.82505,0.872024	0.024299,0.0338435	0.00520406,0.012796	5.51952,2.08763	0.000258145	0.000851519
2	rs16873500	88825317	C,NA	T,NA	0.843936,NA	-0.00474293,NA	0.00544795,NA	0.415693,NA	0.000258136	0.000518374
2	rs73291164	89445005	A,A	G,G	0.940358,0.939484	0.00460418,-0.0221265	0.00834865,0.0179277	0.2356,0.66329	0.00025795	0.000521686
2	rs60046421	88942874	C,NA	G,NA	0.969185,NA	0.0110547,NA	0.0114407,NA	0.476361,NA	0.00025792	0.000518783
2	rs28403966	89410970	G,G	T,T	0.940358,0.941468	0.00535732,-0.0205205	0.00834865,0.0182098	0.283105,0.585381	0.000257496	0.000520841
2	rs58723841	89410840	A,A	C,C	0.940358,0.941468	0.00535732,-0.0205205	0.00834865,0.0182098	0.283105,0.585381	0.000257496	0.000520841
2	rs140804609	89254941	G,NA	T,NA	0.963221,NA	-0.0131507,NA	0.0105045,NA	0.676541,NA	0.00025737	0.000515556
2	rs73291166	89445225	A,A	G,G	0.940358,0.939484	0.00460418,-0.0220787	0.00834865,0.0179277	0.2356,0.661304	0.000257133	0.00052003
2	rs16883945	89527405	G,G	A,A	0.902585,0.931548	0.00123112,-0.0269226	0.00666778,0.016928	0.0687896,0.951788	0.000257035	0.00051877
2	rs56809440	89524964	G,G	A,A	0.902585,0.931548	0.00132596,-0.026785	0.00666778,0.016928	0.074496,0.944681	0.000256457	0.000517623
2	rs10096195	89432587	A,A	C,C	0.940358,0.940476	0.00502074,-0.0212215	0.00834865,0.0180669	0.261549,0.619511	0.000256405	0.000518599
2	rs16882273	89424350	G,G	A,A	0.939364,0.940476	0.00541289,-0.0209118	0.00828432,0.0180669	0.289455,0.607159	0.000256202	0.000518131
2	rs1391631	89728582	C,C	G,G	0.668986,0.818452	0.0150228,0.025242	0.00420153,0.0110895	3.45658,1.64143	0.000256093	0.000518463
2	rs7462228	89410365	G,G	A,A	0.940358,0.941468	0.00535732,-0.0204276	0.00834865,0.0182098	0.283105,0.581782	0.000256052	0.000517916
2	rs57283474	89410289	C,C	T,T	0.940358,0.941468	0.00535732,-0.0204276	0.00834865,0.0182098	0.283105,0.581782	0.000256052	0.000517916
2	rs59725465	89410497	A,A	G,G	0.940358,0.941468	0.00535732,-0.0204276	0.00834865,0.0182098	0.283105,0.581782	0.000256052	0.000517916
2	rs113505096	88886840	T,NA	A,NA	0.71173,NA	-0.00445674,NA	0.00436498,NA	0.512516,NA	0.00025601	0.000510993
2	rs6994311	89597224	C,C	T,T	0.699801,0.780754	0.0219783,0.0199103	0.00431368,0.0103319	6.45755,1.26784	0.000255748	0.00112116
2	rs73291159	89443807	A,A	C,C	0.939364,0.939484	0.0045687,-0.0224002	0.00828432,0.0179277	0.2356,0.674708	0.000255726	0.000517195
2	rs60266820	89524623	T,T	C,C	0.902585,0.931548	0.00127854,-0.026785	0.00666778,0.016928	0.0716352,0.944681	0.000255196	0.000515066
2	rs2616487	89084284	T,T	C,C	0.341948,0.03869	0.00349624,-0.0232167	0.00416802,0.0221652	0.396243,0.530328	0.000254938	0.000509449
2	rs150970662	89692600	C,NA	T,NA	0.970179,NA	-0.0157184,NA	0.0116239,NA	0.753759,NA	0.000254897	0.000510895
2	rs113738158	89445712	C,C	T,T	0.940358,0.939484	0.00460418,-0.0219439	0.00834865,0.0179277	0.2356,0.655721	0.00025485	0.00051541
2	rs111810774	89445696	G,G	T,T	0.940358,0.939484	0.00460418,-0.0219439	0.00834865,0.0179277	0.2356,0.655721	0.00025485	0.00051541
2	rs1394515	89409993	C,C	A,A	0.940358,0.941468	0.00530853,-0.0204276	0.00834865,0.0182098	0.279947,0.581782	0.000254212	0.000514182
2	rs61234864	89445857	A,A	G,G	0.940358,0.939484	0.00460418,-0.0218961	0.00834865,0.0179277	0.2356,0.653744	0.000254048	0.000513786
2	rs11986591	89195889	C,C	G,G	0.456262,0.577381	-0.0161443,-0.0134353	0.00396952,0.00865361	4.32232,0.918915	0.000254024	0.000516319
2	rs10095262	89432538	C,C	G,G	0.940358,0.940476	0.0051134,-0.0208589	0.00834865,0.0180669	0.26743,0.605057	0.000254011	0.000513768
2	rs10113214	89432421	G,G	T,T	0.940358,0.940476	0.0051134,-0.0208589	0.00834865,0.0180669	0.26743,0.605057	0.000254011	0.000513768
2	rs28907872	89340257	A,A	C,C	0.968191,0.91369	0.0372473,0.0165076	0.0112664,0.0152221	3.02404,0.555697	0.000253679	0.000510811
2	rs11779026	89171230	T,NA	C,NA	0.93837,NA	-0.010345,NA	0.00822159,NA	0.681327,NA	0.000253503	0.000509949
2	rs74464585	89414197	G,NA	A,NA	0.962227,NA	-0.0122722,NA	0.0103707,NA	0.625859,NA	0.00025333	0.00050969
2	rs79676922	89438949	G,NA	A,NA	0.970179,NA	0.0247264,NA	0.0116239,NA	1.47621,NA	0.000253267	0.00050951
2	rs58857750	89522407	G,G	A,A	0.902585,0.931548	0.00127854,-0.0266903	0.00666778,0.016928	0.0716352,0.939808	0.000253097	0.000510827
2	rs57577747	89522739	T,T	A,A	0.902585,0.931548	0.00127854,-0.0266903	0.00666778,0.016928	0.0716352,0.939808	0.000253097	0.000510827
2	rs147161042	89195396	C,NA	T,NA	0.982107,NA	-0.0157546,NA	0.014915,NA	0.536354,NA	0.000252907	0.000507287
2	rs73692187	88876731	G,NA	A,NA	0.699801,NA	-0.00436078,NA	0.00431368,NA	0.505769,NA	0.000252896	0.000504742
2	rs7004757	89446178	A,A	T,T	0.940358,0.939484	0.00460418,-0.0218048	0.00834865,0.0179277	0.2356,0.649977	0.000252529	0.00051071
2	rs6990941	89644431	C,C	T,T	0.819085,0.853175	0.0275007,0.0280251	0.00513615,0.0120777	7.06615,1.69209	0.000252008	0.00472871
2	rs77440861	88902163	A,NA	G,NA	0.704771,NA	-0.00410606,NA	0.00433447,NA	0.464093,NA	0.000252005	0.000502982
2	rs7829812	89722274	G,G	A,A	0.82505,0.872024	0.0241176,0.0338435	0.00520406,0.012796	5.44609,2.08763	0.000251943	0.000791512
2	rs58098738	89522688	T,T	A,A	0.902585,0.931548	0.00123112,-0.0266903	0.00666778,0.016928	0.0687896,0.939808	0.000251865	0.000508328
2	rs17719138	89041513	C,NA	T,NA	0.919483,NA	0.00026921,NA	0.00726648,NA	0.0130284,NA	0.000251849	0.00050413
2	rs7000891	89446259	G,G	A,A	0.940358,0.939484	0.00460418,-0.0217613	0.00834865,0.0179277	0.2356,0.648186	0.00025181	0.000509255
2	rs59641120	89629144	G,G	T,T	0.824056,0.862103	0.0268283,0.0312576	0.00519247,0.0123978	6.62309,1.93199	0.000251713	0.00297851
2	rs9297468	89431611	A,A	G,G	0.940358,0.940476	0.00506951,-0.0208108	0.00834865,0.0180669	0.264639,0.603151	0.000251653	0.000508986
2	rs9297470	89432036	G,G	C,C	0.940358,0.940476	0.00506951,-0.0208108	0.00834865,0.0180669	0.264639,0.603151	0.000251653	0.000508986
2	rs10112810	89431405	T,T	C,C	0.940358,0.940476	0.00506951,-0.0208108	0.00834865,0.0180669	0.264639,0.603151	0.000251653	0.000508986
2	rs115446367	89103322	A,NA	T,NA	0.917495,NA	-0.00652823,NA	0.00718617,NA	0.439323,NA	0.000251618	0.000505648
2	rs79562877	89469271	A,A	G,G	0.940358,0.939484	0.00414868,-0.0226595	0.00834865,0.0179277	0.208141,0.685602	0.000251474	0.000508501
2	rs10109321	89408571	C,C	T,T	0.940358,0.941468	0.00530853,-0.0202419	0.00834865,0.0182098	0.279947,0.574607	0.000251384	0.000508457
2	rs10110453	89432552	G,G	A,A	0.940358,0.940476	0.00502074,-0.0209026	0.00834865,0.0180669	0.261549,0.606791	0.000251325	0.000508314
2	rs79363493	89175378	A,NA	T,NA	0.934394,NA	-0.00940501,NA	0.00798549,NA	0.6218,NA	0.000251211	0.000504447
2	rs61548111	89457166	C,C	A,A	0.940358,0.939484	0.00492323,-0.02103	0.00834865,0.0179277	0.255402,0.618387	0.000251186	0.000508041
2	rs117669807	89464285	G,G	C,C	0.940358,0.939484	0.00429472,-0.0223524	0.00834865,0.0179277	0.216842,0.672709	0.000251118	0.000507805
2	rs13282257	88904448	G,G	T,T	0.90159,0.884921	-0.00943728,-0.00168151	0.00663768,0.0133953	0.80941,0.0457073	0.000251111	0.000502803
2	rs7018226	89446335	T,T	G,G	0.940358,0.939484	0.00460418,-0.0217134	0.00834865,0.0179277	0.2356,0.646218	0.000251023	0.000507663
2	rs57195479	89522150	A,A	C,C	0.902585,0.931548	0.00123112,-0.0266473	0.00666778,0.016928	0.0687896,0.937596	0.000250924	0.000506427
2	rs59759655	89521982	A,A	G,G	0.902585,0.931548	0.00123112,-0.0266473	0.00666778,0.016928	0.0687896,0.937596	0.000250924	0.000506427
2	rs1879199	89202184	G,G	A,A	0.867793,0.462302	0.00833419,0.0142566	0.0058372,0.00857375	0.814296,1.01615	0.000250756	0.000505789
2	rs6981717	89188454	C,C	T,T	0.670974,0.948413	0.0188014,0.00722733	0.00420796,0.0193256	5.10275,0.149708	0.000250572	0.000515697
2	rs34919099	89722463	G,G	T,T	0.82505,0.872024	0.0241176,0.0337871	0.00520406,0.012796	5.44609,2.08198	0.000250313	0.000785422
2	rs7001241	89446459	G,G	A,A	0.940358,0.939484	0.00460418,-0.0216699	0.00834865,0.0179277	0.2356,0.644431	0.000250312	0.000506222
2	rs61079180	89461996	C,C	T,T	0.940358,0.939484	0.00439211,-0.0220787	0.00834865,0.0179277	0.222698,0.661304	0.000249812	0.000505177
2	rs7001875	89446812	T,T	A,A	0.940358,0.939484	0.00460418,-0.0216336	0.00834865,0.0179277	0.2356,0.642941	0.00024972	0.000505025
2	rs6980734	89446680	A,A	G,G	0.940358,0.939484	0.00460418,-0.0216336	0.00834865,0.0179277	0.2356,0.642941	0.00024972	0.000505025
2	rs117344347	89464275	T,T	G,G	0.940358,0.939484	0.00424604,-0.0223524	0.00834865,0.0179277	0.21393,0.672709	0.000249498	0.000504516
2	rs78704524	89436384	C,C	T,T	0.940358,0.939484	0.00429472,-0.0222523	0.00834865,0.0179277	0.216842,0.66853	0.000249441	0.00050441
2	rs10099839	89205409	C,C	T,T	0.812127,0.96627	0.0222061,-0.0326175	0.00506169,0.023678	4.93976,0.773804	0.000249195	0.000515719
2	rs73275324	89461761	A,A	G,G	0.940358,0.939484	0.00439211,-0.0220352	0.00834865,0.0179277	0.222698,0.659501	0.000249094	0.000503722
2	rs57926946	89521547	A,A	G,G	0.902585,0.931548	0.00123112,-0.0265569	0.00666778,0.016928	0.0687896,0.932959	0.000248963	0.000502466
2	rs13265056	89602539	A,A	G,G	0.833996,0.924603	0.0298559,0.0368545	0.00531372,0.0161901	7.71567,1.6416	0.000248942	0.0170736
2	rs73692252	89407811	A,A	G,G	0.940358,0.941468	0.00525974,-0.0201906	0.00834865,0.0182098	0.276801,0.572635	0.000248821	0.00050326
2	rs16877921	89103402	T,NA	C,NA	0.917495,NA	-0.0063945,NA	0.00718617,NA	0.427646,NA	0.000248322	0.000499025
2	rs73291177	89447266	C,C	T,T	0.940358,0.939484	0.00460418,-0.021542	0.00834865,0.0179277	0.2356,0.639188	0.000248238	0.000502025
2	rs73694057	89447163	A,A	G,G	0.940358,0.939484	0.00460418,-0.021542	0.00834865,0.0179277	0.2356,0.639188	0.000248238	0.000502025
2	rs73694056	89447140	T,T	C,C	0.940358,0.939484	0.00460418,-0.021542	0.00834865,0.0179277	0.2356,0.639188	0.000248238	0.000502025
2	rs10086327	89406955	A,A	G,G	0.940358,0.941468	0.00525974,-0.0201465	0.00834865,0.0182098	0.276801,0.570938	0.000248165	0.000501933
2	rs73279236	89406651	A,A	G,G	0.940358,0.941468	0.00525974,-0.0201465	0.00834865,0.0182098	0.276801,0.570938	0.000248165	0.000501933
2	rs35209645	89604550	G,G	A,A	0.833996,0.924603	0.0299752,0.0362869	0.00531372,0.0161901	7.77221,1.60195	0.000248121	0.0179673
2	rs7814799	89449340	C,C	T,T	0.940358,0.939484	0.00458695,-0.021542	0.00834865,0.0179277	0.234544,0.639188	0.000247651	0.000500832
2	rs7842479	89453055	C,C	T,T	0.940358,0.939484	0.00458695,-0.021542	0.00834865,0.0179277	0.234544,0.639188	0.000247651	0.000500832
2	rs60894020	89450964	T,T	C,C	0.940358,0.939484	0.00458695,-0.021542	0.00834865,0.0179277	0.234544,0.639188	0.000247651	0.000500832
2	rs6988021	89450084	C,C	T,T	0.940358,0.939484	0.00458695,-0.021542	0.00834865,0.0179277	0.234544,0.639188	0.000247651	0.000500832
2	rs7828596	89449818	T,T	C,C	0.940358,0.939484	0.00458695,-0.021542	0.00834865,0.0179277	0.234544,0.639188	0.000247651	0.000500832
2	rs73291190	89450576	G,G	A,A	0.940358,0.939484	0.00458695,-0.021542	0.00834865,0.0179277	0.234544,0.639188	0.000247651	0.000500832
2	rs73291191	89450629	C,C	T,T	0.940358,0.939484	0.00458695,-0.021542	0.00834865,0.0179277	0.234544,0.639188	0.000247651	0.000500832
2	rs7814792	89449328	C,C	T,T	0.940358,0.939484	0.00458695,-0.021542	0.00834865,0.0179277	0.234544,0.639188	0.000247651	0.000500832
2	rs73291192	89450832	T,T	C,C	0.940358,0.939484	0.00458695,-0.021542	0.00834865,0.0179277	0.234544,0.639188	0.000247651	0.000500832
2	rs73275325	89461776	A,A	T,T	0.940358,0.939484	0.00434342,-0.0220352	0.00834865,0.0179277	0.219764,0.659501	0.000247469	0.000500426
2	rs73291179	89447372	A,A	G,G	0.940358,0.939484	0.00460418,-0.021494	0.00834865,0.0179277	0.2356,0.637226	0.000247468	0.000500465
2	rs80023829	89647688	A,NA	T,NA	0.981113,NA	0.0308925,NA	0.0145245,NA	1.4759,NA	0.000247436	0.000497579
2	rs16882960	89457884	A,A	C,C	0.940358,0.939484	0.00458695,-0.021494	0.00834865,0.0179277	0.234544,0.637226	0.000246882	0.000499276
2	rs16882980	89458652	C,C	T,T	0.940358,0.939484	0.00458695,-0.021494	0.00834865,0.0179277	0.234544,0.637226	0.000246882	0.000499276
2	rs73292876	89456686	G,G	A,A	0.940358,0.939484	0.00458695,-0.021494	0.00834865,0.0179277	0.234544,0.637226	0.000246882	0.000499276
2	rs16882925	89455407	A,A	G,G	0.940358,0.939484	0.00458695,-0.021494	0.00834865,0.0179277	0.234544,0.637226	0.000246882	0.000499276
2	rs58652034	89455867	C,C	A,A	0.940358,0.939484	0.00458695,-0.021494	0.00834865,0.0179277	0.234544,0.637226	0.000246882	0.000499276
2	rs73275307	89458895	T,T	A,A	0.940358,0.939484	0.00458695,-0.021494	0.00834865,0.0179277	0.234544,0.637226	0.000246882	0.000499276
2	rs16882948	89456851	G,G	A,A	0.940358,0.939484	0.00458695,-0.021494	0.00834865,0.0179277	0.234544,0.637226	0.000246882	0.000499276
2	rs73694079	89456953	T,T	G,G	0.940358,0.939484	0.00458695,-0.021494	0.00834865,0.0179277	0.234544,0.637226	0.000246882	0.000499276
2	rs2129782	89459234	C,C	T,T	0.940358,0.939484	0.00458695,-0.021494	0.00834865,0.0179277	0.234544,0.637226	0.000246882	0.000499276
2	rs77333251	89461069	G,G	A,A	0.940358,0.939484	0.00439211,-0.0218961	0.00834865,0.0179277	0.222698,0.653744	0.000246816	0.000499112
2	rs117250258	88797583	T,NA	C,NA	0.976143,NA	-0.0149775,NA	0.0129561,NA	0.606115,NA	0.000246232	0.000493786
2	rs60350282	89460917	G,G	A,A	0.940358,0.939484	0.00439211,-0.0218526	0.00834865,0.0179277	0.222698,0.651949	0.000246111	0.000497685
2	rs59745808	89452576	C,C	T,T	0.941352,0.939484	0.00457411,-0.021542	0.00841466,0.0179277	0.231566,0.639188	0.00024606	0.00049762
2	rs16882905	89453959	A,A	G,G	0.940358,0.939484	0.00453823,-0.021542	0.00834865,0.0179277	0.231566,0.639188	0.000246002	0.000497488
2	rs2171481	89459614	A,A	G,G	0.940358,0.939484	0.00453823,-0.021542	0.00834865,0.0179277	0.231566,0.639188	0.000246002	0.000497488
2	rs7819898	89452923	T,T	G,G	0.940358,0.939484	0.00453823,-0.021542	0.00834865,0.0179277	0.231566,0.639188	0.000246002	0.000497488
2	rs73694066	89453493	A,A	C,C	0.940358,0.939484	0.00453823,-0.021542	0.00834865,0.0179277	0.231566,0.639188	0.000246002	0.000497488
2	rs7838772	89453028	C,C	A,A	0.940358,0.939484	0.00453823,-0.021542	0.00834865,0.0179277	0.231566,0.639188	0.000246002	0.000497488
2	rs60469280	89452250	C,C	A,A	0.940358,0.939484	0.00453823,-0.021542	0.00834865,0.0179277	0.231566,0.639188	0.000246002	0.000497488
2	rs7820191	89453170	T,T	G,G	0.940358,0.939484	0.00453823,-0.021542	0.00834865,0.0179277	0.231566,0.639188	0.000246002	0.000497488
2	rs7008219	89451970	C,C	T,T	0.940358,0.939484	0.00453823,-0.021542	0.00834865,0.0179277	0.231566,0.639188	0.000246002	0.000497488
2	rs73292857	89452516	G,G	A,A	0.940358,0.939484	0.00453823,-0.021542	0.00834865,0.0179277	0.231566,0.639188	0.000246002	0.000497488
2	rs16882914	89454231	C,C	T,T	0.940358,0.939484	0.00453823,-0.021542	0.00834865,0.0179277	0.231566,0.639188	0.000246002	0.000497488
2	rs59495340	89452311	G,G	A,A	0.940358,0.939484	0.00453823,-0.021542	0.00834865,0.0179277	0.231566,0.639188	0.000246002	0.000497488
2	rs12155993	88783748	C,C	T,T	0.67992,0.889881	-0.00792415,0.000412599	0.0042382,0.0136555	1.21094,0.0105966	0.000245887	0.000488351
2	rs10099233	89403561	A,A	G,G	0.940358,0.941468	0.00521096,-0.0200979	0.00834865,0.0182098	0.273666,0.569074	0.000245686	0.000496906
2	rs59107062	89405172	G,G	C,C	0.940358,0.941468	0.00521096,-0.0200979	0.00834865,0.0182098	0.273666,0.569074	0.000245686	0.000496906
2	rs7821734	89205162	A,A	G,G	0.812127,0.96627	0.022163,-0.0325015	0.00506169,0.023678	4.92279,0.769903	0.00024559	0.000507881
2	rs35259465	89355317	C,NA	T,NA	0.875746,NA	0.0263432,NA	0.0059937,NA	4.95585,NA	0.00024558	0.000515915
2	rs16882947	89456247	T,T	A,A	0.940358,0.939484	0.00453823,-0.021494	0.00834865,0.0179277	0.231566,0.637226	0.000245239	0.000495942
2	rs16882945	89456145	G,G	T,T	0.940358,0.939484	0.00453823,-0.021494	0.00834865,0.0179277	0.231566,0.637226	0.000245239	0.000495942
2	rs58079230	89455926	A,A	C,C	0.940358,0.939484	0.00453823,-0.021494	0.00834865,0.0179277	0.231566,0.637226	0.000245239	0.000495942
2	rs73292867	89454305	T,T	A,A	0.940358,0.939484	0.00453823,-0.021494	0.00834865,0.0179277	0.231566,0.637226	0.000245239	0.000495942
2	rs16882953	89457480	A,A	G,G	0.940358,0.939484	0.00453823,-0.021494	0.00834865,0.0179277	0.231566,0.637226	0.000245239	0.000495942
2	rs16882949	89457287	C,C	A,A	0.940358,0.939484	0.00453823,-0.021494	0.00834865,0.0179277	0.231566,0.637226	0.000245239	0.000495942
2	rs61498756	89455192	T,T	G,G	0.940358,0.939484	0.00453823,-0.021494	0.00834865,0.0179277	0.231566,0.637226	0.000245239	0.000495942
2	rs57807215	89455068	A,A	G,G	0.940358,0.939484	0.00453823,-0.021494	0.00834865,0.0179277	0.231566,0.637226	0.000245239	0.000495942
2	rs61683331	89455046	A,A	G,G	0.940358,0.939484	0.00453823,-0.021494	0.00834865,0.0179277	0.231566,0.637226	0.000245239	0.000495942
2	rs73292871	89455095	C,C	T,T	0.940358,0.939484	0.00453823,-0.021494	0.00834865,0.0179277	0.231566,0.637226	0.000245239	0.000495942
2	rs16882951	89457398	G,G	A,A	0.940358,0.939484	0.00453823,-0.021494	0.00834865,0.0179277	0.231566,0.637226	0.000245239	0.000495942
2	rs16882955	89457685	G,G	C,C	0.940358,0.939484	0.00453823,-0.021494	0.00834865,0.0179277	0.231566,0.637226	0.000245239	0.000495942
2	rs73694076	89454910	A,A	T,T	0.940358,0.939484	0.00453823,-0.021494	0.00834865,0.0179277	0.231566,0.637226	0.000245239	0.000495942
2	rs34554968	89645407	T,T	C,C	0.82505,0.863095	0.0267042,0.0307741	0.00520406,0.0124355	6.54125,1.875	0.000245216	0.00234091
2	rs73279231	89404664	T,T	C,C	0.940358,0.941468	0.00521096,-0.0200538	0.00834865,0.0182098	0.273666,0.567382	0.000245042	0.000495601
2	rs16882035	89404717	T,T	A,A	0.940358,0.941468	0.00521096,-0.0200538	0.00834865,0.0182098	0.273666,0.567382	0.000245042	0.000495601
2	rs3105403	89481029	T,T	G,G	0.686879,0.847222	0.0216874,0.0250289	0.00426327,0.0118816	6.43924,1.45398	0.000244796	0.00130565
2	rs71526952	89594180	T,T	G,G	0.83499,0.924603	0.0300475,0.0354907	0.00532652,0.0161901	7.77221,1.54714	0.000244796	0.0156511
2	rs80061971	88933558	G,NA	A,NA	0.980119,NA	0.00555745,NA	0.0141639,NA	0.158148,NA	0.0002447	0.000491713
2	rs61667532	89454997	C,C	A,A	0.940358,0.939484	0.00453823,-0.0214504	0.00834865,0.0179277	0.231566,0.635444	0.000244548	0.000494543
2	rs2664372	89061424	G,G	C,C	0.593439,0.31746	9.25428e-05,-0.0184683	0.00402521,0.00918321	0.00803996,1.35344	0.000244474	0.000488003
2	rs60936046	89453182	G,G	A,A	0.940358,0.939484	0.00460418,-0.0213044	0.00834865,0.0179277	0.2356,0.629497	0.000244462	0.00049438
2	rs76163988	89300963	G,NA	A,NA	0.968191,NA	0.018386,NA	0.0112664,NA	0.988463,NA	0.000244398	0.00049126
2	rs73275347	89465086	G,G	A,A	0.940358,0.939484	0.00400754,-0.0225009	0.00834865,0.0179277	0.199825,0.678929	0.000244252	0.00049386
2	rs7845586	89449435	G,G	A,A	0.940358,0.939484	0.00446372,-0.0215856	0.00834865,0.0179277	0.227031,0.640974	0.000244208	0.000493844
2	rs62524609	88844629	T,NA	A,NA	0.932406,NA	-0.00659598,NA	0.00787557,NA	0.395452,NA	0.000243802	0.000490576
2	rs62524654	88968431	C,NA	T,NA	0.993042,NA	0.00966133,NA	0.0237851,NA	0.164562,NA	0.0002438	0.000489916
2	rs7463933	89464868	C,C	T,T	0.940358,0.939484	0.00400754,-0.0224573	0.00834865,0.0179277	0.199825,0.677102	0.000243535	0.000492409
2	rs1580509	89464569	C,C	T,T	0.940358,0.939484	0.00400754,-0.0224573	0.00834865,0.0179277	0.199825,0.677102	0.000243535	0.000492409
2	rs28991889	89085386	A,NA	G,NA	0.978131,NA	0.0188894,NA	0.0135185,NA	0.789619,NA	0.000243516	0.00048925
2	rs1844057	89460030	G,G	A,A	0.940358,0.939484	0.00444081,-0.0215856	0.00834865,0.0179277	0.225642,0.640974	0.000243451	0.000492308
2	rs1844056	89460105	G,G	A,A	0.940358,0.939484	0.00444081,-0.0215856	0.00834865,0.0179277	0.225642,0.640974	0.000243451	0.000492308
2	rs57040657	89414990	C,C	T,T	0.940358,0.941468	0.00499189,-0.0204685	0.00834865,0.0182098	0.259725,0.583366	0.000243384	0.000492213
2	rs61109805	89435101	G,G	C,C	0.940358,0.939484	0.00419735,-0.0220703	0.00834865,0.0179277	0.21103,0.660958	0.000243273	0.00049191
2	rs1507893	88784339	G,G	A,A	0.678926,0.889881	-0.00782716,0.000412599	0.00423473,0.0136555	1.19007,0.0105966	0.000243253	0.000483133
2	rs35534012	89714760	C,C	T,T	0.827038,0.875	0.0243177,0.0340451	0.00522759,0.0129254	5.48274,2.07369	0.000243117	0.000800524
2	rs10104706	89406894	C,C	T,T	0.940358,0.941468	0.0051134,-0.0201465	0.00834865,0.0182098	0.26743,0.570938	0.000242927	0.000491306
2	rs61226117	89464046	G,G	A,A	0.940358,0.939484	0.00400754,-0.0224094	0.00834865,0.0179277	0.199825,0.675095	0.000242751	0.000490822
2	rs10103336	89403893	G,G	C,C	0.940358,0.941468	0.00516218,-0.0200097	0.00834865,0.0182098	0.270542,0.565691	0.000242668	0.000490789
2	rs73279224	89404266	A,A	G,G	0.940358,0.941468	0.00516218,-0.0200097	0.00834865,0.0182098	0.270542,0.565691	0.000242668	0.000490789
2	rs2664344	89080494	G,G	C,C	0.545726,0.301587	0.00135576,-0.0182325	0.00397094,0.0093141	0.135023,1.29855	0.000242622	0.000483854
2	rs34272390	89584031	G,G	A,A	0.836978,0.922619	0.0302382,0.0344573	0.00535253,0.0159983	7.79295,1.50507	0.000242558	0.0156669
2	rs6996075	88905219	C,NA	G,NA	0.703777,NA	-0.00388048,NA	0.00433025,NA	0.431586,NA	0.000242447	0.000484143
2	rs28986481	89313051	A,NA	G,NA	0.99006,NA	0.00575803,NA	0.01993,NA	0.112018,NA	0.000242242	0.000486411
2	rs10099461	89403715	T,T	G,G	0.940358,0.941468	0.00516218,-0.0199611	0.00834865,0.0182098	0.270542,0.563834	0.000241971	0.000489377
2	rs71526955	89604999	T,T	C,C	0.83499,0.924603	0.0300037,0.0360033	0.00532652,0.0161901	7.7515,1.58232	0.000241921	0.0165425
2	rs75247012	89465349	A,A	G,G	0.940358,0.939484	0.0041,-0.0221699	0.00834865,0.0179277	0.205263,0.665097	0.000241779	0.000488869
2	rs16883010	89460453	C,C	T,T	0.940358,0.939484	0.00434342,-0.0216773	0.00834865,0.0179277	0.219764,0.644731	0.000241715	0.000488778
2	rs73279219	89403161	A,A	C,C	0.940358,0.941468	0.00516218,-0.019917	0.00834865,0.0182098	0.270542,0.562148	0.00024134	0.0004881
2	rs57373104	89520897	G,G	A,A	0.902585,0.931548	0.000994119,-0.0264621	0.00666778,0.016928	0.0547873,0.928111	0.000241159	0.000486656
2	rs16883006	89460425	G,G	A,A	0.940358,0.939484	0.00436687,-0.0215856	0.00834865,0.0179277	0.221176,0.640974	0.000241036	0.000487407
2	rs2616496	89061298	A,A	G,G	0.594433,0.318452	-0.000508852,-0.0183508	0.00402677,0.00917557	0.0460272,1.34195	0.00024095	0.000481218
2	rs1551893	89102366	A,NA	T,NA	0.915507,NA	-0.00632983,NA	0.00710883,NA	0.42801,NA	0.000240869	0.000483958
2	rs78174400	89095623	C,C	A,A	0.861829,0.998016	-0.000776267,0.140217	0.00572955,0.0960615	0.0495239,0.840484	0.000240733	0.000483232
2	rs112279857	89463938	C,C	T,T	0.940358,0.939484	0.00395888,-0.0223659	0.00834865,0.0179277	0.196979,0.673272	0.000240527	0.000486313
2	rs73275371	89467552	C,C	T,T	0.940358,0.939484	0.00400754,-0.0222612	0.00834865,0.0179277	0.199825,0.668899	0.000240349	0.000485961
2	rs76544198	89109388	G,NA	A,NA	0.913519,NA	-0.00647197,NA	0.00703429,NA	0.446674,NA	0.000240308	0.000482868
3	rs62525781	89411364	A,NA	T,NA	0.989066,NA	0.0525636,NA	0.0190121,NA	2.24438,NA	0.0191926	0.0377403
3	rs1031826	88999985	G,G	A,A	0.625249,0.707341	-0.0113816,-0.0185396	0.00408453,0.00939524	2.27344,1.3146	0.0100912	0.0208297
3	rs117405277	89335728	C,NA	A,NA	0.973161,NA	0.0269085,NA	0.0122339,NA	1.5553,NA	0.00964697	0.0191077
3	rs2878913	88858497	C,C	T,T	0.192843,0.194444	-0.0123306,-0.0241484	0.00501139,0.0108009	1.8578,1.59575	0.00937233	0.0190089
3	rs2616490	89081730	C,C	T,T	0.483101,0.309524	-0.0114659,-0.0159505	0.00395656,0.00924659	2.42528,1.07301	0.00904757	0.0186729
3	rs2616483	89036579	C,C	T,T	0.571571,0.680556	-0.0112056,-0.0157959	0.00399544,0.00916798	2.29773,1.0711	0.00887805	0.018313
3	rs2169655	88998663	G,G	A,A	0.624254,0.6875	-0.0114203,-0.0167976	0.00408236,0.00922235	2.28815,1.16402	0.00808888	0.0166926
3	rs2616482	89036719	G,G	A,A	0.567594,0.680556	-0.0108257,-0.0154965	0.00399094,0.00916798	2.17546,1.04109	0.0077285	0.0159439
3	rs2664348	89083083	T,T	C,C	0.484095,0.309524	-0.0110618,-0.0161585	0.0039563,0.00924659	2.28618,1.09394	0.00667348	0.0137698
3	rs62525789	89463435	C,NA	A,NA	0.988072,NA	0.0424449,NA	0.0182119,NA	1.70392,NA	0.00612057	0.0121248
3	rs1006364	88934441	C,C	A,A	0.205765,0.149802	-0.0114253,-0.026405	0.00489079,0.011978	1.71026,1.5608	0.00585314	0.0119216
3	rs62525825	89602914	A,NA	G,NA	0.971173,NA	0.0243304,NA	0.0118166,NA	1.40348,NA	0.00563815	0.0111918
3	rs1824717	89075979	C,C	T,T	0.486083,0.308532	-0.0107749,-0.014701	0.00395583,0.0092548	2.19019,0.950086	0.00552518	0.0113979
3	rs76675204	89017955	C,NA	T,NA	0.702783,NA	-0.012203,NA	0.00432606,NA	2.31964,NA	0.00498361	0.010208
3	rs117669037	89662275	A,NA	T,NA	0.985089,NA	0.0341195,NA	0.0163138,NA	1.43785,NA	0.00490447	0.00973302
3	rs117374053	89023357	C,NA	T,NA	0.702783,NA	-0.0122961,NA	0.00432606,NA	2.34887,NA	0.00490344	0.0100433
3	rs17643403	88800344	A,NA	C,NA	0.985089,NA	0.040866,NA	0.0163138,NA	1.91203,NA	0.00476201	0.00951732
3	rs11782646	89276078	C,C	T,T	0.428429,0.555556	-0.0202021,-0.0235531	0.00399544,0.00860262	6.36904,2.20878	0.00473801	0.0107486
3	rs17718631	89009397	C,NA	T,NA	0.702783,NA	-0.012203,NA	0.00432606,NA	2.31964,NA	0.00453254	0.00928188
3	rs62525849	89743998	T,NA	C,NA	0.974155,NA	0.0243183,NA	0.0124606,NA	1.29257,NA	0.00436683	0.00865972
3	rs17666490	89237133	C,C	T,T	0.431412,0.581349	-0.0208656,-0.0189552	0.00399204,0.0086648	6.76328,1.54214	0.00434298	0.00952609
3	rs2664367	89041070	T,T	C,C	0.519881,0.632937	-0.0091125,-0.014998	0.00395743,0.00886855	1.67163,1.04187	0.00426149	0.0087693
3	rs72673162	88842755	C,NA	T,NA	0.931412,NA	0.0180014,NA	0.00782246,NA	1.67004,NA	0.00419499	0.00837374
3	rs17718458	88994530	A,NA	T,NA	0.704771,NA	-0.0117734,NA	0.00433447,NA	2.18026,NA	0.00380452	0.00778712
3	rs7825629	89248779	A,A	G,G	0.866799,0.480159	0.00888327,0.0263054	0.00581871,0.00855609	0.896736,2.67597	0.00379061	0.00748312
3	rs7826477	89248590	T,T	C,C	0.866799,0.479167	0.00879398,0.0263594	0.00581871,0.00855678	0.883709,2.6848	0.00377915	0.0074607
3	rs1382101	89076068	A,A	C,C	0.49006,0.3125	-0.0102309,-0.0149414	0.00395508,0.00922235	2.01376,0.977965	0.00373131	0.00768963
3	rs74706365	88998928	T,NA	G,NA	0.705765,NA	-0.011736,NA	0.00433873,NA	2.16548,NA	0.00367558	0.00752221
3	rs5016164	89268182	C,C	T,T	0.974155,0.912698	0.0454,0.0390346	0.0124606,0.0151436	3.57031,2.00227	0.00366303	0.0072598
3	rs10107694	88882572	C,C	A,A	0.191849,0.145833	-0.00889932,-0.0291579	0.00502127,0.0121117	1.11724,1.79411	0.00365779	0.00743365
3	rs17674293	89774444	G,NA	A,NA	0.939364,NA	-0.0208955,NA	0.00828432,NA	1.93333,NA	0.00355244	0.00704344
3	rs112830581	89268529	G,NA	A,NA	0.957256,NA	-0.0288219,NA	0.00977441,NA	2.49607,NA	0.00352374	0.00700123
3	rs6469118	88956314	G,G	A,A	0.207753,0.164683	-0.012226,-0.0188622	0.00487344,0.0115253	1.91658,0.992606	0.00329777	0.00672493
3	rs74443260	89524007	NA,T	NA,C	NA,0.985119	NA,0.0776648	NA,0.0353055	NA,1.55562	0.00314556	0.00626136
3	rs59222707	88986031	T,NA	A,NA	0.704771,NA	-0.0113779,NA	0.00433447,NA	2.06221,NA	0.00306781	0.00627463
3	rs17646041	89013301	T,NA	C,NA	0.710736,NA	-0.0113577,NA	0.00436052,NA	2.03638,NA	0.00301659	0.00616836
3	rs6983817	89236719	C,C	T,T	0.866799,0.480159	0.00861993,0.025622	0.00581871,0.00855609	0.858564,2.56096	0.00295299	0.00583311
3	rs4961082	89247005	C,C	A,A	0.866799,0.480159	0.00761267,0.0263573	0.00581871,0.00855609	0.719494,2.6848	0.00287118	0.00567231
3	rs6469022	88802400	G,G	A,A	0.173956,0.21627	-0.0107372,-0.0212232	0.00521577,0.010383	1.40306,1.38775	0.00284181	0.00572248
3	rs13254181	89242612	T,T	G,G	0.866799,0.480159	0.0080046,0.0259591	0.00581871,0.00855609	0.772306,2.61737	0.0028037	0.00553908
3	rs9650033	89030206	G,NA	C,NA	0.702783,NA	-0.0112932,NA	0.00432606,NA	2.04381,NA	0.00274816	0.0056177
3	rs10092380	89243684	T,T	G,G	0.39165,0.534722	-0.0190257,-0.0252208	0.00405055,0.00857004	5.57853,2.48791	0.00268602	0.00566592
3	rs4514028	89225550	A,A	C,C	0.39165,0.558532	-0.019523,-0.0239875	0.00405055,0.00860854	5.84264,2.27341	0.00265182	0.00570071
3	rs4504685	89225549	A,A	T,T	0.39165,0.558532	-0.0194794,-0.0239875	0.00405055,0.00860854	5.81923,2.27341	0.00260554	0.00558735
3	rs16880086	89245613	G,G	C,C	0.39165,0.53373	-0.018886,-0.025315	0.00405055,0.00856887	5.50547,2.50393	0.00260442	0.00546327
3	rs145652202	88984912	A,NA	G,NA	0.707753,NA	-0.0110936,NA	0.00434734,NA	1.96996,NA	0.00260101	0.00531507
3	rs1911665	88896480	A,A	G,G	0.322068,0.296627	-0.0108305,-0.0160586	0.00423129,0.00935847	1.97969,1.06463	0.00259904	0.00531475
3	rs6469021	88802127	G,G	T,T	0.173956,0.217262	-0.0105618,-0.0209834	0.00521577,0.0103658	1.36786,1.36713	0.0025849	0.00520485
3	rs12682181	89235786	G,G	C,C	0.390656,0.534722	-0.019078,-0.0250266	0.00405239,0.00857004	5.60145,2.45623	0.00257297	0.0054446
3	rs111860907	88961633	T,NA	G,NA	0.952286,NA	0.0167321,NA	0.00927543,NA	1.14725,NA	0.0025628	0.00514404
3	rs16879968	89231793	A,A	G,G	0.866799,0.479167	0.00809373,0.0254755	0.00581871,0.00855678	0.784546,2.5363	0.00252529	0.00498995
3	rs10094119	89238315	A,A	C,C	0.390656,0.534722	-0.0191217,-0.0248832	0.00405239,0.00857004	5.62443,2.43297	0.00252182	0.00534725
3	rs7839686	88925728	T,T	C,C	0.321074,0.303571	-0.0110215,-0.015986	0.00423473,0.00929682	2.03383,1.06793	0.00249668	0.00510433
3	rs149467734	89764547	NA,C	NA,T	NA,0.97619	NA,-0.0539902	NA,0.0280389	NA,1.26631	0.00243833	0.00484634
3	rs9650034	89031613	T,NA	C,NA	0.709742,NA	-0.0109344,NA	0.00435609,NA	1.91835,NA	0.00237165	0.00484464
3	rs2664347	89081541	T,T	A,A	0.254473,0.293651	-0.0100336,-0.0181379	0.00453928,0.00938594	1.56738,1.27324	0.00235525	0.0048146
3	rs73694223	89003185	A,NA	G,NA	0.710736,NA	-0.0109012,NA	0.00436052,NA	1.90586,NA	0.00228864	0.00467472
3	rs2616491	89081273	C,C	T,T	0.254473,0.293651	-0.0100336,-0.0178929	0.00453928,0.00938594	1.56738,1.24715	0.00226182	0.00462333
3	rs1949530	89234209	C,C	T,T	0.39165,0.534722	-0.0189777,-0.0245916	0.00405055,0.00857004	5.55336,2.38601	0.00225226	0.00473936
3	rs35474420	89249596	C,C	T,T	0.856859,0.479167	0.0077731,0.0260592	0.00564551,0.00855678	0.773261,2.63388	0.00224745	0.00444283
3	rs2664346	89081440	T,T	C,C	0.254473,0.293651	-0.00994033,-0.0180861	0.00453928,0.00938594	1.54462,1.2677	0.0022359	0.0045699
3	rs2616492	89081117	T,T	C,C	0.254473,0.293651	-0.00998474,-0.0177468	0.00453928,0.00938594	1.55544,1.23171	0.00215878	0.0044122
3	rs74693211	89064821	C,NA	T,NA	0.706759,NA	-0.0102391,NA	0.00434302,NA	1.73535,NA	0.00215584	0.00440214
3	rs7825130	89248406	C,C	G,G	0.856859,0.480159	0.00735243,0.0261083	0.00564551,0.00855609	0.714902,2.64254	0.0020892	0.00413083
3	rs73694221	89000971	T,NA	C,NA	0.7167,NA	-0.0106033,NA	0.00438781,NA	1.80497,NA	0.00201835	0.0041199
3	rs10100405	88891871	A,A	G,G	0.228628,0.169643	-0.0100825,-0.0219627	0.00470807,0.0113894	1.49174,1.26912	0.0019669	0.00400177
3	rs56173985	89488175	A,NA	G,NA	0.977137,NA	-0.0347389,NA	0.0132281,NA	2.0637,NA	0.0019065	0.00378621
3	rs2664345	89080615	A,A	G,G	0.254473,0.293651	-0.0098515,-0.0172991	0.00453928,0.00938594	1.52308,1.18498	0.00188946	0.00386044
3	rs17719493	89061117	C,NA	T,NA	0.705765,NA	-0.0100012,NA	0.00433873,NA	1.67447,NA	0.00187723	0.00383043
3	rs144315709	89448839	NA,T	NA,C	NA,0.978175	NA,0.0609023	NA,0.0292559	NA,1.42749	0.00183963	0.00365947
3	rs2664373	89061888	C,C	T,T	0.252485,0.299603	-0.0101612,-0.0160556	0.00455105,0.00933164	1.59231,1.06889	0.00183381	0.00374556
3	rs2664343	89080321	A,A	G,G	0.254473,0.293651	-0.0098515,-0.0170998	0.00453928,0.00938594	1.52308,1.16446	0.00183132	0.00374143
3	rs78274865	89541858	NA,T	NA,C	NA,0.945437	NA,0.0328175	NA,0.0188207	NA,1.09037	0.00179342	0.00357387
3	rs72675200	89354371	A,NA	G,NA	0.922465,NA	-0.019931,NA	0.00739292,NA	2.15374,NA	0.00179329	0.00355492
3	rs7824367	89247915	A,A	G,G	0.144135,0.519841	-0.00711142,-0.0256699	0.00562927,0.00855609	0.685114,2.56895	0.0017894	0.00353931
3	rs13251664	89245863	A,A	C,C	0.144135,0.519841	-0.00711142,-0.0256699	0.00562927,0.00855609	0.685114,2.56895	0.0017894	0.00353931
3	rs6980859	88805425	G,G	A,A	0.172962,0.21627	-0.00984644,-0.0206664	0.00522759,0.010383	1.22457,1.33212	0.00178292	0.00358795
3	rs723809	88860826	A,A	G,G	0.951292,0.781746	-0.0212403,-0.0109969	0.00918509,0.0103488	1.68295,0.540679	0.00178035	0.00356441
3	rs13259709	89245674	A,A	T,T	0.144135,0.519841	-0.00715865,-0.0256186	0.00562927,0.00855609	0.691466,2.5604	0.00177965	0.00352004
3	rs78989990	89395244	T,NA	C,NA	0.980119,NA	-0.0354562,NA	0.0141639,NA	1.90992,NA	0.00177864	0.00353361
3	rs7818066	89255620	G,G	A,A	0.974155,0.912698	0.0417911,0.038143	0.0124606,0.0151436	3.0986,1.92897	0.00177706	0.0035256
3	rs7816422	89246423	G,G	C,C	0.144135,0.519841	-0.00706849,-0.0256699	0.00562927,0.00855609	0.679362,2.56895	0.00177612	0.0035131
3	rs16880099	89246009	C,C	A,A	0.144135,0.519841	-0.00706849,-0.0256699	0.00562927,0.00855609	0.679362,2.56895	0.00177612	0.0035131
3	rs10094255	89246323	C,C	T,T	0.144135,0.519841	-0.00706849,-0.0256699	0.00562927,0.00855609	0.679362,2.56895	0.00177612	0.0035131
3	rs10094254	89246319	C,C	T,T	0.144135,0.519841	-0.00706849,-0.0256699	0.00562927,0.00855609	0.679362,2.56895	0.00177612	0.0035131
3	rs2337519	89247864	C,C	T,T	0.144135,0.519841	-0.00711142,-0.0256186	0.00562927,0.00855609	0.685114,2.5604	0.00176501	0.00349115
3	rs17719609	89064168	C,NA	T,NA	0.707753,NA	-0.00979268,NA	0.00434734,NA	1.61464,NA	0.0016735	0.00341297
3	rs78012387	89680878	G,NA	C,NA	0.991054,NA	0.0653086,NA	0.0209976,NA	2.72839,NA	0.00163165	0.00324186
3	rs140929260	89315165	NA,T	NA,C	NA,0.922619	NA,0.0430143	NA,0.0159983	NA,2.14426	0.00161835	0.00321293
3	rs11782653	88907819	T,NA	G,NA	0.944334,NA	0.0168003,NA	0.00862346,NA	1.28913,NA	0.00158046	0.00315148
3	rs2616480	88996802	A,A	G,G	0.956262,0.690476	-0.0159186,-0.018642	0.00966771,0.00924659	1.00155,1.35862	0.00154802	0.00311058
3	rs143995370	89104629	NA,G	NA,A	NA,0.985119	NA,0.0653643	NA,0.0353055	NA,1.19305	0.00154142	0.00306492
3	rs16877270	89069654	G,NA	A,NA	0.704771,NA	-0.00962522,NA	0.00433447,NA	1.57878,NA	0.00153819	0.00313556
3	rs28991897	89069618	C,NA	T,NA	0.704771,NA	-0.00962522,NA	0.00433447,NA	1.57878,NA	0.00153819	0.00313556
3	rs2616489	89082431	C,C	T,T	0.771372,0.58631	-0.00493728,-0.0171166	0.00470807,0.00867965	0.531176,1.31332	0.00153197	0.00309698
3	rs2664370	89051297	T,T	C,C	0.428429,0.333333	-0.00785445,-0.0188393	0.00399544,0.00906796	1.30701,1.4231	0.00150634	0.00308265
3	rs3851539	89322905	A,A	G,G	0.435388,0.555556	-0.0190304,-0.0196065	0.00398773,0.00860262	5.73948,1.64475	0.0014126	0.00293718
3	rs2664371	89056962	A,A	T,T	0.309145,0.3125	-0.00883452,-0.0168837	0.00427824,0.00922235	1.40978,1.17302	0.00140704	0.00286982
3	rs117731642	88960182	A,NA	G,NA	0.972167,NA	-0.0269139,NA	0.0120196,NA	1.59955,NA	0.00138204	0.00276461
3	rs62524505	89273385	T,NA	C,NA	0.977137,NA	0.0195934,NA	0.0132281,NA	0.858381,NA	0.00136188	0.00270994
3	rs80112910	88867047	T,T	C,C	0.954274,0.780754	-0.0215773,-0.0108324	0.00946506,0.0103319	1.64537,0.531012	0.0013423	0.00268694
3	rs16875013	88925380	C,C	A,A	0.955268,0.708333	-0.0177358,-0.0163194	0.00956466,0.00940461	1.19589,1.08252	0.00132945	0.00266807
3	rs79687835	89090920	G,NA	A,NA	0.915507,NA	-0.0156374,NA	0.00710883,NA	1.55553,NA	0.00131749	0.00262556
3	rs77415893	89549012	C,NA	A,NA	0.978131,NA	-0.0325838,NA	0.0135185,NA	1.79755,NA	0.00130556	0.00259362
3	rs12547582	89368983	NA,A	NA,G	NA,0.997024	NA,0.124857	NA,0.078473	NA,0.952372	0.00124547	0.0024779
3	rs2616504	89007653	C,C	A,A	0.951292,0.685516	-0.0157348,-0.0176787	0.00918509,0.00920651	1.062,1.261	0.00122554	0.00246076
3	rs76519456	88986843	G,NA	A,NA	0.974155,NA	0.0162182,NA	0.0124606,NA	0.714291,NA	0.00122463	0.00244974
3	rs141333197	89456306	C,NA	T,NA	0.992048,NA	-0.0499779,NA	0.0222601,NA	1.60631,NA	0.00121527	0.0024193
3	rs17646751	89057907	G,NA	A,NA	0.71173,NA	-0.00886575,NA	0.00436498,NA	1.37424,NA	0.00113998	0.00231953
3	rs143954395	89696906	NA,T	NA,C	NA,0.975198	NA,0.0417829	NA,0.0274863	NA,0.891172	0.0011347	0.0022561
3	rs2616493	89079023	T,T	G,G	0.261431,0.294643	-0.00831796,-0.017616	0.00449951,0.00937671	1.19037,1.21979	0.00112375	0.00228976
3	rs1477910	89093270	C,NA	T,NA	0.958251,NA	0.0152074,NA	0.00988495,NA	0.906784,NA	0.00112294	0.00223732
3	rs117804210	88982721	NA,T	NA,C	NA,0.888889	NA,0.0201472	NA,0.0136019	NA,0.858381	0.00111188	0.00221196
3	rs75919427	89029361	T,T	A,A	0.899602,0.997024	0.0123939,0.0893287	0.00657888,0.078473	1.2249,0.593495	0.00110556	0.00222587
3	rs77448040	88830760	T,T	C,C	0.941352,0.772817	-0.0179609,-0.00924679	0.00841466,0.0102018	1.48408,0.438028	0.0011029	0.00220603
3	rs143422334	89218167	NA,T	NA,C	NA,0.929563	NA,0.040142	NA,0.0167057	NA,1.78872	0.0011023	0.00219043
3	rs150116072	89353124	NA,A	NA,G	NA,0.974206	NA,-0.036217	NA,0.0269663	NA,0.746524	0.00109505	0.00217879
3	rs4400429	88970682	G,G	A,A	0.314115,0.306548	-0.00938875,-0.0156047	0.00425961,0.00927141	1.56043,1.03454	0.00109363	0.00223057
3	rs28907627	89134968	T,NA	C,NA	0.984095,NA	0.0491774,NA	0.0158037,NA	2.73054,NA	0.00109337	0.0021718
3	rs17719657	89065625	A,NA	G,NA	0.717694,NA	-0.00901168,NA	0.00439248,NA	1.3957,NA	0.00108177	0.00220051
3	rs2616488	89083979	G,G	A,A	0.776342,0.607143	-0.00530668,-0.0140993	0.00474483,0.00875267	0.579399,0.969767	0.00108066	0.00218102
3	rs1989738	88966752	G,G	A,A	0.956262,0.702381	-0.0167272,-0.0167573	0.00966771,0.00934946	1.07784,1.1362	0.00107861	0.00216573
3	rs117717875	89552390	T,NA	C,NA	0.978131,NA	-0.0283714,NA	0.0135185,NA	1.4456,NA	0.00105516	0.00209185
3	rs1871050	89066113	A,NA	G,NA	0.717694,NA	-0.00892289,NA	0.00439248,NA	1.37454,NA	0.0010428	0.00212077
3	rs16876790	89035664	A,A	T,T	0.595427,0.987103	-0.0103467,0.0265092	0.00402835,0.0378862	1.99078,0.315055	0.00103123	0.00209331
3	rs138340905	89238498	NA,A	NA,G	NA,0.986111	NA,0.054543	NA,0.0365264	NA,0.868472	0.0010304	0.00204963
3	rs113301437	89680865	G,NA	A,NA	0.978131,NA	-0.030271,NA	0.0135185,NA	1.59962,NA	0.00101702	0.00202069
3	rs74460847	89722076	NA,A	NA,C	NA,0.983135	NA,-0.048109	NA,0.0331973	NA,0.83184	0.00101064	0.00201091
3	rs75264726	89182321	NA,G	NA,A	NA,0.861111	NA,0.0243061	NA,0.0123606	NA,1.30759	0.00100993	0.00200897
3	rs182479788	89607721	G,NA	T,NA	0.976143,NA	-0.0246767,NA	0.0129561,NA	1.24544,NA	0.00100693	0.00200172
3	rs2664364	89017568	G,G	A,A	0.302187,0.310516	-0.00994076,-0.0110551	0.00430558,0.00923845	1.67873,0.635547	0.000995097	0.00202943
3	rs74704541	89479632	A,NA	G,NA	0.984095,NA	0.0301007,NA	0.0158037,NA	1.24547,NA	0.000970104	0.00192936
3	rs77900004	89696778	NA,G	NA,T	NA,0.940476	NA,-0.0298523	NA,0.0180669	NA,1.0067	0.000968287	0.00192716
3	rs140037548	89597822	C,NA	T,NA	0.967197,NA	-0.0277926,NA	0.0111,NA	1.91061,NA	0.000966957	0.00192373
3	rs192057282	89607663	T,NA	C,NA	0.965209,NA	-0.0233481,NA	0.0107893,NA	1.51621,NA	0.000961382	0.00190362
3	rs6469299	89225635	A,A	G,G	0.980119,0.964286	0.050203,0.0111945	0.0141639,0.0230345	3.40508,0.202749	0.000959239	0.00190357
3	rs17645105	88945764	G,NA	C,NA	0.988072,NA	0.0403537,NA	0.0182119,NA	1.5734,NA	0.000950488	0.00189517
3	rs76031457	88789245	NA,G	NA,A	NA,0.886905	NA,0.0187984	NA,0.0134972	NA,0.785973	0.000940972	0.00187212
3	rs370883661	88983579	NA,T	NA,C	NA,0.958333	NA,-0.0316409	NA,0.0213919	NA,0.856633	0.000919709	0.00183307
3	rs2664366	89024840	C,C	T,T	0.309145,0.320437	-0.00965961,-0.0120796	0.00427824,0.00916045	1.6206,0.727505	0.000914113	0.00186426
3	rs62525945	89161113	T,NA	C,NA	0.985089,NA	-0.0151437,NA	0.0163138,NA	0.451899,NA	0.000886778	0.00176262
3	rs9297542	89772613	C,C	T,T	0.16501,0.316468	-0.0144743,0.000340524	0.00532652,0.00919092	2.1818,0.013029	0.000868754	0.00172338
3	rs77828588	89172681	NA,T	NA,C	NA,0.959325	NA,-0.0326971	NA,0.0216401	NA,0.883391	0.000864263	0.00171878
3	rs139983427	89499603	G,NA	C,NA	0.966203,NA	-0.0228613,NA	0.0109412,NA	1.43574,NA	0.000855451	0.00169469
3	rs147938497	89299055	NA,T	NA,C	NA,0.954365	NA,0.0227436	NA,0.0204832	NA,0.57374	0.00084001	0.0016718
3	rs28904573	89289011	T,T	C,C	0.975149,0.888889	0.0397665,0.0340813	0.0127009,0.0136019	2.75893,1.9128	0.000838044	0.00166411
3	rs146845832	89595019	T,NA	A,NA	0.964215,NA	-0.0223251,NA	0.0106439,NA	1.44427,NA	0.000821043	0.00162664
3	rs62525817	89551019	G,NA	A,NA	0.949304,NA	0.00857514,NA	0.00901262,NA	0.466773,NA	0.000807033	0.00160345
3	rs77777898	88836978	C,C	T,T	0.955268,0.771825	-0.0188941,-0.0101375	0.00956466,0.0101861	1.31675,0.495354	0.000800416	0.00159944
3	rs1353739	89773651	C,C	A,A	0.16501,0.3125	-0.0142625,-0.000392284	0.00532652,0.00922235	2.12992,0.0149908	0.00080023	0.00158755
3	rs141114110	88795297	NA,T	NA,C	NA,0.979167	NA,-0.0441673	NA,0.0299292	NA,0.853816	0.000794198	0.00158068
3	rs144886960	89348461	NA,G	NA,A	NA,0.987103	NA,0.0483718	NA,0.0378862	NA,0.695326	0.000792451	0.00157557
3	rs76176537	88970260	T,NA	C,NA	0.966203,NA	0.0118479,NA	0.0109412,NA	0.554602,NA	0.000791776	0.0015845
3	rs2616498	89045889	T,T	C,C	0.38668,0.332341	-0.00613658,-0.0186989	0.00405994,0.00907473	0.883848,1.40509	0.000787648	0.00160406
3	rs72660635	89707560	C,NA	T,NA	0.989066,NA	0.0293316,NA	0.0190121,NA	0.910509,NA	0.000784023	0.00156135
3	rs146686152	89615645	NA,C	NA,A	NA,0.985119	NA,-0.0499661	NA,0.0353055	NA,0.804112	0.000782549	0.00155665
3	rs78449451	89257666	C,C	G,G	0.93837,0.962302	0.00468578,-0.043358	0.00822159,0.0224433	0.245101,1.27268	0.000777504	0.00153663
3	rs141776930	89418217	NA,C	NA,A	NA,0.97619	NA,0.0590464	NA,0.0280389	NA,1.45327	0.000773786	0.00153802
3	rs151260206	89387224	NA,C	NA,T	NA,0.974206	NA,0.0574097	NA,0.0269663	NA,1.47809	0.000773423	0.00153711
3	rs28906393	89104528	A,NA	G,NA	0.992048,NA	0.0387492,NA	0.0222601,NA	1.08763,NA	0.000771866	0.00153401
3	rs278897	88975898	G,G	A,A	0.842942,0.700397	-0.00916701,-0.0187122	0.00543389,0.00933164	1.0381,1.3474	0.000771528	0.00154155
3	rs35911807	89640264	G,NA	A,NA	0.981113,NA	0.0455911,NA	0.0145245,NA	2.77063,NA	0.000765347	0.00152047
3	rs147444118	89772589	C,NA	A,NA	0.99006,NA	0.0257605,NA	0.01993,NA	0.707373,NA	0.000763507	0.00152178
3	rs149955867	89504480	T,NA	C,NA	0.967197,NA	-0.026099,NA	0.0111,NA	1.72792,NA	0.000762798	0.00151693
3	rs1817683	89537724	T,NA	G,NA	0.902585,NA	-0.0166693,NA	0.00666778,NA	1.90586,NA	0.000753752	0.00149401
3	rs77505753	88852067	A,A	G,G	0.954274,0.774802	-0.018361,-0.0103321	0.00946506,0.0102335	1.28071,0.504909	0.000752864	0.00150473
3	rs16873992	88852376	G,G	A,A	0.954274,0.772817	-0.018361,-0.0103539	0.00946506,0.0102018	1.28071,0.508431	0.000752691	0.00150443
3	rs12545229	89770094	NA,G	NA,A	NA,0.974206	NA,0.0371042	NA,0.0269663	NA,0.772532	0.000751206	0.00149464
3	rs141443331	89553172	NA,T	NA,C	NA,0.987103	NA,-0.0358748	NA,0.0378862	NA,0.463841	0.000745524	0.00148319
3	rs138647342	89595901	A,NA	G,NA	0.950298,NA	0.00834139,NA	0.00909753,NA	0.44466,NA	0.000743012	0.00147606
3	rs145228392	89429665	NA,G	NA,A	NA,0.97619	NA,0.057972	NA,0.0280389	NA,1.4125	0.000739914	0.00147076
3	rs2616497	89061284	T,T	G,G	0.855865,0.635913	-0.00449617,-0.0187542	0.00562927,0.00888386	0.372167,1.45881	0.000738545	0.00148264
3	rs16880333	89265364	C,C	T,T	0.964215,0.912698	0.0322329,0.038652	0.0106439,0.0151436	2.60918,1.97064	0.000737951	0.00146555
3	rs117513581	89771080	A,NA	G,NA	0.978131,NA	0.0167643,NA	0.0135185,NA	0.667688,NA	0.00072824	0.00145016
3	rs75207127	88963340	C,NA	G,NA	0.958251,NA	0.0108685,NA	0.00988495,NA	0.566151,NA	0.000726404	0.00145433
3	rs16873999	88852833	T,T	C,C	0.954274,0.77381	-0.0182199,-0.0102669	0.00946506,0.0102176	1.26573,0.501717	0.000726171	0.00145139
3	rs10097739	89531103	G,G	A,A	0.807157,0.998016	-0.00839375,-0.22931	0.00501139,0.0960615	1.02712,1.77004	0.0007215	0.001434
3	rs146009166	88801525	NA,A	NA,T	NA,0.979167	NA,0.0357672	NA,0.0299292	NA,0.634393	0.000720558	0.00143421
3	rs16873891	88843821	T,T	G,G	0.954274,0.774802	-0.0181744,-0.0101846	0.00946506,0.0102335	1.26091,0.495354	0.000715124	0.00142924
3	rs79945187	89615504	C,NA	A,NA	0.981113,NA	-0.0287782,NA	0.0145245,NA	1.32284,NA	0.000713922	0.00141953
3	rs76014448	89130456	G,NA	A,NA	0.985089,NA	-0.0126011,NA	0.0163138,NA	0.356678,NA	0.000712351	0.00141722
3	rs28859699	88864263	T,NA	C,NA	0.954274,NA	0.0158663,NA	0.00946506,NA	1.02836,NA	0.000712204	0.00141958
3	rs16874037	88856991	A,A	G,G	0.954274,0.787698	-0.0177962,-0.0111531	0.00946506,0.0104531	1.22127,0.543651	0.000708359	0.00141619
3	rs16874025	88855301	A,A	G,G	0.954274,0.774802	-0.0183155,-0.00958678	0.00946506,0.0102335	1.27587,0.457347	0.000707364	0.00141362
3	rs79771784	89082687	T,NA	C,NA	0.977137,NA	-0.0256456,NA	0.0132281,NA	1.27955,NA	0.00070524	0.00141017
3	rs28986479	89313560	NA,C	NA,A	NA,0.947421	NA,-0.0257084	NA,0.0191524	NA,0.745944	0.000704467	0.00140121
3	rs2616499	89042888	T,T	C,C	0.387674,0.332341	-0.00581049,-0.0186989	0.00405803,0.00907473	0.817623,1.40509	0.000700338	0.00142507
3	rs57528431	89582207	NA,A	NA,G	NA,0.956349	NA,0.0217743	NA,0.0209218	NA,0.525793	0.00069164	0.00137664
3	rs77187517	89531215	G,NA	A,NA	0.966203,NA	-0.0253325,NA	0.0109412,NA	1.68624,NA	0.000691371	0.00137503
3	rs73692227	89331430	G,G	A,A	0.975149,0.888889	0.0390737,0.0329884	0.0127009,0.0136019	2.67887,1.8154	0.000688905	0.00136822
3	rs74841912	88917868	NA,C	NA,T	NA,0.975198	NA,-0.0343724	NA,0.0274863	NA,0.675498	0.000687652	0.00136764
3	rs113239790	89449154	A,NA	G,NA	0.968191,NA	-0.0257444,NA	0.0112664,NA	1.65153,NA	0.000686633	0.00136559
3	rs117600321	88817952	NA,A	NA,T	NA,0.939484	NA,0.0212882	NA,0.0179277	NA,0.628837	0.000683213	0.00135771
3	rs28904598	89260641	C,C	T,T	0.964215,0.912698	0.0322747,0.0377837	0.0106439,0.0151436	2.61483,1.89982	0.000681524	0.00135358
3	rs79189059	89559514	C,C	A,A	0.937376,0.919643	0.00796887,-0.0258227	0.0081604,0.0157247	0.483065,0.997605	0.000679072	0.00134104
3	rs16880925	89321267	A,A	T,T	0.975149,0.889881	0.0383792,0.0339345	0.0127009,0.0136555	2.59982,1.88762	0.000671987	0.00133456
3	rs145858142	88863326	NA,T	NA,C	NA,0.982143	NA,0.0380946	NA,0.0322783	NA,0.623563	0.000670399	0.0013326
3	rs117674711	89046318	A,NA	G,NA	0.966203,NA	0.0131231,NA	0.0109412,NA	0.637586,NA	0.000665765	0.00133195
3	rs16873940	88847673	T,T	A,A	0.954274,0.774802	-0.017983,-0.00973218	0.00946506,0.0102335	1.24078,0.466482	0.000664813	0.00132856
3	rs182366769	89412572	NA,C	NA,T	NA,0.988095	NA,0.0473057	NA,0.0394133	NA,0.63819	0.000664624	0.00132216
3	rs16880226	89258247	C,C	T,T	0.964215,0.912698	0.0319311,0.0379621	0.0106439,0.0151436	2.5686,1.91427	0.000659946	0.00131073
3	rs117393491	89415608	NA,G	NA,T	NA,0.97619	NA,0.0549478	NA,0.0280389	NA,1.30076	0.000656984	0.00130608
3	rs11777424	89230035	C,C	T,T	0.460239,0.583333	-0.0168692,-0.0190102	0.00396686,0.00867062	4.67498,1.54753	0.000656909	0.00131044
3	rs2664369	89049531	T,T	G,G	0.387674,0.333333	-0.00535034,-0.0191384	0.00405803,0.00906796	0.727345,1.45828	0.000654579	0.00133073
3	rs16878005	89106439	NA,G	NA,A	NA,0.87004	NA,0.01333	NA,0.0127124	NA,0.531104	0.000653541	0.00129992
3	rs16880322	89264537	T,T	C,C	0.964215,0.912698	0.0315461,0.0383974	0.0106439,0.0151436	2.51729,1.94974	0.000652441	0.0012958
3	rs117375328	88793311	NA,T	NA,C	NA,0.979167	NA,-0.0303699	NA,0.0299292	NA,0.508305	0.000651332	0.00129546
3	rs117881573	89069294	T,NA	C,NA	0.966203,NA	0.0129659,NA	0.0109412,NA	0.627096,NA	0.000651214	0.00130278
3	rs62524612	88871025	C,NA	T,NA	0.94831,NA	-0.0161113,NA	0.00893021,NA	1.14746,NA	0.000649221	0.00129814
3	rs1477908	89073084	G,G	A,A	0.853877,0.588294	-0.00545609,-0.0163482	0.00559735,0.00868585	0.48191,1.2232	0.000648205	0.00130152
3	rs148438468	89451579	G,NA	A,NA	0.984095,NA	0.0492116,NA	0.0158037,NA	2.73373,NA	0.000647559	0.00129111
3	rs76423210	89760765	NA,T	NA,C	NA,0.860119	NA,0.0145984	NA,0.0123238	NA,0.626746	0.000644437	0.00128202
3	rs117267693	89765309	T,NA	C,NA	0.978131,NA	0.0156126,NA	0.0135185,NA	0.605321,NA	0.00063766	0.00126979
3	rs28587629	89307402	C,NA	T,NA	0.880716,NA	0.0297528,NA	0.00610001,NA	5.96882,NA	0.000629957	0.00144904
3	rs146745128	88893280	T,NA	A,NA	0.975149,NA	-0.0239197,NA	0.0127009,NA	1.22433,NA	0.000628882	0.00125708
3	rs17643051	88785881	G,NA	T,NA	0.921471,NA	-0.0162023,NA	0.00734995,NA	1.56073,NA	0.00062863	0.00125831
3	rs145441550	89184559	A,NA	G,NA	0.978131,NA	0.0396747,NA	0.0135185,NA	2.47663,NA	0.000627933	0.00124772
3	rs77700962	89157660	A,NA	C,NA	0.978131,NA	0.0396324,NA	0.0135185,NA	2.47224,NA	0.000624977	0.00124185
3	rs117678736	88983627	G,NA	C,NA	0.741551,NA	-0.00775734,NA	0.00451629,NA	1.06619,NA	0.000623447	0.00126121
3	rs79898914	88832686	T,T	C,C	0.954274,0.77381	-0.017739,-0.00941429	0.00946506,0.0102176	1.21532,0.447511	0.000620168	0.00123921
3	rs17674240	89773250	T,NA	C,NA	0.94831,NA	-0.0135753,NA	0.00893021,NA	0.891192,NA	0.000618739	0.00123126
3	rs77518166	88849554	G,G	C,C	0.954274,0.772817	-0.0175511,-0.0100501	0.00946506,0.0102018	1.19589,0.488706	0.000618249	0.00123553
3	rs141495291	88791462	A,NA	T,NA	0.987078,NA	0.0342749,NA	0.0175062,NA	1.29891,NA	0.000617873	0.00122924
3	rs116407223	89306560	C,NA	T,NA	0.880716,NA	0.0296682,NA	0.00610001,NA	5.93837,NA	0.000616972	0.00141085
3	rs80293361	89048916	A,NA	C,NA	0.966203,NA	0.0125353,NA	0.0109412,NA	0.598736,NA	0.000613593	0.00122738
3	rs1568381	89314657	NA,A	NA,T	NA,0.957341	NA,0.0224049	NA,0.0211527	NA,0.538338	0.000613234	0.00121962
3	rs113160102	89720587	A,NA	G,NA	0.978131,NA	-0.0260647,NA	0.0135185,NA	1.26885,NA	0.000610598	0.00121368
3	rs78027751	89125416	T,NA	A,NA	0.983101,NA	0.0173577,NA	0.0153396,NA	0.588682,NA	0.000609984	0.00121438
3	rs16875583	88962865	C,C	T,T	0.843936,0.700397	-0.0092372,-0.0170556	0.00544795,0.00933164	1.04588,1.17011	0.000609669	0.00121738
3	rs73692226	89330686	T,T	C,C	0.975149,0.889881	0.0381936,0.0331182	0.0127009,0.0136555	2.5789,1.8154	0.000606805	0.00120521
3	rs117758893	89382014	G,NA	A,NA	0.974155,NA	0.0370534,NA	0.0124606,NA	2.53124,NA	0.000604723	0.00120077
3	rs76379693	88956505	NA,T	NA,G	NA,0.962302	NA,-0.0265852	NA,0.0224433	NA,0.626728	0.000597443	0.00118825
3	rs76034445	89388604	C,NA	G,NA	0.974155,NA	0.0369271,NA	0.0124606,NA	2.51691,NA	0.000595725	0.00118292
3	rs78054670	88851566	T,NA	C,NA	0.954274,NA	0.0147561,NA	0.00946506,NA	0.924477,NA	0.000595217	0.00118631
3	rs77014603	89453388	NA,T	NA,C	NA,0.978175	NA,-0.0300971	NA,0.0292559	NA,0.517705	0.000592904	0.00118047
3	rs75955030	89203470	T,NA	A,NA	0.974155,NA	0.0360352,NA	0.0124606,NA	2.41695,NA	0.000588797	0.00116959
3	rs142654061	89184577	T,NA	A,NA	0.977137,NA	0.0394226,NA	0.0132281,NA	2.54054,NA	0.000588514	0.00116902
3	rs76884538	89652745	G,NA	A,NA	0.980119,NA	-0.0253739,NA	0.0141639,NA	1.13536,NA	0.000588311	0.00116974
3	rs76684654	88834794	T,T	C,C	0.954274,0.771825	-0.017409,-0.00968562	0.00946506,0.0101861	1.1813,0.466388	0.000587535	0.00117402
3	rs143146788	89722965	NA,T	NA,C	NA,0.972222	NA,0.0427636	NA,0.0260119	NA,0.999239	0.000586636	0.00116736
3	rs78317214	88849587	T,NA	C,NA	0.954274,NA	0.014645,NA	0.00946506,NA	0.914361,NA	0.000585052	0.00116605
3	rs138287577	88924419	NA,G	NA,A	NA,0.981151	NA,0.0333034	NA,0.0314332	NA,0.53854	0.000583903	0.00116085
3	rs79660877	88958851	NA,T	NA,C	NA,0.953373	NA,-0.0212712	NA,0.0202746	NA,0.531494	0.000581488	0.00115876
3	rs28991899	89068758	NA,A	NA,G	NA,0.934524	NA,-0.0145943	NA,0.0172809	NA,0.399712	0.000580239	0.00115234
3	rs62525846	89719095	T,NA	A,NA	0.95328,NA	0.00843223,NA	0.0093687,NA	0.434037,NA	0.000578721	0.00115036
3	rs139526975	89359761	NA,C	NA,G	NA,0.980159	NA,0.0473083	NA,0.0306528	NA,0.911001	0.000575363	0.00114462
3	rs11784463	88952582	A,A	T,T	0.843936,0.702381	-0.00931823,-0.0168889	0.00544795,0.00934946	1.05953,1.14963	0.000574697	0.00114717
3	rs76920899	89035393	NA,G	NA,A	NA,0.935516	NA,-0.0143747	NA,0.0174041	NA,0.388446	0.000573178	0.00113841
3	rs55718527	88831567	T,T	A,A	0.954274,0.772817	-0.0174634,-0.00909382	0.00946506,0.0102018	1.18687,0.42862	0.000572434	0.00114372
3	rs117022902	89421045	NA,G	NA,A	NA,0.959325	NA,0.0213829	NA,0.0216401	NA,0.49067	0.000567518	0.00112947
3	rs79852500	89463632	T,NA	C,NA	0.970179,NA	0.0139562,NA	0.0116239,NA	0.638484,NA	0.00056717	0.00113125
3	rs11984451	89251316	C,C	T,T	0.964215,0.910714	0.0302498,0.038139	0.0106439,0.0149907	2.3484,1.96045	0.000565799	0.00112381
3	rs139975300	89511805	NA,A	NA,G	NA,0.975198	NA,0.0503649	NA,0.0274863	NA,1.17459	0.000564345	0.00112203
3	rs10088601	88830565	T,NA	C,NA	0.954274,NA	0.0143993,NA	0.00946506,NA	0.892176,NA	0.000563457	0.00112299
3	rs74393584	89202358	C,C	A,A	0.843936,0.947421	-0.00743309,-0.0413804	0.00544795,0.0191524	0.763343,1.51247	0.00056303	0.00111944
3	rs143897676	89215149	NA,T	NA,C	NA,0.977182	NA,0.0277215	NA,0.0286274	NA,0.47773	0.000561595	0.00111778
3	rs17669974	89433000	G,NA	A,NA	0.973161,NA	-0.0220928,NA	0.0122339,NA	1.14912,NA	0.000558384	0.00110898
3	rs28906386	89105929	NA,G	NA,A	NA,0.954365	NA,-0.0205159	NA,0.0204832	NA,0.499576	0.000557782	0.00110989
3	rs2616503	89008059	C,C	T,T	0.836978,0.561508	-0.00246144,-0.018062	0.00535253,0.00861478	0.190028,1.44338	0.000556805	0.00111652
3	rs10091380	88932269	A,A	T,T	0.845924,0.705357	-0.00956025,-0.0167458	0.00547654,0.00937671	1.09222,1.13008	0.000556461	0.00111038
3	rs117876349	88831390	T,T	A,A	0.954274,0.77381	-0.0173676,-0.00905848	0.00946506,0.0102176	1.17706,0.4256	0.000555614	0.00111005
3	rs117384310	88984206	A,NA	G,NA	0.967197,NA	0.0122019,NA	0.0111,NA	0.565988,NA	0.000553733	0.00110746
3	rs146018423	89688178	NA,T	NA,G	NA,0.968254	NA,0.039854	NA,0.0243817	NA,0.990823	0.000552271	0.00109907
3	rs73694207	88957104	C,NA	T,NA	0.952286,NA	0.0150661,NA	0.00927543,NA	0.981672,NA	0.000552209	0.00109453
3	rs28723486	88845255	T,NA	C,NA	0.954274,NA	0.014265,NA	0.00946506,NA	0.880154,NA	0.000552144	0.00110043
3	rs116941580	89378750	T,NA	C,NA	0.968191,NA	-0.0187208,NA	0.0112664,NA	1.01511,NA	0.000548941	0.00108995
3	rs2342	88982312	A,NA	T,NA	0.740557,NA	-0.00733537,NA	0.00451065,NA	0.983384,NA	0.000548195	0.00110799
3	rs59255907	89565964	T,T	C,C	0.937376,0.925595	0.00820781,-0.0235526	0.0081604,0.0162889	0.50237,0.829159	0.000546945	0.00108022
3	rs28904593	89262825	C,NA	A,NA	0.952286,NA	0.0328152,NA	0.00927543,NA	3.39429,NA	0.000546876	0.00108793
3	rs145710460	89346252	NA,G	NA,A	NA,0.987103	NA,0.0363791	NA,0.0378862	NA,0.472442	0.000544701	0.00108355
3	rs62525847	89721347	T,NA	A,NA	0.991054,NA	0.0231039,NA	0.0209976,NA	0.566719,NA	0.000543101	0.00108205
3	rs117360326	89302185	A,NA	C,NA	0.983101,NA	0.0426372,NA	0.0153396,NA	2.26412,NA	0.000541988	0.00107677
3	rs149958073	89355995	NA,G	NA,A	NA,0.988095	NA,0.03786	NA,0.0394133	NA,0.472681	0.000541914	0.00107798
3	rs117167174	89447394	G,NA	A,NA	0.971173,NA	-0.0219924,NA	0.0118166,NA	1.20257,NA	0.000538089	0.00106732
3	rs7003732	88954579	T,NA	G,NA	0.952286,NA	0.0148838,NA	0.00927543,NA	0.96428,NA	0.000537076	0.0010646
3	rs143490111	89396728	NA,C	NA,T	NA,0.987103	NA,0.036521	NA,0.0378862	NA,0.474873	0.000536181	0.0010667
3	rs76671575	88828276	G,G	T,T	0.954274,0.771825	-0.0169778,-0.0096364	0.00946506,0.0101861	1.13754,0.463273	0.000535651	0.0010703
3	rs62524617	88935931	T,T	C,C	0.84493,0.706349	-0.00959656,-0.0165146	0.00546217,0.00938594	1.10274,1.10517	0.000535564	0.00106859
3	rs77189162	89200764	G,NA	A,NA	0.977137,NA	0.0382326,NA	0.0132281,NA	2.41463,NA	0.000534038	0.00106078
3	rs7843790	88911264	C,NA	T,NA	0.950298,NA	0.0148764,NA	0.00909753,NA	0.991385,NA	0.000531473	0.00105361
3	rs72675113	89021223	G,G	A,A	0.700795,0.996032	-0.0105439,-0.0102012	0.00431777,0.0679934	1.83544,0.0551527	0.000529995	0.00108078
3	rs140381676	89757962	NA,T	NA,C	NA,0.962302	NA,0.0178362	NA,0.0224433	NA,0.369801	0.000527588	0.00104953
3	rs143184120	89128451	NA,C	NA,T	NA,0.984127	NA,0.0321947	NA,0.0342017	NA,0.460243	0.000526331	0.00104694
3	rs77841603	89580261	T,NA	C,NA	0.976143,NA	-0.0242942,NA	0.0129561,NA	1.21626,NA	0.000524721	0.00104302
3	rs77518950	88948282	NA,T	NA,C	NA,0.980159	NA,-0.0232331	NA,0.0306528	NA,0.348253	0.000523981	0.00104226
3	rs1477909	89073043	G,G	T,T	0.853877,0.588294	-0.00455555,-0.0162019	0.00559735,0.00868585	0.381203,1.20665	0.000523285	0.00105051
3	rs78893066	89695777	NA,C	NA,T	NA,0.968254	NA,0.0382645	NA,0.0243817	NA,0.933464	0.000522079	0.00103899
3	rs278894	88986749	T,T	G,G	0.922465,0.710317	-0.00168206,-0.0211514	0.00739292,0.00942357	0.0861771,1.60557	0.000520649	0.00104555
3	rs117239578	89764001	A,NA	G,NA	0.984095,NA	0.0184565,NA	0.0158037,NA	0.614636,NA	0.000518417	0.0010345
3	rs78360617	88947310	C,NA	T,NA	0.751491,NA	-0.00732085,NA	0.00457516,NA	0.960309,NA	0.000517275	0.00104455
3	rs146063752	89004181	NA,A	NA,G	NA,0.992063	NA,-0.0365689	NA,0.0481747	NA,0.348917	0.000516537	0.00102872
3	rs17718032	88963962	T,NA	A,NA	0.746521,NA	-0.00731754,NA	0.00454514,NA	0.968978,NA	0.000516483	0.00104301
3	rs144248452	88827712	NA,C	NA,T	NA,0.975198	NA,0.0252438	NA,0.0274863	NA,0.44563	0.000515855	0.00102735
3	rs62525787	89460308	G,NA	T,NA	0.949304,NA	0.00530598,NA	0.00901262,NA	0.254891,NA	0.000514278	0.00102226
3	rs278895	88984932	T,T	C,C	0.920477,0.709325	-0.00218257,-0.0208804	0.0073078,0.00941405	0.116227,1.57586	0.000513338	0.00103086
3	rs138585523	89418826	T,NA	C,NA	0.983101,NA	-0.022241,NA	0.0153396,NA	0.83243,NA	0.000513337	0.00101917
3	rs11781084	88988299	G,G	C,C	0.87674,0.767857	0.0104713,0.00780557	0.00601441,0.0101248	1.0879,0.355814	0.000512162	0.00102225
3	rs79462834	89205565	G,NA	A,NA	0.987078,NA	0.0466706,NA	0.0175062,NA	2.11481,NA	0.000510171	0.00101375
3	rs7001079	89212034	G,G	C,C	0.803181,0.454365	0.00730334,0.0183481	0.00497278,0.00858518	0.847944,1.48701	0.000509643	0.00100999
3	rs80088243	88815178	T,NA	C,NA	0.956262,NA	0.0104795,NA	0.00966771,NA	0.555362,NA	0.000509075	0.00101768
3	rs151303314	88932249	NA,G	NA,A	NA,0.980159	NA,-0.0221026	NA,0.0306528	NA,0.327098	0.000508368	0.00101123
3	rs7845305	89604287	C,C	G,G	0.754473,0.842262	0.025176,0.0157514	0.00459376,0.0117277	7.37244,0.746564	0.000507861	0.00313896
3	rs149585441	88948890	NA,A	NA,G	NA,0.974206	NA,0.024633	NA,0.0269663	NA,0.442501	0.000507717	0.00101137
3	rs74518724	89075534	NA,A	NA,C	NA,0.975198	NA,0.0253436	NA,0.0274863	NA,0.447934	0.0005073	0.00101052
3	rs80168438	88931121	T,NA	G,NA	0.77336,NA	-0.00781099,NA	0.00472259,NA	1.00818,NA	0.000506305	0.00102101
3	rs77440407	88917707	T,NA	C,NA	0.949304,NA	-0.0149767,NA	0.00901262,NA	1.01519,NA	0.000504721	0.00100875
3	rs12544601	89204779	NA,A	NA,G	NA,0.9375	NA,0.0150513	NA,0.0176595	NA,0.404456	0.000504353	0.00100376
3	rs144372092	88871393	C,NA	T,NA	0.976143,NA	-0.0219983,NA	0.0129561,NA	1.04805,NA	0.000503699	0.00100616
3	rs28907632	89131623	NA,C	NA,G	NA,0.983135	NA,0.0404582	NA,0.0331973	NA,0.651793	0.000503217	0.0010016
3	rs1995727	88827729	A,A	G,G	0.954274,0.771825	-0.0166931,-0.00953302	0.00946506,0.0101861	1.10908,0.456759	0.000502116	0.00100325
3	rs150735201	88802557	C,NA	T,NA	0.956262,NA	0.0103543,NA	0.00966771,NA	0.546439,NA	0.000500196	0.000999891
3	rs13261974	89220059	A,A	G,G	0.803181,0.457341	0.00694375,0.0186796	0.00497278,0.00858064	0.788856,1.5304	0.000499866	0.000990693
3	rs278888	88990773	A,A	G,G	0.922465,0.710317	-0.0019088,-0.0208534	0.00739292,0.00942357	0.0989459,1.57017	0.000497673	0.000999385
3	rs73281949	88980290	T,NA	A,NA	0.966203,NA	0.017207,NA	0.0109412,NA	0.936313,NA	0.000497001	0.000987504
3	rs2616479	88993658	T,NA	C,NA	0.975149,NA	0.024395,NA	0.0127009,NA	1.2615,NA	0.0004937	0.000986035
3	rs148409892	89494570	NA,C	NA,T	NA,0.975198	NA,0.0459479	NA,0.0274863	NA,1.02415	0.000493017	0.000980379
3	rs117804545	88961156	NA,G	NA,A	NA,0.984127	NA,-0.0299979	NA,0.0342017	NA,0.419715	0.000490593	0.000976651
3	rs186378886	89174132	NA,T	NA,C	NA,0.978175	NA,0.0199878	NA,0.0292559	NA,0.305853	0.000488298	0.000971717
3	rs62525812	89497175	T,NA	C,NA	0.949304,NA	0.00551964,NA	0.00901262,NA	0.267405,NA	0.000488118	0.000970347
3	rs62525826	89617434	A,NA	G,NA	0.993042,NA	0.0249443,NA	0.0237851,NA	0.531209,NA	0.000486084	0.000967676
3	rs139463877	89298828	A,A	G,G	0.983101,0.967262	0.0521477,0.00981964	0.0153396,0.0240217	3.1707,0.16577	0.000484986	0.000962961
3	rs182582035	88851422	NA,C	NA,T	NA,0.983135	NA,0.0286985	NA,0.0331973	NA,0.411928	0.000484776	0.000964107
3	rs58092272	88941642	C,NA	T,NA	0.952286,NA	0.0141868,NA	0.00927543,NA	0.899143,NA	0.000484648	0.000960893
3	rs140124109	89358941	C,NA	G,NA	0.985089,NA	-0.0231222,NA	0.0163138,NA	0.80581,NA	0.000483153	0.000959358
3	rs12547419	89692915	NA,C	NA,T	NA,0.690476	NA,-0.0104675	NA,0.00924659	NA,0.589026	0.000482768	0.000961378
3	rs62524468	89193805	G,NA	T,NA	0.984095,NA	0.0146989,NA	0.0158037,NA	0.453056,NA	0.000482205	0.000959378
3	rs72675105	88990392	A,A	T,T	0.874751,0.718254	0.0100759,0.00778128	0.00597324,0.00950244	1.03794,0.384198	0.000481206	0.000960549
3	rs4406449	89208113	C,C	T,T	0.845924,0.946429	-0.00747209,-0.0391118	0.00547654,0.0189842	0.763343,1.40476	0.000480716	0.000955968
3	rs28986508	89295740	NA,C	NA,T	NA,0.960318	NA,0.0164946	NA,0.0218976	NA,0.345543	0.000480687	0.000956946
3	rs13258253	89236958	G,NA	A,NA	0.969185,NA	0.0292126,NA	0.0114407,NA	1.97191,NA	0.000479813	0.000952314
3	rs73281945	88979837	G,NA	A,NA	0.965209,NA	0.017085,NA	0.0107893,NA	0.945748,NA	0.000479066	0.000951964
3	rs117411160	89179386	G,NA	A,NA	0.916501,NA	-0.0115948,NA	0.00714714,NA	0.979886,NA	0.000477855	0.000951927
3	rs74478881	89717633	NA,C	NA,G	NA,0.970238	NA,0.0359904	NA,0.0251555	NA,0.816697	0.00047714	0.000949548
3	rs28906671	89114650	T,NA	G,NA	0.975149,NA	0.0273255,NA	0.0127009,NA	1.50253,NA	0.000477068	0.000948396
3	rs145113990	89482758	NA,G	NA,A	NA,0.975198	NA,0.044683	NA,0.0274863	NA,0.982862	0.000476351	0.000947281
3	rs140557438	89235404	NA,T	NA,C	NA,0.97123	NA,0.0249458	NA,0.0255725	NA,0.482388	0.000475968	0.000946891
3	rs116972207	89303276	A,A	G,G	0.983101,0.967262	0.0520005,0.00984027	0.0153396,0.0240217	3.15548,0.166171	0.000475704	0.000944545
3	rs75552369	89513273	A,A	G,G	0.942346,0.930556	0.00347882,-0.0304268	0.00848241,0.0168156	0.166396,1.15253	0.000474673	0.000938809
3	rs62525851	89757916	C,C	T,T	0.798211,0.998016	-0.00783979,-0.209595	0.00492643,0.0960615	0.952627,1.53583	0.000474308	0.000942955
3	rs75630825	89761032	C,NA	T,NA	0.957256,NA	-0.0147533,NA	0.00977441,NA	0.882064,NA	0.000473703	0.000942776
3	rs10088014	88830086	T,NA	C,NA	0.980119,NA	0.021163,NA	0.0141639,NA	0.869223,NA	0.000472536	0.000942008
3	rs117049876	89160478	NA,G	NA,T	NA,0.948413	NA,0.021008	NA,0.0193256	NA,0.557501	0.00047123	0.000937538
3	rs187990601	89172495	NA,T	NA,C	NA,0.97123	NA,0.0194151	NA,0.0255725	NA,0.348991	0.000468941	0.000933134
3	rs59183651	88972250	T,NA	G,NA	0.966203,NA	0.0167227,NA	0.0109412,NA	0.898218,NA	0.000468647	0.000931224
3	rs79277052	88823449	C,C	T,T	0.954274,0.771825	-0.0163263,-0.00953527	0.00946506,0.0101861	1.07291,0.456901	0.000468133	0.00093529
3	rs143197442	89593293	T,NA	C,NA	0.961233,NA	0.03563,NA	0.0102422,NA	3.29779,NA	0.000467552	0.000930652
3	rs1915019	89283689	G,G	A,A	0.259443,0.125	-0.0262807,-0.0311204	0.00451065,0.0129254	8.24683,1.79442	0.000465725	0.0559998
3	rs12677541	89338018	NA,G	NA,A	NA,0.986111	NA,0.0260906	NA,0.0365264	NA,0.323266	0.000464168	0.000923796
3	rs73694216	88979810	C,NA	T,NA	0.965209,NA	0.0168005,NA	0.0107893,NA	0.922862,NA	0.000462813	0.000919699
3	rs117932822	88976789	NA,A	NA,G	NA,0.952381	NA,-0.016671	NA,0.0200728	NA,0.391217	0.000461206	0.000918479
3	rs117695582	89761757	T,NA	A,NA	0.958251,NA	-0.0151018,NA	0.00988495,NA	0.897656,NA	0.000460954	0.000917497
3	rs78377224	88970916	T,NA	C,NA	0.741551,NA	-0.00688642,NA	0.00451629,NA	0.895138,NA	0.000460892	0.000930213
3	rs113216168	89023595	A,A	C,C	0.878728,0.729167	0.010274,0.00379814	0.00605664,0.0096192	1.04659,0.159296	0.000460122	0.000918502
3	rs140941549	89299887	NA,G	NA,A	NA,0.986111	NA,0.0403162	NA,0.0365264	NA,0.56912	0.000459026	0.000913349
3	rs28907868	89340937	C,NA	G,NA	0.955268,NA	0.00616589,NA	0.00956466,NA	0.284705,NA	0.00045861	0.000911302
3	rs4960947	88914760	C,C	T,T	0.837972,0.701389	-0.00927454,-0.0157818	0.00536574,0.00934051	1.07622,1.04046	0.00045841	0.000914582
3	rs117061314	88952778	C,NA	A,NA	0.99006,NA	0.0334035,NA	0.01993,NA	1.02812,NA	0.000458369	0.000912168
3	rs183346584	89374095	NA,A	NA,G	NA,0.981151	NA,0.039223	NA,0.0314332	NA,0.673466	0.000455903	0.000907132
3	rs118013371	89761539	G,NA	A,NA	0.958251,NA	-0.0150088,NA	0.00988495,NA	0.889655,NA	0.000455399	0.000906442
3	rs118128188	89761969	T,NA	C,NA	0.958251,NA	-0.0149881,NA	0.00988495,NA	0.887881,NA	0.000454179	0.000904012
3	rs11989278	88930612	C,NA	T,NA	0.951292,NA	0.0138891,NA	0.00918509,NA	0.884391,NA	0.000453883	0.000900087
3	rs2616485	89001891	T,T	C,C	0.920477,0.710317	-0.00208809,-0.0203001	0.0073078,0.00942357	0.110652,1.50549	0.000453354	0.000910243
3	rs116903533	89761408	T,NA	C,NA	0.958251,NA	-0.0149645,NA	0.00988495,NA	0.885856,NA	0.000452791	0.00090125
3	rs146950405	89761383	G,NA	T,NA	0.958251,NA	-0.0149645,NA	0.00988495,NA	0.885856,NA	0.000452791	0.00090125
3	rs79611180	89391310	G,NA	T,NA	0.962227,NA	0.00781102,NA	0.0103707,NA	0.345496,NA	0.000452714	0.0008995
3	rs78206820	89464327	NA,A	NA,T	NA,0.972222	NA,-0.0211252	NA,0.0260119	NA,0.380162	0.000451833	0.000899013
3	rs117686673	89348566	A,NA	G,NA	0.976143,NA	-0.0200192,NA	0.0129561,NA	0.912539,NA	0.000451726	0.000897156
3	rs183438133	89757809	T,NA	C,NA	0.958251,NA	-0.0149396,NA	0.00988495,NA	0.883726,NA	0.000451336	0.000898356
3	rs148265449	89378328	NA,A	NA,G	NA,0.982143	NA,-0.0150403	NA,0.0322783	NA,0.192975	0.000451275	0.000898095
3	rs117877465	88840665	T,NA	C,NA	0.988072,NA	-0.0247245,NA	0.0182119,NA	0.757985,NA	0.000449875	0.00089605
3	rs117587111	89138158	NA,T	NA,C	NA,0.983135	NA,0.0239653	NA,0.0331973	NA,0.327577	0.000449594	0.000894355
3	rs7017637	89294399	G,G	A,A	0.250497,0.061508	-0.0195904,0.0293242	0.00456301,0.0177919	4.75442,1.00298	0.000448538	0.000900192
3	rs4961076	89115041	C,C	T,T	0.912525,0.842262	-0.0120713,0.0215167	0.00699802,0.0117277	1.07296,1.17684	0.000448032	0.000892233
3	rs118111995	89248912	NA,T	NA,A	NA,0.91369	NA,0.00620949	NA,0.0152221	NA,0.165371	0.000447707	0.000891049
3	rs117760793	89761185	T,NA	C,NA	0.958251,NA	-0.0148715,NA	0.00988495,NA	0.877901,NA	0.00044739	0.000890501
3	rs144427421	89208655	NA,G	NA,A	NA,0.984127	NA,-0.0269745	NA,0.0342017	NA,0.366234	0.000447173	0.000889978
3	rs76949954	89743338	NA,G	NA,A	NA,0.80754	NA,0.00485995	NA,0.010843	NA,0.184421	0.000445653	0.000887037
3	rs17717954	88960267	G,NA	T,NA	0.747515,NA	-0.0068252,NA	0.00455105,NA	0.873893,NA	0.000444508	0.000896623
3	rs115580893	89362209	A,NA	G,NA	0.977137,NA	0.00969781,NA	0.0132281,NA	0.333966,NA	0.000444328	0.000882685
3	rs74439052	89386548	NA,T	NA,C	NA,0.94246	NA,0.0325393	NA,0.0183564	NA,1.11754	0.000444096	0.000883152
3	rs150403494	89522759	NA,C	NA,T	NA,0.97619	NA,0.0417708	NA,0.0280389	NA,0.865532	0.000443626	0.000882317
3	rs147348614	89758911	C,NA	A,NA	0.957256,NA	-0.0142537,NA	0.00977441,NA	0.839334,NA	0.000443504	0.000882682
3	rs80172684	89725375	NA,A	NA,G	NA,0.965278	NA,-0.0179348	NA,0.0233493	NA,0.354162	0.00044326	0.000882305
3	rs13254702	89257220	C,NA	T,NA	0.94334,NA	0.00719836,NA	0.00855199,NA	0.397998,NA	0.000442936	0.000881123
3	rs186266519	89341857	NA,G	NA,A	NA,0.97619	NA,0.0172674	NA,0.0280389	NA,0.269216	0.000442699	0.000880955
3	rs189301990	88857985	NA,T	NA,C	NA,0.983135	NA,-0.0162406	NA,0.0331973	NA,0.204336	0.000442143	0.000879587
3	rs147492644	89040228	NA,C	NA,T	NA,0.983135	NA,0.0215274	NA,0.0331973	NA,0.286776	0.000440685	0.000876571
3	rs80002102	89284222	G,NA	A,NA	0.986084,NA	0.0434617,NA	0.0168779,NA	1.99905,NA	0.00044057	0.000875798
3	rs140873455	88886815	NA,A	NA,G	NA,0.983135	NA,0.0236806	NA,0.0331973	NA,0.32272	0.000440223	0.000875879
3	rs17717701	88936637	A,NA	T,NA	0.77336,NA	-0.0073108,NA	0.00472259,NA	0.915028,NA	0.000440216	0.000886928
3	rs117886040	89760705	A,NA	G,NA	0.958251,NA	-0.0147341,NA	0.00988495,NA	0.866215,NA	0.000439601	0.000874999
3	rs77636366	89016758	A,NA	G,NA	0.944334,NA	0.00918004,NA	0.00862346,NA	0.541992,NA	0.000439025	0.000874504
3	rs184188324	88867751	NA,A	NA,G	NA,0.97123	NA,-0.017353	NA,0.0255725	NA,0.303291	0.000438226	0.000872016
3	rs34495375	89747678	T,NA	C,NA	0.978131,NA	0.0368728,NA	0.0135185,NA	2.19517,NA	0.000438062	0.000870766
3	rs117977464	89336492	NA,G	NA,A	NA,0.941468	NA,0.00956066	NA,0.0182098	NA,0.222165	0.000437618	0.000870803
3	rs148252623	88980066	NA,T	NA,G	NA,0.97619	NA,0.0240186	NA,0.0280389	NA,0.407095	0.000437374	0.000870644
3	rs138760996	89760660	C,NA	T,NA	0.958251,NA	-0.0146898,NA	0.00988495,NA	0.86246,NA	0.000437135	0.000870091
3	rs75598406	89137106	NA,C	NA,T	NA,0.925595	NA,0.011261	NA,0.0162889	NA,0.310371	0.000435262	0.000866369
3	rs117334084	89584435	T,NA	C,NA	0.981113,NA	0.0151552,NA	0.0145245,NA	0.527604,NA	0.000433692	0.000864783
3	rs117900927	89343362	NA,A	NA,G	NA,0.940476	NA,0.031023	NA,0.0180669	NA,1.06572	0.000431871	0.000858874
3	rs149489596	89757122	T,NA	C,NA	0.976143,NA	0.0115819,NA	0.0129561,NA	0.430205,NA	0.000430844	0.000856588
3	rs75820540	89749584	NA,T	NA,G	NA,0.925595	NA,0.0278326	NA,0.0162889	NA,1.05794	0.000430461	0.000856288
3	rs1915017	89269492	T,T	A,A	0.259443,0.125	-0.0260981,-0.0304952	0.00451065,0.0129254	8.14187,1.73735	0.000430358	0.0411769
3	rs1915018	89283643	C,C	T,T	0.259443,0.124008	-0.0261416,-0.0308728	0.00451065,0.0129696	8.1668,1.76209	0.000429697	0.0447842
3	rs182142016	89757693	A,NA	G,NA	0.958251,NA	-0.0145524,NA	0.00988495,NA	0.850863,NA	0.000429629	0.000855151
3	rs77098863	88975019	NA,G	NA,C	NA,0.975198	NA,0.0185444	NA,0.0274863	NA,0.301133	0.000427785	0.000851921
3	rs62524603	88801702	A,NA	T,NA	0.979125,NA	-0.0179309,NA	0.0138296,NA	0.71045,NA	0.000427698	0.000852879
3	rs13257117	89212458	G,G	A,A	0.198807,0.545635	-0.00629296,-0.0185943	0.00495399,0.00858518	0.690403,1.51824	0.00042734	0.000847125
3	rs117932949	89108598	T,NA	C,NA	0.975149,NA	0.0262282,NA	0.0127009,NA	1.40987,NA	0.000427241	0.000849415
3	rs142815627	89468633	NA,T	NA,C	NA,0.949405	NA,0.00992376	NA,0.019504	NA,0.214039	0.000427184	0.00084998
3	rs144359831	89682030	C,NA	T,NA	0.964215,NA	0.00632605,NA	0.0106439,NA	0.257835,NA	0.000426293	0.000847309
3	rs77973898	88912494	C,NA	T,NA	0.975149,NA	-0.0203126,NA	0.0127009,NA	0.959591,NA	0.000426088	0.000851086
3	rs150253078	89747336	C,NA	T,NA	0.958251,NA	-0.014482,NA	0.00988495,NA	0.844949,NA	0.000425864	0.000847658
3	rs72673199	88957584	A,A	G,G	0.871769,0.791667	0.0104837,0.00515959	0.00591347,0.0105257	1.11775,0.204815	0.000424807	0.000847114
3	rs117588973	89722379	C,NA	A,NA	0.958251,NA	-0.0144593,NA	0.00988495,NA	0.843046,NA	0.000424661	0.000845264
3	rs278887	88992511	T,T	G,G	0.422465,0.295635	-0.00731664,-0.0105332	0.00400272,0.00936756	1.1703,0.583648	0.000424484	0.000864744
3	rs12681162	88957556	T,T	C,C	0.872763,0.792659	0.0103852,0.00511648	0.00593314,0.0105443	1.09661,0.202381	0.000424288	0.000846007
3	rs76908042	88961066	A,NA	T,NA	0.747515,NA	-0.00664584,NA	0.00455105,NA	0.841,NA	0.000423197	0.000853297
3	rs7835345	89213356	C,C	G,G	0.198807,0.545635	-0.00629296,-0.0185423	0.00495399,0.00858518	0.690403,1.51162	0.000422951	0.000838432
3	rs142723000	89680709	A,NA	C,NA	0.979125,NA	0.0137905,NA	0.0138296,NA	0.496643,NA	0.000421161	0.000837631
3	rs186905141	89224235	NA,T	NA,C	NA,0.979167	NA,-0.020451	NA,0.0299292	NA,0.305913	0.000420884	0.000837417
3	rs187733780	89554502	NA,A	NA,C	NA,0.990079	NA,-0.0169881	NA,0.0431319	NA,0.158839	0.000420712	0.000837273
3	rs145361300	88888372	NA,A	NA,T	NA,0.955357	NA,-0.0134914	NA,0.0206987	NA,0.288587	0.000420565	0.000836971
3	rs117796336	89593344	A,NA	G,NA	0.970179,NA	0.0113023,NA	0.0116239,NA	0.480325,NA	0.000420395	0.000837996
3	rs143617249	89759599	A,NA	T,NA	0.958251,NA	-0.0143706,NA	0.00988495,NA	0.83563,NA	0.000420016	0.00083602
3	rs140473201	89759720	T,NA	C,NA	0.958251,NA	-0.0143706,NA	0.00988495,NA	0.83563,NA	0.000420016	0.00083602
3	rs192364159	89588908	A,NA	G,NA	0.988072,NA	-0.00455521,NA	0.0182119,NA	0.0955593,NA	0.000419796	0.000835496
3	rs142282015	89537977	C,NA	G,NA	0.984095,NA	0.0442142,NA	0.0158037,NA	2.28848,NA	0.000419383	0.000835906
3	rs12677791	89342944	C,C	T,T	0.429423,0.572421	-0.0149784,-0.0221296	0.00399429,0.00864047	3.75233,1.98162	0.000418794	0.000834873
3	rs148563126	89759141	G,NA	C,NA	0.958251,NA	-0.0143218,NA	0.00988495,NA	0.831563,NA	0.000417497	0.000831005
3	rs72673144	88823119	G,G	C,C	0.863817,0.780754	0.0096241,-0.00345933	0.00576457,0.0103319	1.02222,0.132084	0.000416906	0.000834309
3	rs139479352	89113322	NA,A	NA,G	NA,0.979167	NA,0.0174886	NA,0.0299292	NA,0.252591	0.000416261	0.000828794
3	rs111286037	89187084	G,NA	A,NA	0.917495,NA	-0.0113094,NA	0.00718617,NA	0.937262,NA	0.00041485	0.000826218
3	rs145027670	89187132	A,NA	G,NA	0.987078,NA	-0.00429416,NA	0.0175062,NA	0.0935418,NA	0.000414342	0.000824857
3	rs2616484	89000798	G,G	A,A	0.431412,0.299603	-0.00628438,-0.0134444	0.00399204,0.00933164	0.937663,0.824897	0.000413933	0.000842027
3	rs139862233	89783547	NA,A	NA,G	NA,0.954365	NA,-0.0122628	NA,0.0204832	NA,0.260119	0.000413894	0.000823771
3	rs59316904	88976745	C,C	T,T	0.875746,0.78373	0.00994466,0.00699197	0.0059937,0.010383	1.01288,0.300433	0.000412799	0.000823869
3	rs148219063	89200978	NA,A	NA,G	NA,0.977182	NA,0.0233238	NA,0.0286274	NA,0.381719	0.000411842	0.00081976
3	rs191685540	88822660	NA,G	NA,A	NA,0.988095	NA,0.0242882	NA,0.0394133	NA,0.269433	0.000411062	0.000817968
3	rs75704108	89721138	NA,T	NA,G	NA,0.980159	NA,-0.0173514	NA,0.0306528	NA,0.243097	0.000410471	0.000817092
3	rs76153661	89393211	A,NA	G,NA	0.969185,NA	-0.0178953,NA	0.0114407,NA	0.928937,NA	0.000410309	0.000813909
3	rs117671912	89449475	NA,A	NA,G	NA,0.973214	NA,0.0139207	NA,0.0264757	NA,0.22255	0.000410273	0.000816356
3	rs73281919	88963037	T,NA	A,NA	0.967197,NA	0.0159388,NA	0.0111,NA	0.820955,NA	0.000410245	0.000815313
3	rs149098087	89760527	NA,A	NA,C	NA,0.989087	NA,0.0179539	NA,0.0411453	NA,0.178762	0.000410144	0.000816243
3	rs112091101	89475888	A,NA	C,NA	0.975149,NA	-0.0206146,NA	0.0127009,NA	0.980591,NA	0.000409578	0.000813956
3	rs75461071	89133541	C,NA	T,NA	0.922465,NA	-0.0123058,NA	0.00739292,NA	1.01771,NA	0.000409567	0.0008158
3	rs76768657	89606340	T,NA	G,NA	0.969185,NA	-0.0215325,NA	0.0114407,NA	1.22312,NA	0.000409319	0.000814512
3	rs116890141	89720105	T,NA	C,NA	0.958251,NA	-0.0141399,NA	0.00988495,NA	0.81648,NA	0.000408322	0.000812743
3	rs7013819	89269522	T,T	C,C	0.923459,0.888889	0.0155613,0.0370161	0.00743677,0.0136019	1.43895,2.18703	0.000408034	0.00081016
3	rs2664368	89045674	C,C	T,T	0.803181,0.612103	-0.00103095,-0.0181913	0.00497278,0.00877269	0.0779181,1.41892	0.000407623	0.000817679
3	rs117360798	89705581	NA,C	NA,G	NA,0.900794	NA,0.00532192	NA,0.0142995	NA,0.148887	0.000407492	0.000810742
3	rs78381988	89620059	NA,G	NA,A	NA,0.821429	NA,0.00319031	NA,0.0111612	NA,0.110697	0.000405661	0.000807499
3	rs35350026	89680300	C,C	T,T	0.822068,0.871032	0.0264842,0.034966	0.00516962,0.012754	6.52195,2.21365	0.000405472	0.0042568
3	rs73277199	89395808	G,G	A,A	0.966203,0.939484	0.0354904,0.0359661	0.0109412,0.0179277	2.92822,1.34836	0.000405097	0.000804595
3	rs7823166	89213302	C,C	T,T	0.198807,0.545635	-0.00620494,-0.0183959	0.00495399,0.00858518	0.67699,1.49304	0.000405008	0.000802912
3	rs3808641	89340251	NA,C	NA,T	NA,0.97123	NA,0.0126122	NA,0.0255725	NA,0.206297	0.000404966	0.000805734
3	rs190208862	89613000	A,NA	G,NA	0.988072,NA	-0.0317319,NA	0.0182119,NA	1.08915,NA	0.000404954	0.000805417
3	rs80290486	89762474	C,NA	T,NA	0.987078,NA	0.0422557,NA	0.0175062,NA	1.80165,NA	0.000404859	0.000805089
3	rs28630437	89298359	G,NA	A,NA	0.856859,NA	0.0279996,NA	0.00564551,NA	6.15102,NA	0.000403883	0.0010961
3	rs11986810	89305001	T,T	A,A	0.749503,0.875	0.0262251,0.0293769	0.00456301,0.0129254	8.04254,1.63756	0.000403573	0.0280942
3	rs13261169	89225076	T,T	C,C	0.808151,0.964286	0.0247424,-0.0304805	0.00502127,0.0230345	6.07947,0.731067	0.000403409	0.000948076
3	rs111502810	89549901	G,NA	T,NA	0.967197,NA	-0.020088,NA	0.0111,NA	1.15281,NA	0.000403338	0.000801447
3	rs7014988	89636768	G,NA	T,NA	0.961233,NA	-0.0156475,NA	0.0102422,NA	0.897656,NA	0.00040263	0.000801313
3	rs36013966	89302448	A,A	G,G	0.749503,0.875	0.0261812,0.0294798	0.00456301,0.0129254	8.01785,1.64661	0.000401277	0.0270874
3	rs117700766	89760084	C,NA	T,NA	0.958251,NA	-0.0139864,NA	0.00988495,NA	0.803847,NA	0.000400838	0.000797848
3	rs148718784	89319894	T,NA	C,NA	0.963221,NA	0.00727062,NA	0.0105045,NA	0.310827,NA	0.000400638	0.000796385
3	rs138613665	89460958	NA,C	NA,T	NA,0.982143	NA,-0.00751811	NA,0.0322783	NA,0.0884019	0.000399815	0.000795716
3	rs7845436	89641771	A,NA	G,NA	0.960239,NA	-0.0156262,NA	0.0101186,NA	0.911816,NA	0.000399412	0.000794812
3	rs2097944	88942481	C,NA	A,NA	0.760437,NA	-0.00672137,NA	0.00463231,NA	0.833312,NA	0.0003994	0.00080476
3	rs28907891	89323908	C,NA	T,NA	0.957256,NA	-0.0156563,NA	0.00977441,NA	0.961746,NA	0.000399361	0.000793745
3	rs75779108	89714401	G,NA	T,NA	0.958251,NA	-0.0139495,NA	0.00988495,NA	0.800821,NA	0.000399072	0.000794334
3	rs79269030	89713129	G,NA	A,NA	0.958251,NA	-0.0139495,NA	0.00988495,NA	0.800821,NA	0.000399072	0.000794334
3	rs4043663	89275232	A,A	G,G	0.259443,0.126984	-0.0259589,-0.0302575	0.00451065,0.0128386	8.06233,1.73436	0.000398658	0.0344668
3	rs112054006	88906015	C,NA	T,NA	0.952286,NA	0.0127409,NA	0.00927543,NA	0.770678,NA	0.000398556	0.000790564
3	rs117303870	89760064	T,NA	C,NA	0.958251,NA	-0.0139378,NA	0.00988495,NA	0.799866,NA	0.000398517	0.000793229
3	rs7014972	89636944	C,NA	A,NA	0.960239,NA	-0.0155992,NA	0.0101186,NA	0.909524,NA	0.000398156	0.000792312
3	rs117150621	89639406	A,NA	C,NA	0.960239,NA	-0.0155992,NA	0.0101186,NA	0.909524,NA	0.000398156	0.000792312
3	rs74305793	88917361	NA,T	NA,C	NA,0.939484	NA,0.00874004	NA,0.0179277	NA,0.203501	0.000397962	0.000792702
3	rs79713877	88967595	C,NA	T,NA	0.967197,NA	0.0156459,NA	0.0111,NA	0.799487,NA	0.000397565	0.00079014
3	rs35617699	89683220	C,C	T,T	0.822068,0.871032	0.0265756,0.0346483	0.00516962,0.012754	6.56274,2.18084	0.000397511	0.00433996
3	rs140141560	89641747	C,NA	T,NA	0.960239,NA	-0.0155761,NA	0.0101186,NA	0.907572,NA	0.00039709	0.000790191
3	rs116937839	89642624	T,NA	G,NA	0.960239,NA	-0.0155539,NA	0.0101186,NA	0.905689,NA	0.000396065	0.000788151
3	rs149718106	89775971	C,NA	T,NA	0.95328,NA	-0.0116112,NA	0.0093687,NA	0.667137,NA	0.000395958	0.000788514
3	rs73281913	88959197	G,NA	T,NA	0.967197,NA	0.0156005,NA	0.0111,NA	0.79618,NA	0.000395658	0.000786353
3	rs73281931	88967119	T,NA	C,NA	0.967197,NA	0.0156005,NA	0.0111,NA	0.79618,NA	0.000395658	0.000786353
3	rs1072176	88966926	T,NA	C,NA	0.967197,NA	0.0156005,NA	0.0111,NA	0.79618,NA	0.000395658	0.000786353
3	rs73281928	88966398	T,NA	A,NA	0.967197,NA	0.0156005,NA	0.0111,NA	0.79618,NA	0.000395658	0.000786353
3	rs2616501	89037718	C,C	A,A	0.801193,0.610119	-0.00103684,-0.0180256	0.00495399,0.00876455	0.0787199,1.40098	0.000395221	0.00079278
3	rs4604490	89783085	G,NA	A,NA	0.954274,NA	-0.0114561,NA	0.00946506,NA	0.645619,NA	0.000394788	0.000786399
3	rs17729077	89281272	C,C	T,T	0.924453,0.888889	0.015889,0.0366467	0.00748151,0.0136019	1.47251,2.15148	0.000394745	0.000783841
3	rs7011035	89299708	G,NA	T,NA	0.855865,NA	0.0279191,NA	0.00562927,NA	6.15102,NA	0.00039444	0.00107831
3	rs148426004	89755420	T,NA	C,NA	0.958251,NA	-0.0138495,NA	0.00988495,NA	0.792649,NA	0.000394354	0.000784944
3	rs73692228	89337237	T,T	A,A	0.974155,0.974206	0.0393858,-0.0206699	0.0124606,0.0269663	2.80322,0.353232	0.000394086	0.000782472
3	rs28851522	88805541	T,NA	C,NA	0.986084,NA	0.0208359,NA	0.0168779,NA	0.663516,NA	0.000393999	0.000785003
3	rs185731913	89591854	NA,T	NA,G	NA,0.977182	NA,-0.00813504	NA,0.0286274	NA,0.109982	0.00039395	0.000784019
3	rs117815471	89735359	T,NA	C,NA	0.958251,NA	-0.01384,NA	0.00988495,NA	0.791879,NA	0.000393914	0.000784066
3	rs150576149	89372706	NA,A	NA,G	NA,0.941468	NA,0.0279195	NA,0.0182098	NA,0.902314	0.000393764	0.000783257
3	rs10955542	89273678	C,C	A,A	0.259443,0.125	-0.0259589,-0.0304621	0.00451065,0.0129254	8.06233,1.73436	0.000393614	0.0343533
3	rs73281915	88960579	C,NA	T,NA	0.967197,NA	0.01555,NA	0.0111,NA	0.792512,NA	0.000393557	0.000782182
3	rs2616500	89041596	G,G	A,A	0.803181,0.609127	-0.0015035,-0.0174729	0.00497278,0.00876055	0.117823,1.33632	0.000393402	0.000789092
3	rs9693222	89647209	C,NA	T,NA	0.960239,NA	-0.015485,NA	0.0101186,NA	0.899878,NA	0.000392925	0.000781904
3	rs144576684	89646869	A,NA	G,NA	0.960239,NA	-0.015485,NA	0.0101186,NA	0.899878,NA	0.000392925	0.000781904
3	rs116365222	89645778	T,NA	A,NA	0.960239,NA	-0.015485,NA	0.0101186,NA	0.899878,NA	0.000392925	0.000781904
3	rs73280265	88899146	A,NA	G,NA	0.959245,NA	0.0135619,NA	0.00999958,NA	0.756911,NA	0.000392679	0.000778698
3	rs148817005	89750141	G,NA	T,NA	0.958251,NA	-0.0137909,NA	0.00988495,NA	0.787886,NA	0.000391638	0.000779538
3	rs6986325	89747974	A,NA	C,NA	0.958251,NA	-0.0137909,NA	0.00988495,NA	0.787886,NA	0.000391638	0.000779538
3	rs117799566	89749336	C,NA	T,NA	0.958251,NA	-0.0137909,NA	0.00988495,NA	0.787886,NA	0.000391638	0.000779538
3	rs77486495	89475352	NA,T	NA,A	NA,0.957341	NA,0.00584286	NA,0.0211527	NA,0.106584	0.00039154	0.000779497
3	rs278893	88987396	C,C	G,G	0.922465,0.691468	-0.001969,-0.0190537	0.00739292,0.0092548	0.102384,1.40324	0.000391394	0.000784992
3	rs117437156	89750641	G,NA	T,NA	0.958251,NA	-0.0137759,NA	0.00988495,NA	0.786668,NA	0.000390947	0.000778162
3	rs6988178	89648027	G,NA	C,NA	0.960239,NA	-0.0154349,NA	0.0101186,NA	0.895659,NA	0.000390665	0.000777409
3	rs144123681	88990690	NA,T	NA,A	NA,0.969246	NA,-0.0114431	NA,0.0247591	NA,0.191145	0.00039014	0.000776418
3	rs76268522	89638876	G,NA	T,NA	0.960239,NA	-0.0154134,NA	0.0101186,NA	0.893843,NA	0.000389698	0.000775485
3	rs118028110	89637788	G,NA	T,NA	0.960239,NA	-0.0154134,NA	0.0101186,NA	0.893843,NA	0.000389698	0.000775485
3	rs73281912	88958990	C,NA	A,NA	0.967197,NA	0.0154541,NA	0.0111,NA	0.785566,NA	0.000389618	0.000774362
3	rs117898806	89736293	T,NA	C,NA	0.958251,NA	-0.0137463,NA	0.00988495,NA	0.784263,NA	0.000389589	0.000775459
3	rs117321233	89730403	G,NA	A,NA	0.958251,NA	-0.0137463,NA	0.00988495,NA	0.784263,NA	0.000389589	0.000775459
3	rs73281905	88953019	C,NA	G,NA	0.963221,NA	0.0141492,NA	0.0105045,NA	0.749602,NA	0.000389283	0.000773661
3	rs61136465	88824086	T,T	C,C	0.862823,0.77877	0.00950435,-0.00344817	0.00574696,0.0102986	1.00803,0.132084	0.000389084	0.000778378
3	rs75914373	89270906	NA,T	NA,C	NA,0.979167	NA,0.0133072	NA,0.0299292	NA,0.182703	0.000388883	0.000773954
3	rs278892	88989037	G,G	A,A	0.921471,0.690476	-0.00210013,-0.0188903	0.00734995,0.00924659	0.110652,1.38661	0.000388638	0.000779476
3	rs76351219	89646351	C,NA	T,NA	0.960239,NA	-0.0153894,NA	0.0101186,NA	0.89183,NA	0.00038863	0.000773361
3	rs12114767	89778830	C,NA	T,NA	0.954274,NA	-0.0113225,NA	0.00946506,NA	0.635255,NA	0.000388352	0.000773573
3	rs78433625	89767270	NA,G	NA,C	NA,0.980159	NA,-0.0163086	NA,0.0306528	NA,0.225705	0.000387819	0.000771837
3	rs12675751	89003632	C,C	T,T	0.875746,0.728175	0.00939264,0.00604431	0.0059937,0.00960817	0.931463,0.276301	0.000387724	0.000773643
3	rs117149071	89737974	A,NA	C,NA	0.958251,NA	-0.0137017,NA	0.00988495,NA	0.780647,NA	0.000387558	0.000771416
3	rs73692218	89311123	T,T	A,A	0.927435,0.889881	0.0156577,0.0370123	0.00762141,0.0136555	1.39866,2.17267	0.000387443	0.000769353
3	rs73694225	89050342	NA,A	NA,C	NA,0.97123	NA,-0.012316	NA,0.0255725	NA,0.200603	0.000387057	0.000770321
3	rs17732888	89498225	C,C	A,A	0.910537,0.998016	-0.00977131,-0.197502	0.00692737,0.0960615	0.800295,1.4003	0.00038672	0.000769762
3	rs117095951	89649643	G,NA	T,NA	0.960239,NA	-0.0153439,NA	0.0101186,NA	0.888009,NA	0.000386613	0.000769348
3	rs278885	88994384	G,G	A,A	0.920477,0.690476	-0.00230926,-0.0188416	0.0073078,0.00924659	0.12378,1.3811	0.00038645	0.000775074
3	rs142793402	89159359	NA,T	NA,C	NA,0.981151	NA,0.01033	NA,0.0314332	NA,0.129343	0.000386289	0.000768723
3	rs79666950	89276333	C,C	T,T	0.924453,0.888889	0.0161616,0.0360851	0.00748151,0.0136019	1.51205,2.09802	0.000386237	0.000766962
3	rs61160643	89275960	C,C	T,T	0.924453,0.888889	0.0161616,0.0360851	0.00748151,0.0136019	1.51205,2.09802	0.000386237	0.000766962
3	rs193191251	89757868	C,NA	G,NA	0.957256,NA	-0.0131354,NA	0.00977441,NA	0.747158,NA	0.000386235	0.000768716
3	rs2222294	89279580	C,NA	T,NA	0.150099,NA	-0.0273561,NA	0.00553562,NA	6.11128,NA	0.000385939	0.0010356
3	rs73692211	89277490	T,T	C,C	0.924453,0.888889	0.0161185,0.0361341	0.00748151,0.0136019	1.50577,2.10267	0.00038582	0.000766135
3	rs35658486	89279419	G,NA	A,NA	0.856859,NA	0.0277704,NA	0.00564551,NA	6.0606,NA	0.000385658	0.00101611
3	rs2616481	88996985	G,G	T,T	0.920477,0.689484	-0.0024659,-0.0187727	0.0073078,0.00923845	0.133246,1.37519	0.000385624	0.000773438
3	rs372137865	89174153	NA,G	NA,T	NA,0.983135	NA,-0.0167203	NA,0.0331973	NA,0.211481	0.000385575	0.000767401
3	rs139982667	89729386	A,NA	G,NA	0.958251,NA	-0.0136571,NA	0.00988495,NA	0.777039,NA	0.000385545	0.000767409
3	rs115944459	89772438	G,NA	A,NA	0.951292,NA	-0.0111274,NA	0.00918509,NA	0.646435,NA	0.000385306	0.000767367
3	rs72673146	88824872	C,C	T,T	0.862823,0.779762	0.00945918,-0.00361015	0.00574696,0.0103152	1.00098,0.138854	0.000384822	0.000769836
3	rs76788719	89647758	T,NA	G,NA	0.960239,NA	-0.0152937,NA	0.0101186,NA	0.883814,NA	0.000384416	0.000764975
3	rs73692213	89284727	A,A	G,G	0.924453,0.888889	0.0156549,0.0366958	0.00748151,0.0136019	1.43895,2.15619	0.000383852	0.000762226
3	rs117075415	89777398	T,NA	C,NA	0.952286,NA	-0.0115381,NA	0.00927543,NA	0.670556,NA	0.000383823	0.000764479
3	rs59122715	89276790	G,G	C,C	0.924453,0.888889	0.0161185,0.0360851	0.00748151,0.0136019	1.50577,2.09802	0.000383762	0.000762051
3	rs278886	88992790	G,G	A,A	0.922465,0.690476	-0.00214627,-0.0188892	0.00739292,0.00924659	0.112621,1.38649	0.000383761	0.00076967
3	rs278890	88990028	G,G	A,A	0.921471,0.690476	-0.00205261,-0.0188424	0.00734995,0.00924659	0.107884,1.38119	0.000383721	0.000769591
3	rs278891	88989316	C,C	T,T	0.922465,0.691468	-0.00206461,-0.0189071	0.00739292,0.0092548	0.107884,1.38661	0.000383611	0.000769345
3	rs117518531	89727127	A,NA	G,NA	0.958251,NA	-0.013608,NA	0.00988495,NA	0.773077,NA	0.000383351	0.000763043
3	rs80316505	89772605	G,NA	A,NA	0.951292,NA	-0.0110812,NA	0.00918509,NA	0.64273,NA	0.000383086	0.000762943
3	rs16873506	88825473	A,A	T,T	0.916501,0.678571	-0.0133898,-0.00710956	0.00714714,0.00915299	1.21462,0.359213	0.000382561	0.00076298
3	rs116860697	89649943	A,NA	T,NA	0.960239,NA	-0.0152482,NA	0.0101186,NA	0.880007,NA	0.000382436	0.000761037
3	rs16880580	89287763	G,NA	A,NA	0.856859,NA	0.0277216,NA	0.00564551,NA	6.04145,NA	0.000381855	0.000998569
3	rs13248408	89285609	T,NA	C,NA	0.856859,NA	0.0277216,NA	0.00564551,NA	6.04145,NA	0.000381855	0.000998569
3	rs140705447	89774659	A,NA	T,NA	0.952286,NA	-0.0114956,NA	0.00927543,NA	0.667137,NA	0.000381818	0.000760484
3	rs144373935	89325435	NA,G	NA,C	NA,0.967262	NA,0.00243256	NA,0.0240217	NA,0.0365238	0.000381525	0.000759303
3	rs56801851	88971289	C,NA	A,NA	0.965209,NA	0.0150879,NA	0.0107893,NA	0.790516,NA	0.000381383	0.000758038
3	rs148252502	89723203	T,NA	C,NA	0.958251,NA	-0.0135633,NA	0.00988495,NA	0.769483,NA	0.000381375	0.00075911
3	rs139813497	88794977	NA,T	NA,C	NA,0.97619	NA,-0.0109829	NA,0.0280389	NA,0.157842	0.00038132	0.00075886
3	rs28907898	89323204	NA,C	NA,T	NA,0.967262	NA,0.0025252	NA,0.0240217	NA,0.0379721	0.000381005	0.000758268
3	rs115864712	89641236	A,NA	G,NA	0.960239,NA	-0.0152026,NA	0.0101186,NA	0.876208,NA	0.000380474	0.000757133
3	rs117265575	89655083	A,NA	G,NA	0.960239,NA	-0.0152026,NA	0.0101186,NA	0.876208,NA	0.000380474	0.000757133
3	rs17729255	89286600	T,T	C,C	0.924453,0.888889	0.0155641,0.0367292	0.00748151,0.0136019	1.42604,2.1594	0.000380421	0.000755418
3	rs12114939	89780830	G,NA	T,NA	0.954274,NA	-0.0111457,NA	0.00946506,NA	0.621653,NA	0.000380111	0.000757149
3	rs17719876	89083319	C,NA	T,NA	0.919483,NA	-0.00278133,NA	0.00726648,NA	0.153727,NA	0.000379957	0.000760823
3	rs79335930	89470343	NA,G	NA,A	NA,0.973214	NA,0.0283404	NA,0.0264757	NA,0.546033	0.000379865	0.000755941
3	rs368579201	89552391	NA,A	NA,G	NA,0.989087	NA,0.0303506	NA,0.0411453	NA,0.336553	0.000379838	0.000755925
3	rs187702789	89306025	NA,C	NA,G	NA,0.985119	NA,-0.0084245	NA,0.0353055	NA,0.0907636	0.000378972	0.000754171
3	rs117962236	89516832	NA,C	NA,T	NA,0.981151	NA,-0.0108677	NA,0.0314332	NA,0.136951	0.000378854	0.000754082
3	rs13257525	89677161	G,G	A,A	0.82008,0.871032	0.0263694,0.0343308	0.00514721,0.012754	6.52195,2.14829	0.000378539	0.00378153
3	rs71526930	89281625	A,NA	T,NA	0.856859,NA	0.0276777,NA	0.00564551,NA	6.02425,NA	0.000378489	0.000983248
3	rs140410253	89007717	NA,A	NA,C	NA,0.97619	NA,0.014353	NA,0.0280389	NA,0.215579	0.000378454	0.000753288
3	rs78491112	89732984	T,NA	C,NA	0.958251,NA	-0.0134876,NA	0.00988495,NA	0.763408,NA	0.000378066	0.000752524
3	rs117766661	89773652	C,NA	A,NA	0.952286,NA	-0.0114108,NA	0.00927543,NA	0.66032,NA	0.000377862	0.000752603
3	rs73281904	88952045	G,NA	T,NA	0.962227,NA	0.0140757,NA	0.0103707,NA	0.757709,NA	0.000377361	0.000750031
3	rs7817311	89320119	C,C	A,A	0.926441,0.889881	0.0156976,0.0363451	0.0075738,0.0136555	1.41784,2.10916	0.000376784	0.000748282
3	rs79738630	89777981	C,NA	T,NA	0.952286,NA	-0.0113862,NA	0.00927543,NA	0.658348,NA	0.000376728	0.000750343
3	rs116953314	89754192	A,NA	G,NA	0.958251,NA	-0.0134561,NA	0.00988495,NA	0.760881,NA	0.000376701	0.000749807
3	rs76199022	89303251	C,C	T,T	0.927435,0.889881	0.0156147,0.0368082	0.00762141,0.0136555	1.39273,2.15314	0.000376487	0.000747615
3	rs7833834	89283293	A,A	G,G	0.922465,0.888889	0.0158804,0.0364939	0.00739292,0.0136019	1.49881,2.13688	0.000376431	0.000747387
3	rs78173287	89653153	C,NA	T,NA	0.960239,NA	-0.0151069,NA	0.0101186,NA	0.868253,NA	0.00037641	0.000749047
3	rs139897231	89656585	G,NA	C,NA	0.960239,NA	-0.0151069,NA	0.0101186,NA	0.868253,NA	0.00037641	0.000749047
3	rs146454133	89661603	A,NA	G,NA	0.960239,NA	-0.0151069,NA	0.0101186,NA	0.868253,NA	0.00037641	0.000749047
3	rs145369314	89658043	C,NA	A,NA	0.960239,NA	-0.0151069,NA	0.0101186,NA	0.868253,NA	0.00037641	0.000749047
3	rs12675707	89569548	G,G	C,C	0.94334,0.926587	0.00597438,-0.0250782	0.00855199,0.0163898	0.314433,0.899666	0.00037632	0.000744057
3	rs79668160	89433493	A,NA	C,NA	0.959245,NA	0.0331775,NA	0.00999958,NA	3.04239,NA	0.000376294	0.00074874
3	rs17667732	89300939	A,A	T,T	0.927435,0.889881	0.0156108,0.0368082	0.00762141,0.0136555	1.3922,2.15314	0.00037629	0.000747224
3	rs34725691	89254045	A,A	T,T	0.285288,0.104167	-0.0230778,-0.0318164	0.00437857,0.0139934	6.8666,1.63854	0.000376047	0.00276649
3	rs1477905	88997716	T,T	C,C	0.921471,0.690476	-0.00229016,-0.0187893	0.00734995,0.00924659	0.12185,1.37519	0.000376004	0.000754072
3	rs147279658	89088649	NA,C	NA,T	NA,0.973214	NA,-0.0112589	NA,0.0264757	NA,0.173503	0.000375929	0.000748103
3	rs73692216	89306325	T,T	A,A	0.927435,0.889881	0.0154761,0.0369626	0.00762141,0.0136555	1.37372,2.16791	0.00037588	0.00074641
3	rs148324811	89775234	T,NA	C,NA	0.952286,NA	-0.0113642,NA	0.00927543,NA	0.656583,NA	0.000375717	0.000748328
3	rs17667853	89307670	T,T	A,A	0.927435,0.889881	0.0154284,0.0370123	0.00762141,0.0136555	1.36719,2.17267	0.000375558	0.000745771
3	rs184234425	89467259	NA,T	NA,G	NA,0.988095	NA,0.0120902	NA,0.0394133	NA,0.11974	0.000375496	0.000747337
3	rs73275292	89365808	G,G	A,A	0.968191,0.941468	0.0367916,0.0376988	0.0112664,0.0182098	2.96167,1.41534	0.000375192	0.000745163
3	rs141256019	89148222	NA,T	NA,C	NA,0.968254	NA,-0.0108666	NA,0.0243817	NA,0.183212	0.000374703	0.000745539
3	rs59544142	89298725	T,T	A,A	0.927435,0.889881	0.0157011,0.0366538	0.00762141,0.0136555	1.40466,2.13843	0.000374541	0.000743752
3	rs113521046	89654389	G,NA	T,NA	0.960239,NA	-0.0150613,NA	0.0101186,NA	0.864476,NA	0.000374501	0.00074525
3	rs79811645	89653531	C,NA	A,NA	0.960239,NA	-0.0150613,NA	0.0101186,NA	0.864476,NA	0.000374501	0.00074525
3	rs117139521	89662392	T,NA	C,NA	0.960239,NA	-0.0150613,NA	0.0101186,NA	0.864476,NA	0.000374501	0.00074525
3	rs7018086	89655738	G,NA	A,NA	0.960239,NA	-0.0150613,NA	0.0101186,NA	0.864476,NA	0.000374501	0.00074525
3	rs117065541	89473800	NA,C	NA,T	NA,0.947421	NA,0.00219895	NA,0.0191524	NA,0.0416304	0.000374482	0.000745412
3	rs11997724	88964359	T,NA	C,NA	0.967197,NA	0.0150606,NA	0.0111,NA	0.757351,NA	0.000374147	0.000743649
3	rs373179891	89533709	NA,A	NA,G	NA,0.989087	NA,0.0284038	NA,0.0411453	NA,0.309815	0.000374087	0.000744478
3	rs17667787	89304277	T,T	G,G	0.927435,0.889881	0.0155669,0.0368082	0.00762141,0.0136555	1.38616,2.15314	0.000374037	0.000742753
3	rs117383394	88836962	NA,C	NA,T	NA,0.984127	NA,0.012992	NA,0.0342017	NA,0.152399	0.00037387	0.000743845
3	rs4961088	89347923	NA,A	NA,G	NA,0.014881	NA,-0.0112305	NA,0.0353055	NA,0.1247	0.000373676	0.00074365
3	rs28986490	89305111	G,G	A,A	0.927435,0.889881	0.0155191,0.0368578	0.00762141,0.0136555	1.3796,2.15788	0.000373674	0.000742033
3	rs189899635	89758949	NA,A	NA,G	NA,0.969246	NA,0.00512501	NA,0.0247591	NA,0.0777866	0.000373673	0.000743561
3	rs28904574	89288660	C,C	T,T	0.924453,0.888889	0.0154734,0.0366799	0.00748151,0.0136019	1.41319,2.15467	0.000373602	0.000741885
3	rs116880446	89485405	NA,G	NA,T	NA,0.97619	NA,0.0146437	NA,0.0280389	NA,0.220774	0.000373563	0.000743407
3	rs17667883	89307761	G,G	A,A	0.927435,0.889881	0.0154284,0.0369626	0.00762141,0.0136555	1.36719,2.16791	0.000373476	0.000741639
3	rs57749754	89307657	G,G	A,A	0.927435,0.889881	0.0154284,0.0369626	0.00762141,0.0136555	1.36719,2.16791	0.000373476	0.000741639
3	rs10454345	88948674	NA,A	NA,G	NA,0.953373	NA,-0.00772288	NA,0.0202746	NA,0.15288	0.000373279	0.000742877
3	rs57279787	89318354	C,C	A,A	0.927435,0.889881	0.0157962,0.0364994	0.00762141,0.0136555	1.41784,2.12377	0.000373151	0.000740996
3	rs7822245	89732500	G,NA	T,NA	0.957256,NA	-0.01343,NA	0.00977441,NA	0.770974,NA	0.000373083	0.000742495
3	rs78103981	89032838	NA,A	NA,G	NA,0.96627	NA,-0.00600592	NA,0.023678	NA,0.0970371	0.000372787	0.000741816
3	rs138281261	89774798	NA,C	NA,G	NA,0.978175	NA,-0.00610807	NA,0.0292559	NA,0.0785114	0.000372562	0.000741403
3	rs115645833	89661141	C,NA	G,NA	0.960239,NA	-0.0150112,NA	0.0101186,NA	0.860329,NA	0.000372421	0.000741111
3	rs17667749	89303713	A,A	C,C	0.927435,0.889881	0.0155669,0.0367585	0.00762141,0.0136555	1.38616,2.1484	0.000371983	0.000738676
3	rs78439532	89449888	NA,A	NA,C	NA,0.945437	NA,0.0259494	NA,0.0188207	NA,0.77478	0.000371637	0.000739373
3	rs75529309	89319109	C,C	T,T	0.927435,0.889881	0.0157962,0.0364498	0.00762141,0.0136555	1.41784,2.11907	0.00037113	0.000736986
3	rs149731560	89657650	G,NA	A,NA	0.960239,NA	-0.0149656,NA	0.0101186,NA	0.856567,NA	0.000370547	0.000737383
3	rs118001163	89605718	T,NA	C,NA	0.976143,NA	-0.0208096,NA	0.0129561,NA	0.965618,NA	0.000370438	0.000736541
3	rs142932182	89234362	NA,C	NA,T	NA,0.974206	NA,0.00781787	NA,0.0269663	NA,0.112449	0.000369798	0.000735948
3	rs185521646	88834558	NA,A	NA,C	NA,0.989087	NA,0.00653875	NA,0.0411453	NA,0.0586213	0.000369707	0.000735804
3	rs1023915	88998507	G,G	A,A	0.921471,0.690476	-0.00205261,-0.0187893	0.00734995,0.00924659	0.107884,1.37519	0.000369598	0.00074117
3	rs143327664	89328328	NA,G	NA,A	NA,0.984127	NA,-0.0117999	NA,0.0342017	NA,0.136625	0.000368902	0.000734141
3	rs76600686	88857236	A,NA	C,NA	0.707753,NA	-0.00588485,NA	0.00434734,NA	0.754875,NA	0.000368876	0.000741113
3	rs7816883	89665567	T,NA	C,NA	0.960239,NA	-0.01492,NA	0.0101186,NA	0.852812,NA	0.00036869	0.000733688
3	rs376517682	89697955	C,NA	T,NA	0.960239,NA	-0.01492,NA	0.0101186,NA	0.852812,NA	0.00036869	0.000733688
3	rs151162859	89666181	T,NA	A,NA	0.960239,NA	-0.01492,NA	0.0101186,NA	0.852812,NA	0.00036869	0.000733688
3	rs140111023	89666362	T,NA	C,NA	0.960239,NA	-0.01492,NA	0.0101186,NA	0.852812,NA	0.00036869	0.000733688
3	rs117571125	89666942	T,NA	G,NA	0.960239,NA	-0.01492,NA	0.0101186,NA	0.852812,NA	0.00036869	0.000733688
3	rs143980336	89074940	NA,T	NA,C	NA,0.938492	NA,-0.00194187	NA,0.0177919	NA,0.0394869	0.000368556	0.000733089
3	rs111336153	88968856	A,NA	G,NA	0.967197,NA	0.015148,NA	0.0111,NA	0.763583,NA	0.000368319	0.000732084
3	rs150011268	89429404	NA,G	NA,A	NA,0.947421	NA,0.0254558	NA,0.0191524	NA,0.73563	0.000368282	0.000732724
3	rs142507988	88797295	NA,C	NA,T	NA,0.989087	NA,0.00867386	NA,0.0411453	NA,0.0793368	0.00036816	0.000732579
3	rs117631338	89584290	NA,A	NA,C	NA,0.965278	NA,0.00483687	NA,0.0233493	NA,0.0778506	0.000368148	0.000732545
3	rs150106513	89770575	T,NA	A,NA	0.952286,NA	-0.0111902,NA	0.00927543,NA	0.64273,NA	0.000367905	0.000732762
3	rs117232671	89778608	A,NA	G,NA	0.954274,NA	-0.0108673,NA	0.00946506,NA	0.600484,NA	0.000367738	0.000732491
3	rs138460083	89408279	A,NA	G,NA	0.982107,NA	0.0130179,NA	0.014915,NA	0.417065,NA	0.000366686	0.000728677
3	rs77003046	88952948	NA,T	NA,C	NA,0.981151	NA,-0.0106525	NA,0.0314332	NA,0.133896	0.000366458	0.000729297
3	rs148943750	89570108	NA,G	NA,A	NA,0.988095	NA,0.0140467	NA,0.0394133	NA,0.141737	0.000366382	0.000729123
3	rs78139291	89717965	T,NA	G,NA	0.958251,NA	-0.0132094,NA	0.00988495,NA	0.741253,NA	0.000366324	0.000729152
3	rs76703265	89719862	G,NA	A,NA	0.958251,NA	-0.0132094,NA	0.00988495,NA	0.741253,NA	0.000366324	0.000729152
3	rs117803838	89522089	NA,A	NA,G	NA,0.970238	NA,0.0046506	NA,0.0251555	NA,0.0688841	0.000366177	0.000728648
3	rs80247046	89487370	NA,G	NA,A	NA,0.959325	NA,0.00351813	NA,0.0216401	NA,0.060055	0.000366128	0.00072871
3	rs117312805	89670021	T,NA	G,NA	0.960239,NA	-0.0148243,NA	0.0101186,NA	0.844949,NA	0.000364843	0.000726034
3	rs189244052	88824946	NA,T	NA,C	NA,0.968254	NA,-0.00646972	NA,0.0243817	NA,0.101967	0.000364347	0.000725026
3	rs74305798	89776046	NA,A	NA,C	NA,0.978175	NA,-0.00665978	NA,0.0292559	NA,0.0862247	0.000364193	0.000724745
3	rs138116243	89016302	NA,T	NA,C	NA,0.967262	NA,-3.25481e-05	NA,0.0240217	NA,0.000469765	0.000363883	0.000724356
3	rs149173252	89386618	NA,A	NA,T	NA,0.981151	NA,0.0228971	NA,0.0314332	NA,0.331291	0.000363753	0.000723868
3	rs17730333	89376304	G,NA	A,NA	0.981113,NA	0.0358212,NA	0.0145245,NA	1.86476,NA	0.000363356	0.000721914
3	rs73281923	88966139	C,NA	T,NA	0.967197,NA	0.0147682,NA	0.0111,NA	0.736682,NA	0.000363338	0.000722189
3	rs57535655	88797539	NA,G	NA,C	NA,0.816468	NA,0.000558509	NA,0.0110428	NA,0.0178814	0.000363289	0.000722751
3	rs143974319	89370153	NA,T	NA,C	NA,0.920635	NA,-0.00634766	NA,0.0158141	NA,0.162329	0.000363272	0.000722931
3	rs137963252	89688602	G,NA	A,NA	0.960239,NA	-0.0147786,NA	0.0101186,NA	0.841216,NA	0.000363036	0.00072244
3	rs117243983	89680716	C,NA	T,NA	0.960239,NA	-0.0147786,NA	0.0101186,NA	0.841216,NA	0.000363036	0.00072244
3	rs60301887	88916709	NA,A	NA,G	NA,0.927579	NA,0.00611826	NA,0.0164929	NA,0.148335	0.000362829	0.00072227
3	rs138776945	89713068	NA,T	NA,G	NA,0.985119	NA,0.00165593	NA,0.0353055	NA,0.0165583	0.000362494	0.000721376
3	rs75752377	89453758	T,NA	C,NA	0.970179,NA	0.00985456,NA	0.0116239,NA	0.401693,NA	0.000362414	0.000722522
3	rs76524330	89779638	C,NA	G,NA	0.954274,NA	-0.0107347,NA	0.00946506,NA	0.590515,NA	0.000362098	0.00072125
3	rs2030346	89216651	C,C	T,T	0.864811,0.462302	0.00876382,0.0160707	0.0057824,0.00857375	0.887328,1.21557	0.000362016	0.000717463
3	rs73281903	88951800	C,NA	T,NA	0.961233,NA	0.0135766,NA	0.0102422,NA	0.732865,NA	0.000361996	0.000719526
3	rs373464295	89566132	NA,T	NA,C	NA,0.948413	NA,0.0236143	NA,0.0193256	NA,0.654159	0.000361981	0.0007203
3	rs117906959	89774186	T,NA	A,NA	0.952286,NA	-0.0110534,NA	0.00927543,NA	0.631927,NA	0.000361964	0.000720924
3	rs2664363	89014455	C,C	T,T	0.919483,0.71131	-0.0022962,-0.0190665	0.00726648,0.00943317	0.12378,1.36394	0.000361908	0.000726325
3	rs147864900	89120669	NA,C	NA,T	NA,0.981151	NA,0.0106013	NA,0.0314332	NA,0.133171	0.000361703	0.000719787
3	rs77021540	89778680	C,NA	T,NA	0.95328,NA	-0.0102782,NA	0.0093687,NA	0.564466,NA	0.000361661	0.000720317
3	rs151083450	89721644	NA,A	NA,G	NA,0.985119	NA,0.00224345	NA,0.0353055	NA,0.0225812	0.000361435	0.000719268
3	rs79741984	88997559	NA,A	NA,G	NA,0.929563	NA,0.00567509	NA,0.0167057	NA,0.13426	0.000361216	0.000719032
3	rs7016514	89689469	C,NA	T,NA	0.960239,NA	-0.0147285,NA	0.0101186,NA	0.837118,NA	0.000361067	0.000718522
3	rs117201688	89688322	A,NA	G,NA	0.960239,NA	-0.0147285,NA	0.0101186,NA	0.837118,NA	0.000361067	0.000718522
3	rs7833089	89684726	A,NA	G,NA	0.960239,NA	-0.0147285,NA	0.0101186,NA	0.837118,NA	0.000361067	0.000718522
3	rs145885832	89753367	NA,C	NA,T	NA,0.97619	NA,0.027428	NA,0.0280389	NA,0.484168	0.000360755	0.000717818
3	rs79808846	89262500	G,NA	A,NA	0.952286,NA	0.0297395,NA	0.00927543,NA	2.87138,NA	0.000360733	0.000717569
3	rs73692202	88951252	A,NA	T,NA	0.961233,NA	0.0135337,NA	0.0102422,NA	0.729605,NA	0.000360338	0.000716234
3	rs116869776	89779697	T,NA	G,NA	0.954274,NA	-0.010692,NA	0.00946506,NA	0.587313,NA	0.000360311	0.000717689
3	rs57733012	89203376	NA,T	NA,G	NA,0.965278	NA,-9.56842e-05	NA,0.0233493	NA,0.00142233	0.00035964	0.000715736
3	rs149114335	88979804	NA,A	NA,T	NA,0.983135	NA,0.0138048	NA,0.0331973	NA,0.169074	0.000359462	0.000715306
3	rs72673196	88920402	NA,T	NA,C	NA,0.960318	NA,0.00523568	NA,0.0218976	NA,0.0909635	0.000359437	0.000715484
3	rs146120655	89686827	T,NA	C,NA	0.960239,NA	-0.0146829,NA	0.0101186,NA	0.8334,NA	0.000359293	0.000714993
3	rs144159249	89675480	G,NA	A,NA	0.960239,NA	-0.0146829,NA	0.0101186,NA	0.8334,NA	0.000359293	0.000714993
3	rs115071939	89688303	G,NA	C,NA	0.960239,NA	-0.0146829,NA	0.0101186,NA	0.8334,NA	0.000359293	0.000714993
3	rs183848522	88894077	NA,T	NA,C	NA,0.970238	NA,-0.00434219	NA,0.0251555	NA,0.0640118	0.000358806	0.000714021
3	rs35624183	88954315	C,C	T,T	0.869781,0.78869	0.00965962,0.00515933	0.00587486,0.010471	0.999441,0.206065	0.000358731	0.000715264
3	rs35555110	89616175	T,NA	C,NA	0.976143,NA	0.0346816,NA	0.0129561,NA	2.1289,NA	0.000358605	0.000713211
3	rs61040326	89769745	G,G	A,A	0.931412,0.951389	0.0205915,-0.018162	0.00782246,0.0198773	2.07164,0.44265	0.000358603	0.000712328
3	rs138169221	89224530	NA,G	NA,A	NA,0.963294	NA,0.000493489	NA,0.0227328	NA,0.00758756	0.000358541	0.000713548
3	rs118120804	89781395	T,NA	G,NA	0.954274,NA	-0.0106492,NA	0.00946506,NA	0.584119,NA	0.00035854	0.00071416
3	rs79020481	89010229	NA,C	NA,T	NA,0.96627	NA,-0.00147115	NA,0.023678	NA,0.022067	0.00035852	0.00071346
3	rs147263880	89694116	NA,T	NA,C	NA,0.986111	NA,-0.0025265	NA,0.0365264	NA,0.0246349	0.000358293	0.000713009
3	rs78328919	89773574	C,NA	T,NA	0.952286,NA	-0.0109646,NA	0.00927543,NA	0.62496,NA	0.000358202	0.000713427
3	rs77435745	89364451	C,NA	G,NA	0.969185,NA	-0.016533,NA	0.0114407,NA	0.828476,NA	0.000358021	0.000710425
3	rs142416134	88879428	NA,A	NA,G	NA,0.984127	NA,0.00495896	NA,0.0342017	NA,0.0531953	0.00035778	0.000712043
3	rs118046854	89708534	A,NA	G,NA	0.959245,NA	-0.0141198,NA	0.00999958,NA	0.801514,NA	0.00035756	0.000711558
3	rs117522779	89677472	T,NA	A,NA	0.960239,NA	-0.0146372,NA	0.0101186,NA	0.829689,NA	0.000357535	0.000711495
3	rs147381797	89723284	NA,A	NA,G	NA,0.979167	NA,-0.00298698	NA,0.0299292	NA,0.0359753	0.000357522	0.000711471
3	rs113087560	88967952	C,NA	T,NA	0.966203,NA	0.0148159,NA	0.0109412,NA	0.755248,NA	0.000357444	0.000710523
3	rs28991890	89077914	NA,A	NA,G	NA,0.965278	NA,-0.00307851	NA,0.0233493	NA,0.0481255	0.000357427	0.000711333
3	rs79347430	88889802	NA,G	NA,A	NA,0.955357	NA,0.00417526	NA,0.0206987	NA,0.0756489	0.000357026	0.000710606
3	rs12677446	89012608	NA,G	NA,A	NA,0.969246	NA,-0.00314897	NA,0.0247591	NA,0.0463396	0.000356816	0.00071014
3	rs78257119	89093713	NA,C	NA,T	NA,0.955357	NA,0.00322338	NA,0.0206987	NA,0.0573734	0.000356801	0.000710089
3	rs17729482	89304297	A,NA	T,NA	0.855865,NA	0.0274135,NA	0.00562927,NA	5.95192,NA	0.000356474	0.000901116
3	rs79152341	88894636	NA,G	NA,C	NA,0.965278	NA,0.00188662	NA,0.0233493	NA,0.0289093	0.000356456	0.000709406
3	rs57923811	88816085	NA,T	NA,C	NA,0.96627	NA,0.00152341	NA,0.023678	NA,0.0228709	0.000356333	0.000709165
3	rs147293329	88938198	NA,G	NA,C	NA,0.970238	NA,0.000482136	NA,0.0251555	NA,0.0066923	0.00035631	0.000709093
3	rs79754604	88894643	NA,A	NA,G	NA,0.965278	NA,0.00210171	NA,0.0233493	NA,0.0323221	0.000356282	0.000709054
3	rs116993412	89210073	NA,T	NA,C	NA,0.963294	NA,0.00206688	NA,0.0227328	NA,0.0326599	0.000356234	0.000708943
3	rs77133329	89578175	NA,T	NA,C	NA,0.990079	NA,-0.00545963	NA,0.0431319	NA,0.0461085	0.000356198	0.000708862
3	rs148441367	88926477	NA,T	NA,C	NA,0.983135	NA,0.0103509	NA,0.0331973	NA,0.121942	0.000356155	0.000708759
3	rs1031827	89046746	T,T	G,G	0.854871,0.639881	-0.00232996,-0.017364	0.00561322,0.00890493	0.168719,1.29086	0.000356112	0.000714173
3	rs145159130	89412237	NA,C	NA,T	NA,0.935516	NA,-0.000624986	NA,0.0174041	NA,0.0126225	0.000356036	0.000708531
3	rs190796052	89172842	NA,T	NA,C	NA,0.981151	NA,-0.00422246	NA,0.0314332	NA,0.0490801	0.000356028	0.000708522
3	rs118184389	88829879	NA,G	NA,A	NA,0.991071	NA,0.00518788	NA,0.0454422	NA,0.0413848	0.000356001	0.00070846
3	rs117014912	88889479	NA,T	NA,C	NA,0.981151	NA,0.000557684	NA,0.0314332	NA,0.00619146	0.000355928	0.000708308
3	rs74765942	88927750	NA,T	NA,C	NA,0.981151	NA,-0.00352442	NA,0.0314332	NA,0.0406128	0.000355908	0.00070827
3	rs12546847	89209945	C,C	T,T	0.864811,0.464286	0.00876382,0.0160108	0.0057824,0.00857124	0.887328,1.20924	0.000355903	0.000705365
3	rs939278	89217711	NA,A	NA,G	NA,0.963294	NA,0.00361385	NA,0.0227328	NA,0.0586416	0.000355856	0.000708177
3	rs185623755	88953994	NA,A	NA,T	NA,0.984127	NA,0.010063	NA,0.0342017	NA,0.114307	0.000355817	0.000708101
3	rs117373226	89674514	C,NA	G,NA	0.960239,NA	-0.0145916,NA	0.0101186,NA	0.825985,NA	0.000355792	0.000708028
3	rs117609202	89672594	C,NA	G,NA	0.960239,NA	-0.0145916,NA	0.0101186,NA	0.825985,NA	0.000355792	0.000708028
3	rs28408509	89782004	C,NA	T,NA	0.954274,NA	-0.0105717,NA	0.00946506,NA	0.578348,NA	0.000355371	0.000707844
3	rs114379199	89783445	T,NA	C,NA	0.954274,NA	-0.0105594,NA	0.00946506,NA	0.577433,NA	0.000354872	0.000706849
3	rs6469158	89011448	T,T	C,C	0.428429,0.326389	-0.00661126,-0.0130149	0.00399544,0.00911656	1.00884,0.814163	0.000354174	0.000720333
3	rs55888684	89328797	A,A	C,C	0.927435,0.889881	0.0156583,0.0361908	0.00762141,0.0136555	1.39875,2.09461	0.000353978	0.000702949
3	rs117151051	89675225	T,NA	A,NA	0.960239,NA	-0.0145414,NA	0.0101186,NA	0.821919,NA	0.000353893	0.000704249
3	rs77202364	89687942	G,NA	A,NA	0.960239,NA	-0.0145414,NA	0.0101186,NA	0.821919,NA	0.000353893	0.000704249
3	rs80039465	89343849	G,NA	A,NA	0.979125,NA	0.03441,NA	0.0138296,NA	1.89139,NA	0.000353762	0.000703038
3	rs4463475	89324848	A,A	G,G	0.32505,0.174603	-0.0231237,-0.0146084	0.00422113,0.0112602	7.36658,0.711059	0.000353492	0.00231653
3	rs146636461	89219335	G,NA	T,NA	0.963221,NA	0.00501321,NA	0.0105045,NA	0.198467,NA	0.00035342	0.000702449
3	rs1879203	89298199	T,T	C,C	0.252485,0.063492	-0.0193055,0.0269128	0.00455105,0.0175302	4.65454,0.904031	0.000352341	0.000706009
3	rs73300339	89676979	A,NA	G,NA	0.960239,NA	-0.0144958,NA	0.0101186,NA	0.81823,NA	0.000352183	0.000700846
3	rs150380183	89683330	A,NA	G,NA	0.960239,NA	-0.0144502,NA	0.0101186,NA	0.814548,NA	0.000350487	0.000697473
3	rs13277737	89754958	T,NA	G,NA	0.903579,NA	0.0267489,NA	0.00669838,NA	4.18608,NA	0.000350143	0.000701079
3	rs17729596	89312168	G,G	T,T	0.927435,0.889881	0.0156147,0.0361231	0.00762141,0.0136555	1.39273,2.08824	0.000349296	0.000693659
3	rs7820908	89684637	A,NA	T,NA	0.960239,NA	-0.0143999,NA	0.0101186,NA	0.810507,NA	0.000348639	0.000693796
3	rs117128780	89695119	C,NA	T,NA	0.960239,NA	-0.0143999,NA	0.0101186,NA	0.810507,NA	0.000348639	0.000693796
3	rs114334645	89690449	T,NA	C,NA	0.960239,NA	-0.0143999,NA	0.0101186,NA	0.810507,NA	0.000348639	0.000693796
3	rs117193803	89516748	G,NA	A,NA	0.984095,NA	-0.0222288,NA	0.0158037,NA	0.797078,NA	0.00034863	0.000695668
3	rs10105759	89312690	C,NA	T,NA	0.854871,NA	0.0271997,NA	0.00561322,NA	5.89893,NA	0.00034855	0.00086206
3	rs1477907	89033615	C,C	T,T	0.917495,0.689484	-0.00334845,-0.0177872	0.00718617,0.00923845	0.192975,1.26611	0.000347618	0.000697799
3	rs35267712	89316723	C,NA	A,NA	0.855865,NA	0.0272774,NA	0.00562927,NA	5.89893,NA	0.000347363	0.000862475
3	rs1401862	89204838	C,C	T,T	0.198807,0.541667	-0.00624895,-0.0175986	0.00495399,0.00857919	0.683683,1.39537	0.000347316	0.000688646
3	rs73281921	88964138	C,NA	G,NA	0.966203,NA	0.0145215,NA	0.0109412,NA	0.734162,NA	0.000347276	0.000690334
3	rs56801608	89020945	T,T	C,C	0.919483,0.71131	-0.00234285,-0.0188166	0.00726648,0.00943317	0.126601,1.33656	0.000347164	0.000696682
3	rs117048996	89691271	G,NA	C,NA	0.960239,NA	-0.0143543,NA	0.0101186,NA	0.80684,NA	0.000346975	0.000690484
3	rs118081674	89692986	C,NA	T,NA	0.960239,NA	-0.0143543,NA	0.0101186,NA	0.80684,NA	0.000346975	0.000690484
3	rs10504846	89327738	T,T	C,C	0.927435,0.889881	0.0153354,0.0363947	0.00762141,0.0136555	1.35454,2.11385	0.000346452	0.000688014
3	rs73692222	89319836	C,C	T,T	0.927435,0.889881	0.0152879,0.0364498	0.00762141,0.0136555	1.3481,2.11907	0.000346367	0.000687845
3	rs11994071	89116407	C,C	T,T	0.88171,0.815476	-0.00467657,0.0234019	0.00612213,0.0110197	0.3517,1.47236	0.000346305	0.000689743
3	rs72673200	88963701	A,A	G,G	0.872763,0.785714	0.00970952,0.00505304	0.00593314,0.0104178	0.992519,0.202285	0.000346276	0.000690453
3	rs144452848	89686780	T,NA	C,NA	0.960239,NA	-0.0143086,NA	0.0101186,NA	0.80318,NA	0.000345325	0.000687202
3	rs77844621	88873381	A,NA	G,NA	0.963221,NA	0.011936,NA	0.0105045,NA	0.592029,NA	0.000345128	0.000687442
3	rs118133946	89605388	C,NA	A,NA	0.967197,NA	0.0103943,NA	0.0111,NA	0.457102,NA	0.000344917	0.000687462
3	rs12114094	89729784	G,NA	T,NA	0.958251,NA	-0.012657,NA	0.00988495,NA	0.698113,NA	0.000344864	0.000686437
3	rs2337517	89203915	A,A	T,T	0.198807,0.539683	-0.00624895,-0.0175928	0.00495399,0.0085764	0.683683,1.39537	0.000344496	0.000683078
3	rs55792056	89021297	C,C	A,A	0.920477,0.71131	-0.00244999,-0.0188166	0.0073078,0.00943317	0.132278,1.33656	0.00034448	0.000691288
3	rs117267266	89781868	T,NA	C,NA	0.973161,NA	0.00650823,NA	0.0122339,NA	0.225675,NA	0.000343641	0.000684275
3	rs7009328	89693331	C,NA	T,NA	0.960239,NA	-0.0142584,NA	0.0101186,NA	0.799162,NA	0.000343527	0.000683624
3	rs118132198	89408205	G,NA	A,NA	0.959245,NA	0.0323404,NA	0.00999958,NA	2.91366,NA	0.00034348	0.000683429
3	rs73280277	88925063	A,NA	G,NA	0.958251,NA	0.0125512,NA	0.00988495,NA	0.689987,NA	0.000343231	0.000680944
3	rs140457155	89448361	T,NA	C,NA	0.966203,NA	-0.0148952,NA	0.0109412,NA	0.760974,NA	0.000343146	0.000683085
3	rs71526931	89324997	C,NA	A,NA	0.856859,NA	0.0273561,NA	0.00564551,NA	5.89893,NA	0.000343138	0.000852745
3	rs72660614	89416165	A,NA	G,NA	0.926441,NA	-0.0142327,NA	0.0075738,NA	1.22028,NA	0.000342098	0.000681156
3	rs12681014	89755280	C,C	T,T	0.935388,0.945437	0.00769539,-0.00838038	0.00804241,0.0188207	0.470259,0.183016	0.000340985	0.000675189
3	rs6995411	89685903	G,NA	A,NA	0.960239,NA	-0.0141671,NA	0.0101186,NA	0.791879,NA	0.000340302	0.000677208
3	rs6990979	89779302	A,NA	G,NA	0.954274,NA	-0.0101742,NA	0.00946506,NA	0.549122,NA	0.0003399	0.000677011
3	rs118109889	89156845	A,NA	T,NA	0.981113,NA	-0.0190542,NA	0.0145245,NA	0.722238,NA	0.000339463	0.00067442
3	rs11987992	88964754	C,NA	T,NA	0.966203,NA	0.0142821,NA	0.0109412,NA	0.717211,NA	0.000339397	0.00067469
3	rs1961470	89019298	T,T	C,C	0.920477,0.71131	-0.00259536,-0.0186676	0.0073078,0.00943317	0.141176,1.32035	0.000339191	0.000680666
3	rs76261575	88920389	C,NA	A,NA	0.73161,NA	-0.00541749,NA	0.00446187,NA	0.648435,NA	0.000338855	0.000681695
3	rs80113810	89457265	A,NA	G,NA	0.963221,NA	-0.0151394,NA	0.0105045,NA	0.825302,NA	0.000338793	0.000672361
3	rs56053776	89328847	G,G	A,A	0.927435,0.889881	0.0159767,0.0353423	0.00762141,0.0136555	1.44302,2.0155	0.000338319	0.000671878
3	rs76767584	89595252	A,NA	T,NA	0.93837,NA	0.0290496,NA	0.00822159,NA	3.38684,NA	0.000337662	0.000672242
3	rs138471887	89537167	A,A	G,G	0.942346,0.925595	0.00518494,-0.0246703	0.00848241,0.0162889	0.266779,0.886434	0.000337628	0.000667689
3	rs56165694	89298563	G,G	C,C	0.924453,0.889881	0.0151487,0.0363451	0.00748151,0.0136555	1.36769,2.10916	0.000337387	0.000670043
3	rs1961469	89019419	G,G	A,A	0.920477,0.71131	-0.00235617,-0.0187157	0.0073078,0.00943317	0.126601,1.32557	0.000335942	0.00067411
3	rs73277117	89381207	C,C	A,A	0.968191,0.94246	0.0362989,0.0371003	0.0112664,0.0183564	2.89499,1.36383	0.000335574	0.000666533
3	rs2139481	89207580	A,A	T,T	0.38668,0.581349	-0.0183386,-0.0138043	0.00405994,0.0086648	5.20251,0.954177	0.000334093	0.000680619
3	rs79977096	89550545	A,A	G,G	0.942346,0.925595	0.00523393,-0.0244549	0.00848241,0.0162889	0.269854,0.875259	0.000333967	0.000660445
3	rs74757828	89541526	A,A	T,T	0.942346,0.925595	0.00509186,-0.0246905	0.00848241,0.0162889	0.260969,0.887485	0.000333852	0.000660249
3	rs73281927	88966346	A,NA	T,NA	0.966203,NA	0.0140877,NA	0.0109412,NA	0.703571,NA	0.000333245	0.000662474
3	rs939280	89223569	A,A	G,G	0.193837,0.034722	-0.0239063,0.0315794	0.00500161,0.0233493	5.75563,0.753937	0.000332596	0.000739824
3	rs7821897	89330431	C,NA	G,NA	0.856859,NA	0.027171,NA	0.00564551,NA	5.82743,NA	0.000331718	0.00080598
3	rs6469298	89222426	C,C	T,T	0.193837,0.034722	-0.0238627,0.0316771	0.00500161,0.0233493	5.73683,0.757236	0.000330795	0.000733535
3	rs62524653	88951114	A,A	G,G	0.855865,0.702381	-0.0082582,-0.016022	0.00562927,0.00934946	0.846572,1.06255	0.000330761	0.000660191
3	rs116862374	89249271	T,NA	C,NA	0.964215,NA	0.00561477,NA	0.0106439,NA	0.223416,NA	0.000330438	0.000656973
3	rs79322241	89762436	T,NA	C,NA	0.949304,NA	-0.00992076,NA	0.00901262,NA	0.567031,NA	0.000329727	0.000656616
3	rs11784001	89503752	A,NA	C,NA	0.859841,NA	-0.0126022,NA	0.00569534,NA	1.56996,NA	0.000329136	0.000653567
3	rs7012756	88908529	A,NA	G,NA	0.969185,NA	0.0136727,NA	0.0114407,NA	0.634412,NA	0.000329025	0.000653911
3	rs2616494	89114724	C,C	A,A	0.600398,0.325397	0.000544575,-0.0171478	0.00403651,0.00912373	0.0493037,1.22055	0.000326854	0.000650828
3	rs117587229	88801940	T,NA	C,NA	0.986084,NA	-0.0220666,NA	0.0168779,NA	0.718815,NA	0.000325768	0.000649249
3	rs180925097	89187186	C,NA	T,NA	0.99503,NA	0.0260092,NA	0.0281148,NA	0.449882,NA	0.000325557	0.00064849
3	rs56322839	89328803	C,C	A,A	0.927435,0.889881	0.0156583,0.0353917	0.00762141,0.0136555	1.39875,2.02006	0.000325188	0.000645817
3	rs35642681	89685209	G,G	A,A	0.822068,0.862103	0.0267535,0.0319912	0.00516962,0.0123978	6.64256,2.00573	0.000324892	0.00379391
3	rs72660643	89783455	G,G	A,A	0.916501,0.918651	0.0188206,-0.00139328	0.00714714,0.0156369	2.07284,0.0319838	0.000324342	0.000644404
3	rs80311203	88823960	A,A	G,G	0.920477,0.695437	-0.0112387,-0.0117896	0.0073078,0.00928829	0.90632,0.689658	0.000323274	0.000644989
3	rs12156068	88784677	A,A	T,T	0.688867,0.889881	-0.00872434,0.00100586	0.0042707,0.0136555	1.38649,0.0262806	0.000321506	0.000647402
3	rs79244541	89310983	A,NA	G,NA	0.978131,NA	-0.0109655,NA	0.0135185,NA	0.379571,NA	0.000321248	0.000639288
3	rs184918663	89287217	T,NA	A,NA	0.991054,NA	0.0246247,NA	0.0209976,NA	0.618165,NA	0.000318705	0.000634297
3	rs1487962	89563820	C,C	T,T	0.942346,0.925595	0.00499391,-0.0242843	0.00848241,0.0162889	0.254896,0.866458	0.000318576	0.000630088
3	rs145828528	89280300	A,NA	G,NA	0.976143,NA	0.0102144,NA	0.0129561,NA	0.366053,NA	0.000317773	0.000633285
3	rs192502441	89074979	G,NA	A,NA	0.994036,NA	0.0194908,NA	0.0256781,NA	0.348891,NA	0.000317271	0.000631227
3	rs13282499	89206609	A,A	G,G	0.38668,0.580357	-0.0181782,-0.0137522	0.00405994,0.00866195	5.12183,0.949368	0.000315888	0.000641612
3	rs146346209	89766868	T,NA	C,NA	0.951292,NA	-0.00940097,NA	0.00918509,NA	0.51418,NA	0.000315735	0.000628755
3	rs12676132	89563188	C,C	G,G	0.942346,0.925595	0.00494494,-0.0242396	0.00848241,0.0162889	0.251876,0.864159	0.000315304	0.000623635
3	rs148655046	89056898	C,NA	T,NA	0.99006,NA	-0.0152653,NA	0.01993,NA	0.352901,NA	0.000314615	0.000626943
3	rs115805589	89767180	A,NA	G,NA	0.946322,NA	-0.00773484,NA	0.00877248,NA	0.422589,NA	0.00031336	0.000624189
3	rs117646114	89475140	A,NA	G,NA	0.978131,NA	0.0316509,NA	0.0135185,NA	1.71632,NA	0.000312385	0.000620827
3	rs35716194	89678635	T,T	C,C	0.822068,0.862103	0.0267102,0.031707	0.00516962,0.0123978	6.62309,1.977	0.000311923	0.00349229
3	rs112250982	89037603	A,NA	G,NA	0.961233,NA	-0.0150267,NA	0.0102422,NA	0.846676,NA	0.000311626	0.00062234
3	rs78428098	89008336	C,NA	T,NA	0.957256,NA	-8.68749e-05,NA	0.00977441,NA	0.00309077,NA	0.000310375	0.000619984
3	rs118092259	89432719	G,NA	T,NA	0.983101,NA	0.0112993,NA	0.0153396,NA	0.33596,NA	0.000309496	0.000615075
3	rs181919553	89730272	T,NA	C,NA	0.99503,NA	0.0284821,NA	0.0281148,NA	0.507197,NA	0.000309319	0.000615013
3	rs78441884	89744076	C,C	A,A	0.936382,0.926587	0.00753398,-0.00333415	0.00810069,0.0163898	0.453026,0.0763412	0.00030733	0.000608766
3	rs117318133	89746494	G,NA	A,NA	0.972167,NA	0.0088567,NA	0.0120196,NA	0.336101,NA	0.000307086	0.000611826
3	rs79369118	89693007	C,NA	A,NA	0.982107,NA	0.0311707,NA	0.014915,NA	1.43619,NA	0.000306911	0.000610418
3	rs73302388	89769983	T,NA	G,NA	0.952286,NA	-0.00949309,NA	0.00927543,NA	0.514154,NA	0.00030515	0.000607708
3	rs73692217	89309832	A,A	G,G	0.925447,0.889881	0.0148669,0.0360179	0.00752717,0.0136555	1.31643,2.07836	0.000304753	0.00060518
3	rs6469583	89739433	G,NA	C,NA	0.958251,NA	-0.0114225,NA	0.00988495,NA	0.605778,NA	0.000304668	0.000606428
3	rs79302926	89766220	G,NA	A,NA	0.951292,NA	-0.00905485,NA	0.00918509,NA	0.489159,NA	0.000304634	0.000606637
3	rs17671962	89526281	C,NA	T,NA	0.939364,NA	0.0277711,NA	0.00828432,NA	3.09606,NA	0.000304624	0.000606315
3	rs730317	89006561	G,G	T,T	0.917495,0.685516	-0.002332,-0.0176205	0.00718617,0.00920651	0.127523,1.25468	0.00030431	0.000609968
3	rs11985946	88901809	T,NA	C,NA	0.968191,NA	0.0129942,NA	0.0112664,NA	0.604217,NA	0.000303906	0.000604089
3	rs34138800	89659973	T,T	A,A	0.819085,0.866071	0.0268637,0.0320708	0.00513615,0.0125513	6.77156,1.97415	0.000303824	0.00419992
3	rs7010876	89264751	A,A	T,T	0.284294,0.102183	-0.0230587,-0.0300198	0.00438317,0.014113	6.84319,1.4761	0.000303792	0.0020988
3	rs28906376	89116077	G,NA	A,NA	0.965209,NA	0.0227664,NA	0.0107893,NA	1.45779,NA	0.000303531	0.000603225
3	rs55731201	89767288	G,NA	A,NA	0.987078,NA	0.0284083,NA	0.0175062,NA	0.980301,NA	0.000303194	0.000603493
3	rs73694244	89118656	C,C	T,T	0.851889,0.800595	0.00527534,0.0253332	0.00556614,0.0106986	0.464384,1.74739	0.000303129	0.000603034
3	rs10093191	89411565	G,G	T,T	0.940358,0.941468	0.00603119,-0.0210821	0.00834865,0.0182098	0.327866,0.607353	0.000302465	0.000597842
3	rs116659797	89766631	C,NA	T,NA	0.951292,NA	-0.00897051,NA	0.00918509,NA	0.483137,NA	0.000302051	0.000601492
3	rs114281447	89766639	G,NA	A,NA	0.951292,NA	-0.00897051,NA	0.00918509,NA	0.483137,NA	0.000302051	0.000601492
3	rs76847745	89763879	C,NA	T,NA	0.951292,NA	-0.00897039,NA	0.00918509,NA	0.483128,NA	0.000302048	0.000601484
3	rs10955556	89306483	G,G	A,A	0.260437,0.125	-0.0254224,-0.0292238	0.00450506,0.0129254	7.77721,1.62412	0.000301582	0.0155108
3	rs116345797	89765467	G,NA	A,NA	0.952286,NA	-0.00936134,NA	0.00927543,NA	0.504665,NA	0.00030116	0.000599759
3	rs142046154	88859499	C,NA	T,NA	0.99006,NA	-0.0135496,NA	0.01993,NA	0.303998,NA	0.000300934	0.000600231
3	rs60298754	89373041	T,T	C,C	0.968191,0.94246	0.0358067,0.0362116	0.0112664,0.0183564	2.82918,1.31398	0.000300834	0.00059756
3	rs80251545	89764661	A,NA	G,NA	0.952286,NA	-0.00931872,NA	0.00927543,NA	0.50161,NA	0.000299894	0.000597235
3	rs10088179	88948825	A,A	G,G	0.856859,0.701389	-0.00794908,-0.0156629	0.00564551,0.00934051	0.798275,1.02888	0.000299635	0.000598005
3	rs7817382	89292303	A,A	G,G	0.251491,0.063492	-0.0191498,0.0251655	0.00455701,0.0175302	4.57799,0.820646	0.000299397	0.000599335
3	rs117555106	89764104	C,NA	G,NA	0.951292,NA	-0.00888169,NA	0.00918509,NA	0.476826,NA	0.000299382	0.000596173
3	rs73692229	89343809	C,C	T,T	0.968191,0.914682	0.0382372,0.0169574	0.0112664,0.015302	3.16179,0.572216	0.000299311	0.000594781
3	rs112441563	89473908	G,NA	A,NA	0.977137,NA	-0.0180989,NA	0.0132281,NA	0.766384,NA	0.000298857	0.000594297
3	rs6994019	89268543	G,G	T,T	0.284294,0.102183	-0.0228763,-0.0304936	0.00438317,0.014113	6.74528,1.51257	0.000298761	0.00188547
3	rs144535752	89768234	T,NA	C,NA	0.952286,NA	-0.00927609,NA	0.00927543,NA	0.498562,NA	0.000298638	0.000594733
3	rs75048739	88849092	T,NA	A,NA	0.974155,NA	0.0107697,NA	0.0124606,NA	0.411816,NA	0.000298122	0.00059343
3	rs7003179	89310376	C,C	T,T	0.925447,0.889881	0.0147277,0.0359681	0.00752717,0.0136555	1.29763,2.0737	0.000298068	0.000591916
3	rs74584457	89691016	G,G	T,T	0.821074,0.861111	0.0265177,0.0313221	0.00515836,0.0123606	6.56274,1.94785	0.00029797	0.00301439
3	rs6990910	89205214	C,C	G,G	0.864811,0.465278	0.00894078,0.0146772	0.0057824,0.00857004	0.913445,1.06157	0.000297795	0.000590324
3	rs117602553	89769463	A,NA	G,NA	0.952286,NA	-0.00923346,NA	0.00927543,NA	0.495522,NA	0.000297394	0.000592254
3	rs59580800	89437373	T,T	C,C	0.940358,0.939484	0.00513251,-0.0227504	0.00834865,0.0179277	0.268648,0.689439	0.000296631	0.000586427
3	rs72660624	89537137	C,NA	T,NA	0.858847,NA	-0.0120299,NA	0.00567854,NA	1.46682,NA	0.000296565	0.000589026
3	rs184364348	89343338	A,NA	G,NA	0.979125,NA	-0.0168599,NA	0.0138296,NA	0.652088,NA	0.000296362	0.000591155
3	rs16880720	89304343	G,G	A,A	0.925447,0.889881	0.0147327,0.0358631	0.00752717,0.0136555	1.2983,2.06388	0.000294923	0.000585674
3	rs139418774	89466401	G,NA	A,NA	0.980119,NA	-0.0131084,NA	0.0141639,NA	0.450116,NA	0.000294912	0.000587128
3	rs7843531	89315415	A,A	G,G	0.925447,0.889881	0.0148669,0.0357085	0.00752717,0.0136555	1.31643,2.04945	0.000294876	0.00058558
3	rs7818882	88803575	A,A	G,G	0.445328,0.225198	0.00104094,-0.0201567	0.00397815,0.0102335	0.100409,1.31091	0.000294744	0.000588637
3	rs62525788	89462937	T,NA	C,NA	0.992048,NA	0.0137819,NA	0.0222601,NA	0.270973,NA	0.000294492	0.000586223
3	rs73302382	89768040	A,NA	G,NA	0.951292,NA	-0.00870425,NA	0.00918509,NA	0.464317,NA	0.0002942	0.000585848
3	rs73692223	89326461	C,C	A,A	0.925447,0.889881	0.0149628,0.0355742	0.00752717,0.0136555	1.32948,2.03697	0.000294189	0.000584216
3	rs17729512	89306002	G,G	A,A	0.925447,0.889881	0.0144087,0.0361908	0.00752717,0.0136555	1.25499,2.09461	0.000294084	0.000584015
3	rs2086052	89007235	A,A	G,G	0.919483,0.685516	-0.00212326,-0.0175201	0.00726648,0.00920651	0.113433,1.24383	0.000294053	0.000589326
3	rs73692215	89300241	A,A	G,G	0.925447,0.889881	0.0146851,0.0358824	0.00752717,0.0136555	1.29188,2.06568	0.000293849	0.000583544
3	rs79947435	89638374	A,NA	T,NA	0.988072,NA	-0.0262531,NA	0.0182119,NA	0.825556,NA	0.00029359	0.000584195
3	rs12548164	89202637	A,A	C,C	0.867793,0.46627	0.00833419,0.0152274	0.0058372,0.00856887	0.814296,1.12172	0.000293343	0.000581531
3	rs113311696	89516099	C,NA	T,NA	0.968191,NA	-0.0169788,NA	0.0112664,NA	0.880081,NA	0.000292855	0.000582073
3	rs28986476	89313787	T,T	C,C	0.925447,0.889881	0.0142705,0.0362955	0.00752717,0.0136555	1.23674,2.10448	0.000292819	0.000581506
3	rs7842374	89716565	T,T	G,G	0.82505,0.873016	0.0252502,0.0336531	0.00520406,0.0128386	5.91288,2.05745	0.000292748	0.00130257
3	rs7816934	89312391	C,C	T,T	0.893638,0.880952	0.0162155,0.0329732	0.00641306,0.0131998	1.94102,1.90347	0.000292358	0.000580638
3	rs59030724	89414702	G,G	A,A	0.939364,0.941468	0.00588774,-0.0210286	0.00828432,0.0182098	0.321241,0.605245	0.000292177	0.000577645
3	rs75893895	89763513	C,NA	T,NA	0.951292,NA	-0.00863164,NA	0.00918509,NA	0.459234,NA	0.000292136	0.000581735
3	rs7835657	88889854	C,C	G,G	0.90159,0.895833	-0.00950191,-0.00451816	0.00663768,0.0139934	0.817346,0.126802	0.000292057	0.00058345
3	rs143780791	88830639	A,NA	G,NA	0.989066,NA	-0.0112884,NA	0.0190121,NA	0.257527,NA	0.00029188	0.000581278
3	rs143673246	89756631	T,T	C,C	0.860835,0.853175	0.00616079,-0.0119029	0.00571235,0.0120777	0.551589,0.488964	0.000291809	0.000578083
3	rs7016567	89631735	C,C	T,T	0.720676,0.802579	0.0204249,0.0208273	0.00440672,0.010739	5.44728,1.28025	0.000291583	0.00065168
3	rs140019821	89680986	G,NA	A,NA	0.962227,NA	-0.0123907,NA	0.0103707,NA	0.634192,NA	0.000291358	0.000579876
3	rs28907629	89133961	C,NA	T,NA	0.959245,NA	0.00531392,NA	0.00999958,NA	0.225387,NA	0.000291171	0.000578761
3	rs11995730	89471148	A,A	G,G	0.940358,0.939484	0.00509898,-0.0225009	0.00834865,0.0179277	0.266512,0.678929	0.000290217	0.000573768
3	rs28986498	89304647	C,C	G,G	0.925447,0.889881	0.0146366,0.0358134	0.00752717,0.0136555	1.28538,2.05924	0.000290024	0.000575956
3	rs113792528	89439450	C,C	A,A	0.940358,0.938492	0.00470108,-0.023119	0.00834865,0.0177919	0.241565,0.71264	0.000289471	0.0005724
3	rs76270891	88867143	C,NA	G,NA	0.708748,NA	-0.00516979,NA	0.0043517,NA	0.629234,NA	0.000289395	0.000580296
3	rs58755914	89316185	T,T	C,C	0.925447,0.889881	0.014361,0.0360917	0.00752717,0.0136555	1.24868,2.08529	0.000289379	0.000574679
3	rs28907588	89189126	A,A	G,G	0.456262,0.581349	-0.0162776,-0.0129952	0.00396952,0.0086648	4.38513,0.873951	0.000289348	0.000576815
3	rs10103474	89411286	T,T	C,C	0.940358,0.941468	0.00593347,-0.0206133	0.00834865,0.0182098	0.321241,0.58899	0.000289337	0.000571942
3	rs16882622	89439642	C,C	A,A	0.940358,0.939484	0.00470108,-0.0232522	0.00834865,0.0179277	0.241565,0.710787	0.000288728	0.000570899
3	rs16882621	89439610	G,G	C,C	0.940358,0.939484	0.00470108,-0.0232522	0.00834865,0.0179277	0.241565,0.710787	0.000288728	0.000570899
3	rs139757417	89075309	C,NA	G,NA	0.991054,NA	-0.0141961,NA	0.0209976,NA	0.301911,NA	0.000288681	0.000575277
3	rs78262805	89763523	C,NA	T,NA	0.951292,NA	-0.00849948,NA	0.00918509,NA	0.45004,NA	0.000288461	0.000574414
3	rs12335085	89749559	C,NA	T,NA	0.958251,NA	-0.0108169,NA	0.00988495,NA	0.562518,NA	0.000288292	0.000573832
3	rs77611803	88859583	T,NA	A,NA	0.695825,NA	-0.00460956,NA	0.00429762,NA	0.547512,NA	0.000288165	0.000578099
3	rs143337164	89619237	C,NA	A,NA	0.981113,NA	0.0320722,NA	0.0145245,NA	1.56488,NA	0.000287991	0.000573811
3	rs144658605	89027329	T,NA	C,NA	0.955268,NA	-0,NA	0.00956466,NA	-0,NA	0.000287571	0.000574291
3	rs10099697	89418325	C,C	T,T	0.941352,0.940476	0.00539968,-0.0211012	0.00841466,0.0180669	0.283105,0.6147	0.000287371	0.000568028
3	rs1112163	89425263	C,C	G,G	0.940358,0.940476	0.00574297,-0.0209556	0.00834865,0.0180669	0.308458,0.6089	0.0002873	0.000567927
3	rs73692219	89311482	T,T	C,C	0.925447,0.889881	0.0144017,0.0359681	0.00752717,0.0136555	1.25407,2.0737	0.000286896	0.000569752
3	rs73280297	88940168	A,NA	G,NA	0.970179,NA	0.0121148,NA	0.0116239,NA	0.526799,NA	0.000286823	0.000570155
3	rs13254978	89499245	T,T	G,G	0.940358,0.940476	0.00429378,-0.0239989	0.00834865,0.0180669	0.216785,0.73502	0.00028673	0.000567032
3	rs114433731	89439454	C,C	T,T	0.940358,0.938492	0.00465263,-0.0230761	0.00834865,0.0177919	0.238577,0.710787	0.000286653	0.000566842
3	rs17644659	88896639	A,NA	G,NA	0.715706,NA	-0.00493173,NA	0.00438317,NA	0.584151,NA	0.000286499	0.00057462
3	rs10102593	88799848	C,C	T,T	0.809145,0.936508	-0.00244343,-0.0291665	0.00503123,0.0175302	0.202584,1.01703	0.000285928	0.000568533
3	rs58695872	89318698	A,A	C,C	0.925447,0.889881	0.0149148,0.0353212	0.00752717,0.0136555	1.32295,2.01355	0.000284819	0.000565623
3	rs58257363	88938252	T,NA	C,NA	0.970179,NA	0.0120147,NA	0.0116239,NA	0.52098,NA	0.000284701	0.000565943
3	rs4382520	88807471	A,A	G,G	0.828032,0.936508	-0.00533203,-0.0248872	0.00523953,0.0175302	0.510263,0.807703	0.000284606	0.000566066
3	rs77013547	89302508	G,G	A,A	0.925447,0.889881	0.0146366,0.0356293	0.00752717,0.0136555	1.28538,2.04208	0.000284428	0.000564849
3	rs28906378	89115746	G,G	A,A	0.897614,0.997024	-0.00711277,0.10169	0.0065219,0.078473	0.559957,0.70991	0.00028396	0.000565636
3	rs73692253	89413736	G,G	T,T	0.940358,0.941468	0.00554767,-0.021268	0.00834865,0.0182098	0.295531,0.6147	0.000283896	0.000561263
3	rs73692214	89299559	C,C	A,A	0.925447,0.889881	0.0146851,0.0355247	0.00752717,0.0136555	1.29188,2.03238	0.000282943	0.000561902
3	rs73692225	89327593	T,T	C,C	0.925447,0.889881	0.0145468,0.0356788	0.00752717,0.0136555	1.27337,2.04669	0.000282913	0.000561845
3	rs117744859	89763509	G,NA	C,NA	0.951292,NA	-0.00828819,NA	0.00918509,NA	0.435488,NA	0.0002828	0.000563134
3	rs79891724	89583423	T,NA	A,NA	0.975149,NA	0.0310285,NA	0.0127009,NA	1.8367,NA	0.000282722	0.000562362
3	rs7006506	89426102	T,T	C,C	0.940358,0.940476	0.00550374,-0.0212753	0.00834865,0.0180669	0.292648,0.621671	0.000282627	0.000558739
3	rs58720276	89440814	C,C	A,A	0.940358,0.939484	0.00470108,-0.0229321	0.00834865,0.0179277	0.241565,0.697138	0.00028239	0.000558382
3	rs61088422	89438875	T,T	A,A	0.940358,0.939484	0.00465263,-0.023023	0.00834865,0.0179277	0.238577,0.701001	0.000282251	0.000558115
3	rs10504839	89439731	C,C	T,T	0.940358,0.939484	0.00456059,-0.0232046	0.00834865,0.0179277	0.232931,0.708752	0.000282208	0.000558047
3	rs147052113	88928553	T,NA	C,NA	0.979125,NA	0.00760201,NA	0.0138296,NA	0.234681,NA	0.000282077	0.000562093
3	rs3844198	89323004	C,C	A,A	0.260437,0.125	-0.0254659,-0.0282531	0.00450506,0.0129254	7.80159,1.54022	0.000281735	0.0142198
3	rs73280288	88935865	A,NA	G,NA	0.970179,NA	0.0118694,NA	0.0116239,NA	0.51258,NA	0.000281685	0.000559957
3	rs1507892	88784179	C,C	G,G	0.680915,0.889881	-0.00816176,0.000412599	0.0042417,0.0136555	1.26494,0.0105966	0.000281653	0.000567671
3	rs28986488	89305330	G,NA	A,NA	0.960239,NA	-0.0125199,NA	0.0101186,NA	0.665607,NA	0.0002815	0.000558871
3	rs13254984	89499247	A,A	G,G	0.940358,0.940476	0.00414938,-0.0239989	0.00834865,0.0180669	0.208183,0.73502	0.000281266	0.000556264
3	rs79387705	88896094	C,NA	T,NA	0.714712,NA	-0.00488143,NA	0.00437857,NA	0.576891,NA	0.00028083	0.00056312
3	rs114572592	89768400	G,NA	C,NA	0.952286,NA	-0.00862338,NA	0.00927543,NA	0.452809,NA	0.000280777	0.00055914
3	rs58754325	89441440	C,C	T,T	0.940358,0.939484	0.00470108,-0.0228413	0.00834865,0.0179277	0.241565,0.693284	0.000280631	0.000554907
3	rs76689818	89486770	T,T	C,C	0.940358,0.939484	0.00424604,-0.0236627	0.00834865,0.0179277	0.21393,0.728464	0.000279259	0.000552277
3	rs28733625	88948241	T,NA	C,NA	0.983101,NA	0.0174667,NA	0.0153396,NA	0.593727,NA	0.000278973	0.000555532
3	rs57047577	89441993	A,A	G,G	0.940358,0.939484	0.00470108,-0.0227504	0.00834865,0.0179277	0.241565,0.689439	0.000278889	0.000551467
3	rs6987711	89425711	G,G	T,T	0.939364,0.940476	0.00536446,-0.0209118	0.00828432,0.0180669	0.286274,0.607159	0.00027878	0.000551169
3	rs73289264	89437684	A,A	G,G	0.940358,0.939484	0.00460418,-0.0229321	0.00834865,0.0179277	0.2356,0.697138	0.000278605	0.000550923
3	rs58994609	89438194	C,C	A,A	0.940358,0.939484	0.00460418,-0.0229321	0.00834865,0.0179277	0.2356,0.697138	0.000278605	0.000550923
3	rs60245117	89438405	C,C	A,A	0.940358,0.939484	0.00460418,-0.0229321	0.00834865,0.0179277	0.2356,0.697138	0.000278605	0.000550923
3	rs58453379	89438243	T,T	A,A	0.940358,0.939484	0.00460418,-0.0229321	0.00834865,0.0179277	0.2356,0.697138	0.000278605	0.000550923
3	rs28907636	89130666	A,NA	G,NA	0.90159,NA	-0.00373728,NA	0.00663768,NA	0.241536,NA	0.000278598	0.000554951
3	rs28758406	89411020	C,C	T,T	0.940358,0.941468	0.00556432,-0.0209224	0.00834865,0.0182098	0.296626,0.601071	0.00027854	0.000550683
3	rs73291151	89442174	A,A	G,G	0.940358,0.939484	0.00470108,-0.0227071	0.00834865,0.0179277	0.241565,0.68761	0.000278065	0.00054984
3	rs73287339	89418809	T,T	G,G	0.940358,0.940476	0.00550374,-0.0210038	0.00834865,0.0180669	0.292648,0.610818	0.000277825	0.000549258
3	rs76655667	89422327	C,C	A,A	0.940358,0.941468	0.00550374,-0.0210286	0.00834865,0.0182098	0.292648,0.605245	0.00027782	0.000549272
3	rs28453085	89411029	G,G	A,A	0.940358,0.941468	0.00556432,-0.0208785	0.00834865,0.0182098	0.296626,0.599347	0.000277783	0.000549189
3	rs73289267	89438027	G,G	A,A	0.940358,0.939484	0.00460418,-0.0228889	0.00834865,0.0179277	0.2356,0.695302	0.000277776	0.000549286
3	rs149823923	89190342	A,NA	C,NA	0.983101,NA	-0.0172766,NA	0.0153396,NA	0.584943,NA	0.000277554	0.000553413
3	rs117830939	88806713	T,NA	C,NA	0.959245,NA	-0.0133751,NA	0.00999958,NA	0.742228,NA	0.000277283	0.000553479
3	rs73287358	89423653	A,A	G,G	0.940358,0.940476	0.00554767,-0.0208636	0.00834865,0.0180669	0.295531,0.605245	0.000277238	0.000548092
3	rs7845687	88931914	A,NA	G,NA	0.969185,NA	0.0111041,NA	0.0114407,NA	0.479174,NA	0.000277083	0.000550868
3	rs72675116	89030307	A,A	C,C	0.879722,0.752976	0.00891792,0.0022686	0.00607818,0.00991158	0.846731,0.0867378	0.000277008	0.000552802
3	rs111474293	89445648	C,C	T,T	0.940358,0.939484	0.00492323,-0.0221699	0.00834865,0.0179277	0.255402,0.665097	0.000276725	0.000547157
3	rs77846263	89486176	A,A	G,G	0.940358,0.939484	0.00424604,-0.0235245	0.00834865,0.0179277	0.21393,0.72249	0.00027654	0.000546907
3	rs113931120	88905235	A,NA	G,NA	0.986084,NA	0.0134398,NA	0.0168779,NA	0.370733,NA	0.000276242	0.000549497
3	rs1354521	89415173	A,A	G,G	0.940358,0.941468	0.00545493,-0.0210286	0.00834865,0.0182098	0.289455,0.605245	0.000275783	0.000545257
3	rs60336907	89476919	T,T	A,A	0.940358,0.939484	0.00439211,-0.0232046	0.00834865,0.0179277	0.222698,0.708752	0.000275777	0.000545375
3	rs1498542	89768670	G,NA	A,NA	0.951292,NA	-0.0080048,NA	0.00918509,NA	0.416256,NA	0.000275604	0.000548795
3	rs73287353	89422475	T,T	A,A	0.940358,0.940476	0.00550374,-0.0208636	0.00834865,0.0180669	0.292648,0.605245	0.000275399	0.000544469
3	rs73287352	89422227	T,T	G,G	0.940358,0.940476	0.00550374,-0.0208636	0.00834865,0.0180669	0.292648,0.605245	0.000275399	0.000544469
3	rs73692565	89422384	A,A	G,G	0.940358,0.940476	0.00550374,-0.0208636	0.00834865,0.0180669	0.292648,0.605245	0.000275399	0.000544469
3	rs28446827	89420016	A,A	G,G	0.940358,0.940476	0.00550374,-0.0208636	0.00834865,0.0180669	0.292648,0.605245	0.000275399	0.000544469
3	rs73692561	89422086	A,A	G,G	0.940358,0.940476	0.00550374,-0.0208636	0.00834865,0.0180669	0.292648,0.605245	0.000275399	0.000544469
3	rs28539549	89420236	T,T	G,G	0.940358,0.940476	0.00550374,-0.0208636	0.00834865,0.0180669	0.292648,0.605245	0.000275399	0.000544469
3	rs73287349	89421980	C,C	T,T	0.940358,0.940476	0.00550374,-0.0208636	0.00834865,0.0180669	0.292648,0.605245	0.000275399	0.000544469
3	rs75909341	89325286	C,C	T,T	0.925447,0.889881	0.0145468,0.0354202	0.00752717,0.0136555	1.27337,2.0227	0.000275336	0.000546809
3	rs4579573	89757219	G,G	T,T	0.899602,0.945437	0.00698629,-0.000117367	0.00657888,0.0188207	0.540202,0.00216628	0.000275284	0.000546228
3	rs10109475	89414848	T,T	A,A	0.940358,0.940476	0.00540612,-0.0209118	0.00834865,0.0180669	0.286274,0.607159	0.000275249	0.000544226
3	rs10094278	89414854	A,A	G,G	0.940358,0.940476	0.00540612,-0.0209118	0.00834865,0.0180669	0.286274,0.607159	0.000275249	0.000544226
3	rs60779425	89437611	G,G	A,A	0.940358,0.939484	0.00456059,-0.0228413	0.00834865,0.0179277	0.232931,0.693284	0.000275205	0.000544215
3	rs58164144	89437770	C,C	T,T	0.940358,0.939484	0.00456059,-0.0228413	0.00834865,0.0179277	0.232931,0.693284	0.000275205	0.000544215
3	rs10098834	89430837	G,G	T,T	0.940358,0.940476	0.00540612,-0.0210861	0.00834865,0.0180669	0.286274,0.614097	0.000275193	0.000544078
3	rs58414801	89481366	G,G	C,C	0.940358,0.939484	0.00419735,-0.0235245	0.00834865,0.0179277	0.21103,0.72249	0.000274752	0.000543383
3	rs111770790	89712608	C,C	A,A	0.937376,0.94246	0.00705644,-0.0055557	0.0081604,0.0183564	0.412072,0.117959	0.000274732	0.000544232
3	rs73291153	89442814	A,A	G,G	0.940358,0.939484	0.00465263,-0.022626	0.00834865,0.0179277	0.238577,0.68419	0.000274668	0.000543139
3	rs10089941	89420861	A,A	G,G	0.940358,0.940476	0.00550374,-0.0208198	0.00834865,0.0180669	0.292648,0.603508	0.000274649	0.000542987
3	rs10111179	89421080	C,C	T,T	0.940358,0.940476	0.00550374,-0.0208198	0.00834865,0.0180669	0.292648,0.603508	0.000274649	0.000542987
3	rs73289232	89428731	G,G	C,C	0.940358,0.940476	0.00540612,-0.0210476	0.00834865,0.0180669	0.286274,0.612563	0.000274528	0.000542765
3	rs58399951	89437490	T,T	G,G	0.940358,0.939484	0.00456059,-0.022798	0.00834865,0.0179277	0.232931,0.691452	0.000274389	0.000542604
3	rs16882368	89429583	T,T	A,A	0.940358,0.940476	0.00540612,-0.021038	0.00834865,0.0180669	0.286274,0.61218	0.000274363	0.000542438
3	rs111598845	89424512	G,G	A,A	0.940358,0.940476	0.00545493,-0.0209118	0.00834865,0.0180669	0.289455,0.607159	0.000274203	0.000542115
3	rs73287359	89423785	A,A	C,C	0.940358,0.940476	0.00545493,-0.0209118	0.00834865,0.0180669	0.289455,0.607159	0.000274203	0.000542115
3	rs7825171	89424098	A,A	G,G	0.940358,0.940476	0.00545493,-0.0209118	0.00834865,0.0180669	0.289455,0.607159	0.000274203	0.000542115
3	rs56691611	89436158	C,C	T,T	0.939364,0.939484	0.00452544,-0.0226162	0.00828432,0.0179277	0.232931,0.683777	0.000274158	0.00054211
3	rs55743536	89436105	A,A	G,G	0.939364,0.939484	0.0045687,-0.0225252	0.00828432,0.0179277	0.2356,0.679953	0.000274133	0.000542052
3	rs10091022	89216114	G,G	A,A	0.812127,0.96627	0.022388,-0.0334575	0.00506169,0.023678	5.01178,0.80231	0.000273961	0.000561856
3	rs10099075	89431248	C,C	A,A	0.940358,0.940476	0.00535732,-0.0211297	0.00834865,0.0180669	0.283105,0.615842	0.000273947	0.000541624
3	rs113251965	89325122	G,G	A,A	0.925447,0.889881	0.0145468,0.0353707	0.00752717,0.0136555	1.27337,2.01812	0.00027392	0.000543997
3	rs73694046	89442846	T,T	C,C	0.940358,0.939484	0.00465263,-0.0225826	0.00834865,0.0179277	0.238577,0.682363	0.000273859	0.000541541
3	rs73291154	89442943	C,C	T,T	0.940358,0.939484	0.00465263,-0.0225826	0.00834865,0.0179277	0.238577,0.682363	0.000273859	0.000541541
3	rs16882334	89428008	G,G	A,A	0.940358,0.940476	0.00540612,-0.0210038	0.00834865,0.0180669	0.286274,0.610818	0.000273774	0.000541276
3	rs10087268	89414888	C,C	T,T	0.940358,0.941468	0.00540612,-0.0210286	0.00834865,0.0182098	0.286274,0.605245	0.00027377	0.000541289
3	rs1354522	89415493	T,T	A,A	0.940358,0.941468	0.00540612,-0.0210286	0.00834865,0.0182098	0.286274,0.605245	0.00027377	0.000541289
3	rs61177731	89435708	A,A	G,G	0.940358,0.939484	0.00470108,-0.0224776	0.00834865,0.0179277	0.241565,0.677953	0.000273763	0.000541344
3	rs28907871	89340301	T,T	C,C	0.968191,0.91369	0.0376422,0.017023	0.0112664,0.0152221	3.07861,0.579325	0.000273529	0.000543561
3	rs73692571	89436877	A,A	G,G	0.940358,0.939484	0.00460418,-0.0226595	0.00834865,0.0179277	0.2356,0.685602	0.000273448	0.000540738
3	rs73289254	89436902	A,A	C,C	0.940358,0.939484	0.00460418,-0.0226595	0.00834865,0.0179277	0.2356,0.685602	0.000273448	0.000540738
3	rs56324438	89440456	T,T	C,C	0.939364,0.939484	0.00466485,-0.0229797	0.00828432,0.0179277	0.241565,0.699161	0.000273324	0.000540438
3	rs59119264	89436182	C,C	T,T	0.939364,0.939484	0.00452544,-0.0225685	0.00828432,0.0179277	0.232931,0.681773	0.000273272	0.000540361
3	rs61098556	89436103	A,A	C,C	0.939364,0.939484	0.00452544,-0.0225685	0.00828432,0.0179277	0.232931,0.681773	0.000273272	0.000540361
3	rs2616510	89018125	C,C	A,A	0.805169,0.706349	-0.00223865,-0.0172232	0.00499191,0.00938594	0.184539,1.17714	0.000273119	0.000546442
3	rs77397538	89477563	G,G	C,C	0.940358,0.939484	0.00429472,-0.0232522	0.00834865,0.0179277	0.216842,0.710787	0.000273081	0.000540065
3	rs59290812	89441796	A,A	G,G	0.941352,0.939484	0.00473825,-0.022798	0.00841466,0.0179277	0.241565,0.691452	0.000273017	0.00053999
3	rs73291157	89443271	T,T	C,C	0.940358,0.939484	0.00465263,-0.0225348	0.00834865,0.0179277	0.238577,0.680354	0.000272973	0.000539791
3	rs75966776	89688661	G,NA	A,NA	0.981113,NA	0.0325735,NA	0.0145245,NA	1.60347,NA	0.000272961	0.000542807
3	rs28414285	89427336	A,A	G,G	0.940358,0.940476	0.00540612,-0.0209556	0.00834865,0.0180669	0.286274,0.6089	0.000272949	0.000539646
3	rs28581869	89427256	A,A	G,G	0.940358,0.940476	0.00540612,-0.0209556	0.00834865,0.0180669	0.286274,0.6089	0.000272949	0.000539646
3	rs73289257	89437106	A,A	G,G	0.940358,0.939484	0.00456059,-0.0227071	0.00834865,0.0179277	0.232931,0.68761	0.000272689	0.000539245
3	rs73287345	89421184	G,G	A,A	0.940358,0.940476	0.00545493,-0.0208198	0.00834865,0.0180669	0.289455,0.603508	0.000272635	0.000539018
3	rs73694050	89443368	T,T	G,G	0.940358,0.939484	0.00465263,-0.0224914	0.00834865,0.0179277	0.238577,0.678531	0.000272171	0.000538208
3	rs78672663	89309845	C,NA	G,NA	0.963221,NA	-0.0120404,NA	0.0105045,NA	0.599103,NA	0.000272075	0.000540269
3	rs76240391	88898966	A,NA	G,NA	0.714712,NA	-0.00474152,NA	0.00437857,NA	0.55462,NA	0.000272051	0.000545343
3	rs13274015	89600751	C,C	T,T	0.699801,0.781746	0.0220212,0.0202461	0.00431368,0.0103488	6.48037,1.29739	0.000271941	0.00120814
3	rs7813504	88799819	G,G	T,T	0.808151,0.936508	-0.00201824,-0.0290973	0.00502127,0.0175302	0.162582,1.01347	0.000271858	0.000540483
3	rs1354524	89415605	C,C	T,T	0.940358,0.941468	0.00535732,-0.0210286	0.00834865,0.0182098	0.283105,0.605245	0.000271781	0.000537369
3	rs10112258	89414904	G,G	A,A	0.940358,0.941468	0.00535732,-0.0210286	0.00834865,0.0182098	0.283105,0.605245	0.000271781	0.000537369
3	rs2664365	89018566	A,A	G,G	0.805169,0.706349	-0.00219222,-0.0172232	0.00499191,0.00938594	0.180094,1.17714	0.000271603	0.000543416
3	rs80231582	89424764	A,A	G,G	0.940358,0.939484	0.00535732,-0.0209767	0.00834865,0.0179277	0.283105,0.616235	0.000271565	0.000536964
3	rs76715154	88990636	G,NA	C,NA	0.956262,NA	0.00953775,NA	0.00966771,NA	0.489643,NA	0.000271147	0.000539921
3	rs117645005	89456566	C,NA	T,NA	0.972167,NA	-0.0101144,NA	0.0120196,NA	0.397861,NA	0.000271063	0.000539814
3	rs7836492	88862706	G,NA	T,NA	0.695825,NA	-0.00429974,NA	0.00429762,NA	0.498842,NA	0.000271044	0.000543373
3	rs9297464	89415996	T,T	C,C	0.940358,0.941468	0.00535732,-0.0209845	0.00834865,0.0182098	0.283105,0.603508	0.000271035	0.000535897
3	rs10088380	89416018	G,G	A,A	0.940358,0.941468	0.00535732,-0.0209845	0.00834865,0.0182098	0.283105,0.603508	0.000271035	0.000535897
3	rs10102401	89416335	G,G	C,C	0.940358,0.941468	0.00535732,-0.0209845	0.00834865,0.0182098	0.283105,0.603508	0.000271035	0.000535897
3	rs10504841	89415821	T,T	C,C	0.940358,0.941468	0.00535732,-0.0209845	0.00834865,0.0182098	0.283105,0.603508	0.000271035	0.000535897
3	rs13265739	89220613	T,NA	C,NA	0.975149,NA	0.0111014,NA	0.0127009,NA	0.417845,NA	0.000270839	0.000538879
3	rs10093818	89421010	T,T	C,C	0.940358,0.940476	0.00540612,-0.0208198	0.00834865,0.0180669	0.286274,0.603508	0.000270644	0.000535096
3	rs10102505	89416415	T,T	C,C	0.940358,0.941468	0.00535732,-0.0209359	0.00834865,0.0182098	0.283105,0.601599	0.000270219	0.000534286
3	rs1875903	89417410	A,A	C,C	0.940358,0.941468	0.00535732,-0.0209359	0.00834865,0.0182098	0.283105,0.601599	0.000270219	0.000534286
3	rs28877640	89412955	G,G	A,A	0.940358,0.941468	0.00540612,-0.0207989	0.00834865,0.0182098	0.286274,0.596232	0.000269903	0.000533653
3	rs77250112	88912390	C,NA	T,NA	0.701789,NA	-0.00463936,NA	0.0043219,NA	0.548111,NA	0.000269896	0.000541267
3	rs1354523	89415541	T,T	C,C	0.940358,0.941468	0.00530853,-0.0210286	0.00834865,0.0182098	0.279947,0.605245	0.000269815	0.000533495
3	rs12114224	89309524	A,A	C,C	0.925447,0.889881	0.0139468,0.0358631	0.00752717,0.0136555	1.19448,2.06388	0.000269791	0.000535814
3	rs16880935	89322419	T,T	C,C	0.925447,0.888889	0.0144992,0.0350294	0.00752717,0.0136019	1.26701,1.99937	0.00026976	0.000535757
3	rs7000030	89319697	T,T	C,C	0.925447,0.889881	0.0144992,0.0352662	0.00752717,0.0136555	1.26701,2.00848	0.000269463	0.000535155
3	rs59645827	89436001	T,T	C,C	0.940358,0.939484	0.00456059,-0.0225252	0.00834865,0.0179277	0.232931,0.679953	0.000269337	0.000532626
3	rs60374267	89412296	T,T	C,C	0.940358,0.941468	0.00540612,-0.0207503	0.00834865,0.0182098	0.286274,0.594332	0.000269096	0.00053206
3	rs58984354	89412357	G,G	A,A	0.940358,0.941468	0.00540612,-0.0207503	0.00834865,0.0182098	0.286274,0.594332	0.000269096	0.00053206
3	rs61320020	89414644	C,C	T,T	0.939364,0.941468	0.00536446,-0.0209845	0.00828432,0.0182098	0.286274,0.603508	0.000268926	0.00053181
3	rs16882464	89435664	C,C	T,T	0.940358,0.939484	0.00456059,-0.0224776	0.00834865,0.0179277	0.232931,0.677953	0.00026847	0.000530913
3	rs59425875	89411899	G,G	T,T	0.940358,0.941468	0.00540612,-0.0207061	0.00834865,0.0182098	0.286274,0.592607	0.000268367	0.00053062
3	rs57771217	89411860	G,G	A,A	0.940358,0.941468	0.00540612,-0.0207061	0.00834865,0.0182098	0.286274,0.592607	0.000268367	0.00053062
3	rs55848977	89444200	A,A	T,T	0.940358,0.939484	0.00460418,-0.0223524	0.00834865,0.0179277	0.2356,0.672709	0.000267823	0.000529627
3	rs60953371	89444177	G,G	A,A	0.940358,0.939484	0.00460418,-0.0223524	0.00834865,0.0179277	0.2356,0.672709	0.000267823	0.000529627
3	rs57632153	88943616	C,NA	G,NA	0.969185,NA	0.0114401,NA	0.0114407,NA	0.498477,NA	0.000267776	0.000532378
3	rs34356881	89597291	A,NA	G,NA	0.976143,NA	0.0305725,NA	0.0129561,NA	1.73778,NA	0.000267697	0.000532494
3	rs16882408	89432995	G,G	A,A	0.940358,0.940476	0.0051134,-0.0212695	0.00834865,0.0180669	0.26743,0.621437	0.00026662	0.000527194
3	rs59430846	89411781	A,A	G,G	0.940358,0.941468	0.00535732,-0.0207061	0.00834865,0.0182098	0.283105,0.592607	0.000266417	0.000526777
3	rs11998171	89597089	C,C	T,T	0.699801,0.781746	0.0220212,0.0198958	0.00431368,0.0103488	6.48037,1.26329	0.000266018	0.00115895
3	rs10095499	89432760	A,A	G,G	0.940358,0.940476	0.0051134,-0.0212215	0.00834865,0.0180669	0.26743,0.619511	0.000265809	0.000525593
3	rs59043278	89444592	C,C	G,G	0.940358,0.939484	0.00460418,-0.0222177	0.00834865,0.0179277	0.2356,0.667087	0.000265414	0.00052487
3	rs2616502	89032160	G,G	T,T	0.918489,0.709325	-0.00226362,-0.0171935	0.00722595,0.00941405	0.122582,1.1688	0.000265072	0.000531602
3	rs16883937	89526842	A,A	G,G	0.902585,0.931548	0.00132596,-0.0269226	0.00666778,0.016928	0.074496,0.951788	0.000264405	0.000523907
3	rs73291181	89448076	A,A	G,G	0.940358,0.939484	0.00467952,-0.0219999	0.00834865,0.0179277	0.240234,0.658038	0.000264349	0.000522753
3	rs61087653	89418326	A,A	G,G	0.941352,0.940476	0.00503135,-0.0206357	0.00841466,0.0180669	0.259725,0.596232	0.000264151	0.000522243
3	rs16883939	89526880	A,A	G,G	0.902585,0.931548	0.00127854,-0.0269656	0.00666778,0.016928	0.0716352,0.954014	0.000264091	0.000523295
3	rs16883940	89527312	A,A	G,G	0.902585,0.931548	0.00127854,-0.0269656	0.00666778,0.016928	0.0716352,0.954014	0.000264091	0.000523295
3	rs28768402	89412652	T,T	A,A	0.940358,0.941468	0.00525974,-0.0207989	0.00834865,0.0182098	0.276801,0.596232	0.000264089	0.000522195
3	rs73291164	89445005	A,A	G,G	0.940358,0.939484	0.00460418,-0.0221265	0.00834865,0.0179277	0.2356,0.66329	0.000263802	0.000521686
3	rs71526958	89653422	G,G	T,T	0.819085,0.857143	0.0271338,0.0296421	0.00513615,0.0122159	6.8957,1.81689	0.000263733	0.00414753
3	rs59527156	89525357	T,T	G,G	0.902585,0.930556	0.00113631,-0.0270298	0.00666778,0.0168156	0.0631436,0.966728	0.000263601	0.000522378
3	rs59138690	89524899	C,C	T,T	0.902585,0.931548	0.00127854,-0.0269403	0.00666778,0.016928	0.0716352,0.952704	0.000263503	0.000522131
3	rs58723841	89410840	A,A	C,C	0.940358,0.941468	0.00535732,-0.0205205	0.00834865,0.0182098	0.283105,0.585381	0.000263411	0.000520841
3	rs28403966	89410970	G,G	T,T	0.940358,0.941468	0.00535732,-0.0205205	0.00834865,0.0182098	0.283105,0.585381	0.000263411	0.000520841
3	rs10104620	89216061	T,T	C,C	0.812127,0.96627	0.0223449,-0.0329065	0.00506169,0.023678	4.99467,0.783558	0.000263329	0.000539655
3	rs73291166	89445225	A,A	G,G	0.940358,0.939484	0.00460418,-0.0220787	0.00834865,0.0179277	0.2356,0.661304	0.000262964	0.00052003
3	rs78615299	89316021	G,NA	A,NA	0.99006,NA	0.0078235,NA	0.01993,NA	0.158232,NA	0.00026294	0.000523734
3	rs73692224	89326781	A,A	G,G	0.925447,0.889881	0.0145468,0.0349584	0.00752717,0.0136555	1.27337,1.98021	0.000262518	0.00052137
3	rs78109581	89406872	G,NA	A,NA	0.978131,NA	-0.0180654,NA	0.0135185,NA	0.741274,NA	0.000262473	0.000522317
3	rs10096195	89432587	A,A	C,C	0.940358,0.940476	0.00502074,-0.0212215	0.00834865,0.0180669	0.261549,0.619511	0.00026226	0.000518599
3	rs77989423	88902333	T,NA	C,NA	0.703777,NA	-0.00437753,NA	0.00433025,NA	0.505769,NA	0.000262058	0.000525364
3	rs16882273	89424350	G,G	A,A	0.939364,0.940476	0.00541289,-0.0209118	0.00828432,0.0180669	0.289455,0.607159	0.000261994	0.000518131
3	rs59725465	89410497	A,A	G,G	0.940358,0.941468	0.00535732,-0.0204276	0.00834865,0.0182098	0.283105,0.581782	0.00026193	0.000517916
3	rs57283474	89410289	C,C	T,T	0.940358,0.941468	0.00535732,-0.0204276	0.00834865,0.0182098	0.283105,0.581782	0.00026193	0.000517916
3	rs7462228	89410365	G,G	A,A	0.940358,0.941468	0.00535732,-0.0204276	0.00834865,0.0182098	0.283105,0.581782	0.00026193	0.000517916
3	rs77446085	88877090	C,NA	T,NA	0.702783,NA	-0.00450858,NA	0.00432606,NA	0.526772,NA	0.000261836	0.000524885
3	rs16883945	89527405	G,G	A,A	0.902585,0.931548	0.00123112,-0.0269226	0.00666778,0.016928	0.0687896,0.951788	0.0002618	0.00051877
3	rs62524611	88867593	G,NA	A,NA	0.931412,NA	-0.0067838,NA	0.00782246,NA	0.413615,NA	0.000261538	0.000519721
3	rs73291159	89443807	A,A	C,C	0.939364,0.939484	0.0045687,-0.0224002	0.00828432,0.0179277	0.2356,0.674708	0.000261535	0.000517195
3	rs186845905	89697997	T,NA	C,NA	0.986084,NA	0.0115822,NA	0.0168779,NA	0.307538,NA	0.000261372	0.000520029
3	rs7833665	89721771	T,T	C,C	0.82505,0.872024	0.024299,0.0338435	0.00520406,0.012796	5.51952,2.08763	0.000261364	0.000851519
3	rs56809440	89524964	G,G	A,A	0.902585,0.931548	0.00132596,-0.026785	0.00666778,0.016928	0.074496,0.944681	0.000261231	0.000517623
3	rs182543865	89282068	C,NA	T,NA	0.99006,NA	0.00762994,NA	0.01993,NA	0.153761,NA	0.000261011	0.000519888
3	rs60046421	88942874	C,NA	G,NA	0.969185,NA	0.0110547,NA	0.0114407,NA	0.476361,NA	0.000260926	0.000518783
3	rs6994311	89597224	C,C	T,T	0.699801,0.780754	0.0219783,0.0199103	0.00431368,0.0103319	6.45755,1.26784	0.000260757	0.00112116
3	rs113738158	89445712	C,C	T,T	0.940358,0.939484	0.00460418,-0.0219439	0.00834865,0.0179277	0.2356,0.655721	0.000260625	0.00051541
3	rs111810774	89445696	G,G	T,T	0.940358,0.939484	0.00460418,-0.0219439	0.00834865,0.0179277	0.2356,0.655721	0.000260625	0.00051541
3	rs16873500	88825317	C,NA	T,NA	0.843936,NA	-0.00474293,NA	0.00544795,NA	0.415693,NA	0.000260302	0.000518374
3	rs1394515	89409993	C,C	A,A	0.940358,0.941468	0.00530853,-0.0204276	0.00834865,0.0182098	0.279947,0.581782	0.000260035	0.000514182
3	rs60266820	89524623	T,T	C,C	0.902585,0.931548	0.00127854,-0.026785	0.00666778,0.016928	0.0716352,0.944681	0.000259934	0.000515066
3	rs10113214	89432421	G,G	T,T	0.940358,0.940476	0.0051134,-0.0208589	0.00834865,0.0180669	0.26743,0.605057	0.000259821	0.000513768
3	rs10095262	89432538	C,C	G,G	0.940358,0.940476	0.0051134,-0.0208589	0.00834865,0.0180669	0.26743,0.605057	0.000259821	0.000513768
3	rs61234864	89445857	A,A	G,G	0.940358,0.939484	0.00460418,-0.0218961	0.00834865,0.0179277	0.2356,0.653744	0.000259803	0.000513786
3	rs1391631	89728582	C,C	G,G	0.668986,0.818452	0.0150228,0.025242	0.00420153,0.0110895	3.45658,1.64143	0.000259458	0.000518463
3	rs11986591	89195889	C,C	G,G	0.456262,0.577381	-0.0161443,-0.0134353	0.00396952,0.00865361	4.32232,0.918915	0.000258901	0.000516319
3	rs140804609	89254941	G,NA	T,NA	0.963221,NA	-0.0131507,NA	0.0105045,NA	0.676541,NA	0.000258248	0.000515556
3	rs7004757	89446178	A,A	T,T	0.940358,0.939484	0.00460418,-0.0218048	0.00834865,0.0179277	0.2356,0.649977	0.000258245	0.00051071
3	rs57577747	89522739	T,T	A,A	0.902585,0.931548	0.00127854,-0.0266903	0.00666778,0.016928	0.0716352,0.939808	0.000257793	0.000510827
3	rs58857750	89522407	G,G	A,A	0.902585,0.931548	0.00127854,-0.0266903	0.00666778,0.016928	0.0716352,0.939808	0.000257793	0.000510827
3	rs7000891	89446259	G,G	A,A	0.940358,0.939484	0.00460418,-0.0217613	0.00834865,0.0179277	0.2356,0.648186	0.000257509	0.000509255
3	rs10112810	89431405	T,T	C,C	0.940358,0.940476	0.00506951,-0.0208108	0.00834865,0.0180669	0.264639,0.603151	0.000257397	0.000508986
3	rs9297470	89432036	G,G	C,C	0.940358,0.940476	0.00506951,-0.0208108	0.00834865,0.0180669	0.264639,0.603151	0.000257397	0.000508986
3	rs9297468	89431611	A,A	G,G	0.940358,0.940476	0.00506951,-0.0208108	0.00834865,0.0180669	0.264639,0.603151	0.000257397	0.000508986
3	rs10109321	89408571	C,C	T,T	0.940358,0.941468	0.00530853,-0.0202419	0.00834865,0.0182098	0.279947,0.574607	0.000257136	0.000508457
3	rs79562877	89469271	A,A	G,G	0.940358,0.939484	0.00414868,-0.0226595	0.00834865,0.0179277	0.208141,0.685602	0.00025709	0.000508501
3	rs10110453	89432552	G,G	A,A	0.940358,0.940476	0.00502074,-0.0209026	0.00834865,0.0180669	0.261549,0.606791	0.000257052	0.000508314
3	rs28907872	89340257	A,A	C,C	0.968191,0.91369	0.0372473,0.0165076	0.0112664,0.0152221	3.02404,0.555697	0.000257036	0.000510811
3	rs61548111	89457166	C,C	A,A	0.940358,0.939484	0.00492323,-0.02103	0.00834865,0.0179277	0.255402,0.618387	0.000256919	0.000508041
3	rs117669807	89464285	G,G	C,C	0.940358,0.939484	0.00429472,-0.0223524	0.00834865,0.0179277	0.216842,0.672709	0.00025675	0.000507805
3	rs7018226	89446335	T,T	G,G	0.940358,0.939484	0.00460418,-0.0217134	0.00834865,0.0179277	0.2356,0.646218	0.000256702	0.000507663
3	rs58098738	89522688	T,T	A,A	0.902585,0.931548	0.00123112,-0.0266903	0.00666778,0.016928	0.0687896,0.939808	0.000256526	0.000508328
3	rs11779026	89171230	T,NA	C,NA	0.93837,NA	-0.010345,NA	0.00822159,NA	0.681327,NA	0.000256506	0.000509949
3	rs74464585	89414197	G,NA	A,NA	0.962227,NA	-0.0122722,NA	0.0103707,NA	0.625859,NA	0.00025642	0.00050969
3	rs79676922	89438949	G,NA	A,NA	0.970179,NA	0.0247264,NA	0.0116239,NA	1.47621,NA	0.000256289	0.00050951
3	rs150970662	89692600	C,NA	T,NA	0.970179,NA	-0.0157184,NA	0.0116239,NA	0.753759,NA	0.000256058	0.000510895
3	rs7001241	89446459	G,G	A,A	0.940358,0.939484	0.00460418,-0.0216699	0.00834865,0.0179277	0.2356,0.644431	0.000255973	0.000506222
3	rs57195479	89522150	A,A	C,C	0.902585,0.931548	0.00123112,-0.0266473	0.00666778,0.016928	0.0687896,0.937596	0.000255565	0.000506427
3	rs59759655	89521982	A,A	G,G	0.902585,0.931548	0.00123112,-0.0266473	0.00666778,0.016928	0.0687896,0.937596	0.000255565	0.000506427
3	rs6990941	89644431	C,C	T,T	0.819085,0.853175	0.0275007,0.0280251	0.00513615,0.0120777	7.06615,1.69209	0.000255461	0.00472871
3	rs61079180	89461996	C,C	T,T	0.940358,0.939484	0.00439211,-0.0220787	0.00834865,0.0179277	0.222698,0.661304	0.000255427	0.000505177
3	rs6980734	89446680	A,A	G,G	0.940358,0.939484	0.00460418,-0.0216336	0.00834865,0.0179277	0.2356,0.642941	0.000255367	0.000505025
3	rs7001875	89446812	T,T	A,A	0.940358,0.939484	0.00460418,-0.0216336	0.00834865,0.0179277	0.2356,0.642941	0.000255367	0.000505025
3	rs1879199	89202184	G,G	A,A	0.867793,0.462302	0.00833419,0.0142566	0.0058372,0.00857375	0.814296,1.01615	0.000255092	0.000505789
3	rs117344347	89464275	T,T	G,G	0.940358,0.939484	0.00424604,-0.0223524	0.00834865,0.0179277	0.21393,0.672709	0.000255081	0.000504516
3	rs7829812	89722274	G,G	A,A	0.82505,0.872024	0.0241176,0.0338435	0.00520406,0.012796	5.44609,2.08763	0.000255063	0.000791512
3	rs59641120	89629144	G,G	T,T	0.824056,0.862103	0.0268283,0.0312576	0.00519247,0.0123978	6.62309,1.93199	0.000255059	0.00297851
3	rs113505096	88886840	T,NA	A,NA	0.71173,NA	-0.00445674,NA	0.00436498,NA	0.512516,NA	0.000255045	0.000510993
3	rs78704524	89436384	C,C	T,T	0.940358,0.939484	0.00429472,-0.0222523	0.00834865,0.0179277	0.216842,0.66853	0.000255031	0.00050441
3	rs73275324	89461761	A,A	G,G	0.940358,0.939484	0.00439211,-0.0220352	0.00834865,0.0179277	0.222698,0.659501	0.000254691	0.000503722
3	rs6981717	89188454	C,C	T,T	0.670974,0.948413	0.0188014,0.00722733	0.00420796,0.0193256	5.10275,0.149708	0.00025463	0.000515697
3	rs2616487	89084284	T,T	C,C	0.341948,0.03869	0.00349624,-0.0232167	0.00416802,0.0221652	0.396243,0.530328	0.000254575	0.000509449
3	rs73692252	89407811	A,A	G,G	0.940358,0.941468	0.00525974,-0.0201906	0.00834865,0.0182098	0.276801,0.572635	0.000254501	0.00050326
3	rs147161042	89195396	C,NA	T,NA	0.982107,NA	-0.0157546,NA	0.014915,NA	0.536354,NA	0.000254441	0.000507287
3	rs115446367	89103322	A,NA	T,NA	0.917495,NA	-0.00652823,NA	0.00718617,NA	0.439323,NA	0.00025409	0.000505648
3	rs73694056	89447140	T,T	C,C	0.940358,0.939484	0.00460418,-0.021542	0.00834865,0.0179277	0.2356,0.639188	0.000253848	0.000502025
3	rs73694057	89447163	A,A	G,G	0.940358,0.939484	0.00460418,-0.021542	0.00834865,0.0179277	0.2356,0.639188	0.000253848	0.000502025
3	rs73291177	89447266	C,C	T,T	0.940358,0.939484	0.00460418,-0.021542	0.00834865,0.0179277	0.2356,0.639188	0.000253848	0.000502025
3	rs73279236	89406651	A,A	G,G	0.940358,0.941468	0.00525974,-0.0201465	0.00834865,0.0182098	0.276801,0.570938	0.000253829	0.000501933
3	rs10086327	89406955	A,A	G,G	0.940358,0.941468	0.00525974,-0.0201465	0.00834865,0.0182098	0.276801,0.570938	0.000253829	0.000501933
3	rs57926946	89521547	A,A	G,G	0.902585,0.931548	0.00123112,-0.0265569	0.00666778,0.016928	0.0687896,0.932959	0.000253564	0.000502466
3	rs34919099	89722463	G,G	T,T	0.82505,0.872024	0.0241176,0.0337871	0.00520406,0.012796	5.44609,2.08198	0.000253413	0.000785422
3	rs79363493	89175378	A,NA	T,NA	0.934394,NA	-0.00940501,NA	0.00798549,NA	0.6218,NA	0.000253295	0.000504447
3	rs7842479	89453055	C,C	T,T	0.940358,0.939484	0.00458695,-0.021542	0.00834865,0.0179277	0.234544,0.639188	0.000253243	0.000500832
3	rs7814799	89449340	C,C	T,T	0.940358,0.939484	0.00458695,-0.021542	0.00834865,0.0179277	0.234544,0.639188	0.000253243	0.000500832
3	rs60894020	89450964	T,T	C,C	0.940358,0.939484	0.00458695,-0.021542	0.00834865,0.0179277	0.234544,0.639188	0.000253243	0.000500832
3	rs6988021	89450084	C,C	T,T	0.940358,0.939484	0.00458695,-0.021542	0.00834865,0.0179277	0.234544,0.639188	0.000253243	0.000500832
3	rs7828596	89449818	T,T	C,C	0.940358,0.939484	0.00458695,-0.021542	0.00834865,0.0179277	0.234544,0.639188	0.000253243	0.000500832
3	rs73291190	89450576	G,G	A,A	0.940358,0.939484	0.00458695,-0.021542	0.00834865,0.0179277	0.234544,0.639188	0.000253243	0.000500832
3	rs73291191	89450629	C,C	T,T	0.940358,0.939484	0.00458695,-0.021542	0.00834865,0.0179277	0.234544,0.639188	0.000253243	0.000500832
3	rs7814792	89449328	C,C	T,T	0.940358,0.939484	0.00458695,-0.021542	0.00834865,0.0179277	0.234544,0.639188	0.000253243	0.000500832
3	rs73291192	89450832	T,T	C,C	0.940358,0.939484	0.00458695,-0.021542	0.00834865,0.0179277	0.234544,0.639188	0.000253243	0.000500832
3	rs73291179	89447372	A,A	G,G	0.940358,0.939484	0.00460418,-0.021494	0.00834865,0.0179277	0.2356,0.637226	0.000253058	0.000500465
3	rs73275325	89461776	A,A	T,T	0.940358,0.939484	0.00434342,-0.0220352	0.00834865,0.0179277	0.219764,0.659501	0.000253018	0.000500426
3	rs13265056	89602539	A,A	G,G	0.833996,0.924603	0.0298559,0.0368545	0.00531372,0.0161901	7.71567,1.6416	0.000252576	0.0170736
3	rs73275307	89458895	T,T	A,A	0.940358,0.939484	0.00458695,-0.021494	0.00834865,0.0179277	0.234544,0.637226	0.000252455	0.000499276
3	rs58652034	89455867	C,C	A,A	0.940358,0.939484	0.00458695,-0.021494	0.00834865,0.0179277	0.234544,0.637226	0.000252455	0.000499276
3	rs16882925	89455407	A,A	G,G	0.940358,0.939484	0.00458695,-0.021494	0.00834865,0.0179277	0.234544,0.637226	0.000252455	0.000499276
3	rs73292876	89456686	G,G	A,A	0.940358,0.939484	0.00458695,-0.021494	0.00834865,0.0179277	0.234544,0.637226	0.000252455	0.000499276
3	rs16882980	89458652	C,C	T,T	0.940358,0.939484	0.00458695,-0.021494	0.00834865,0.0179277	0.234544,0.637226	0.000252455	0.000499276
3	rs16882960	89457884	A,A	C,C	0.940358,0.939484	0.00458695,-0.021494	0.00834865,0.0179277	0.234544,0.637226	0.000252455	0.000499276
3	rs16882948	89456851	G,G	A,A	0.940358,0.939484	0.00458695,-0.021494	0.00834865,0.0179277	0.234544,0.637226	0.000252455	0.000499276
3	rs2129782	89459234	C,C	T,T	0.940358,0.939484	0.00458695,-0.021494	0.00834865,0.0179277	0.234544,0.637226	0.000252455	0.000499276
3	rs73694079	89456953	T,T	G,G	0.940358,0.939484	0.00458695,-0.021494	0.00834865,0.0179277	0.234544,0.637226	0.000252455	0.000499276
3	rs77333251	89461069	G,G	A,A	0.940358,0.939484	0.00439211,-0.0218961	0.00834865,0.0179277	0.222698,0.653744	0.000252357	0.000499112
3	rs17719138	89041513	C,NA	T,NA	0.919483,NA	0.00026921,NA	0.00726648,NA	0.0130284,NA	0.000252342	0.00050413
3	rs10099839	89205409	C,C	T,T	0.812127,0.96627	0.0222061,-0.0326175	0.00506169,0.023678	4.93976,0.773804	0.000252277	0.000515719
3	rs73692187	88876731	G,NA	A,NA	0.699801,NA	-0.00436078,NA	0.00431368,NA	0.505769,NA	0.000251907	0.000504742
3	rs13282257	88904448	G,G	T,T	0.90159,0.884921	-0.00943728,-0.00168151	0.00663768,0.0133953	0.80941,0.0457073	0.000251754	0.000502803
3	rs35209645	89604550	G,G	A,A	0.833996,0.924603	0.0299752,0.0362869	0.00531372,0.0161901	7.77221,1.60195	0.000251748	0.0179673
3	rs60350282	89460917	G,G	A,A	0.940358,0.939484	0.00439211,-0.0218526	0.00834865,0.0179277	0.222698,0.651949	0.000251634	0.000497685
3	rs59745808	89452576	C,C	T,T	0.941352,0.939484	0.00457411,-0.021542	0.00841466,0.0179277	0.231566,0.639188	0.000251621	0.00049762
3	rs16882914	89454231	C,C	T,T	0.940358,0.939484	0.00453823,-0.021542	0.00834865,0.0179277	0.231566,0.639188	0.000251546	0.000497488
3	rs73292857	89452516	G,G	A,A	0.940358,0.939484	0.00453823,-0.021542	0.00834865,0.0179277	0.231566,0.639188	0.000251546	0.000497488
3	rs7008219	89451970	C,C	T,T	0.940358,0.939484	0.00453823,-0.021542	0.00834865,0.0179277	0.231566,0.639188	0.000251546	0.000497488
3	rs7820191	89453170	T,T	G,G	0.940358,0.939484	0.00453823,-0.021542	0.00834865,0.0179277	0.231566,0.639188	0.000251546	0.000497488
3	rs60469280	89452250	C,C	A,A	0.940358,0.939484	0.00453823,-0.021542	0.00834865,0.0179277	0.231566,0.639188	0.000251546	0.000497488
3	rs7838772	89453028	C,C	A,A	0.940358,0.939484	0.00453823,-0.021542	0.00834865,0.0179277	0.231566,0.639188	0.000251546	0.000497488
3	rs73694066	89453493	A,A	C,C	0.940358,0.939484	0.00453823,-0.021542	0.00834865,0.0179277	0.231566,0.639188	0.000251546	0.000497488
3	rs7819898	89452923	T,T	G,G	0.940358,0.939484	0.00453823,-0.021542	0.00834865,0.0179277	0.231566,0.639188	0.000251546	0.000497488
3	rs2171481	89459614	A,A	G,G	0.940358,0.939484	0.00453823,-0.021542	0.00834865,0.0179277	0.231566,0.639188	0.000251546	0.000497488
3	rs16882905	89453959	A,A	G,G	0.940358,0.939484	0.00453823,-0.021542	0.00834865,0.0179277	0.231566,0.639188	0.000251546	0.000497488
3	rs59495340	89452311	G,G	A,A	0.940358,0.939484	0.00453823,-0.021542	0.00834865,0.0179277	0.231566,0.639188	0.000251546	0.000497488
3	rs59107062	89405172	G,G	C,C	0.940358,0.941468	0.00521096,-0.0200979	0.00834865,0.0182098	0.273666,0.569074	0.00025128	0.000496906
3	rs10099233	89403561	A,A	G,G	0.940358,0.941468	0.00521096,-0.0200979	0.00834865,0.0182098	0.273666,0.569074	0.00025128	0.000496906
3	rs77440861	88902163	A,NA	G,NA	0.704771,NA	-0.00410606,NA	0.00433447,NA	0.464093,NA	0.000251037	0.000502982
3	rs16882951	89457398	G,G	A,A	0.940358,0.939484	0.00453823,-0.021494	0.00834865,0.0179277	0.231566,0.637226	0.000250763	0.000495942
3	rs73292871	89455095	C,C	T,T	0.940358,0.939484	0.00453823,-0.021494	0.00834865,0.0179277	0.231566,0.637226	0.000250763	0.000495942
3	rs16882955	89457685	G,G	C,C	0.940358,0.939484	0.00453823,-0.021494	0.00834865,0.0179277	0.231566,0.637226	0.000250763	0.000495942
3	rs73694076	89454910	A,A	T,T	0.940358,0.939484	0.00453823,-0.021494	0.00834865,0.0179277	0.231566,0.637226	0.000250763	0.000495942
3	rs61683331	89455046	A,A	G,G	0.940358,0.939484	0.00453823,-0.021494	0.00834865,0.0179277	0.231566,0.637226	0.000250763	0.000495942
3	rs57807215	89455068	A,A	G,G	0.940358,0.939484	0.00453823,-0.021494	0.00834865,0.0179277	0.231566,0.637226	0.000250763	0.000495942
3	rs61498756	89455192	T,T	G,G	0.940358,0.939484	0.00453823,-0.021494	0.00834865,0.0179277	0.231566,0.637226	0.000250763	0.000495942
3	rs16882949	89457287	C,C	A,A	0.940358,0.939484	0.00453823,-0.021494	0.00834865,0.0179277	0.231566,0.637226	0.000250763	0.000495942
3	rs16882953	89457480	A,A	G,G	0.940358,0.939484	0.00453823,-0.021494	0.00834865,0.0179277	0.231566,0.637226	0.000250763	0.000495942
3	rs58079230	89455926	A,A	C,C	0.940358,0.939484	0.00453823,-0.021494	0.00834865,0.0179277	0.231566,0.637226	0.000250763	0.000495942
3	rs16882945	89456145	G,G	T,T	0.940358,0.939484	0.00453823,-0.021494	0.00834865,0.0179277	0.231566,0.637226	0.000250763	0.000495942
3	rs16882947	89456247	T,T	A,A	0.940358,0.939484	0.00453823,-0.021494	0.00834865,0.0179277	0.231566,0.637226	0.000250763	0.000495942
3	rs73292867	89454305	T,T	A,A	0.940358,0.939484	0.00453823,-0.021494	0.00834865,0.0179277	0.231566,0.637226	0.000250763	0.000495942
3	rs16877921	89103402	T,NA	C,NA	0.917495,NA	-0.0063945,NA	0.00718617,NA	0.427646,NA	0.000250761	0.000499025
3	rs16882035	89404717	T,T	A,A	0.940358,0.941468	0.00521096,-0.0200538	0.00834865,0.0182098	0.273666,0.567382	0.00025062	0.000495601
3	rs73279231	89404664	T,T	C,C	0.940358,0.941468	0.00521096,-0.0200538	0.00834865,0.0182098	0.273666,0.567382	0.00025062	0.000495601
3	rs80023829	89647688	A,NA	T,NA	0.981113,NA	0.0308925,NA	0.0145245,NA	1.4759,NA	0.000250187	0.000497579
3	rs61667532	89454997	C,C	A,A	0.940358,0.939484	0.00453823,-0.0214504	0.00834865,0.0179277	0.231566,0.635444	0.000250055	0.000494543
3	rs60936046	89453182	G,G	A,A	0.940358,0.939484	0.00460418,-0.0213044	0.00834865,0.0179277	0.2356,0.629497	0.000249978	0.00049438
3	rs7845586	89449435	G,G	A,A	0.940358,0.939484	0.00446372,-0.0215856	0.00834865,0.0179277	0.227031,0.640974	0.000249696	0.000493844
3	rs73275347	89465086	G,G	A,A	0.940358,0.939484	0.00400754,-0.0225009	0.00834865,0.0179277	0.199825,0.678929	0.000249667	0.00049386
3	rs3105403	89481029	T,T	G,G	0.686879,0.847222	0.0216874,0.0250289	0.00426327,0.0118816	6.43924,1.45398	0.000249411	0.00130565
3	rs1580509	89464569	C,C	T,T	0.940358,0.939484	0.00400754,-0.0224573	0.00834865,0.0179277	0.199825,0.677102	0.000248933	0.000492409
3	rs7463933	89464868	C,C	T,T	0.940358,0.939484	0.00400754,-0.0224573	0.00834865,0.0179277	0.199825,0.677102	0.000248933	0.000492409
3	rs1844056	89460105	G,G	A,A	0.940358,0.939484	0.00444081,-0.0215856	0.00834865,0.0179277	0.225642,0.640974	0.000248916	0.000492308
3	rs1844057	89460030	G,G	A,A	0.940358,0.939484	0.00444081,-0.0215856	0.00834865,0.0179277	0.225642,0.640974	0.000248916	0.000492308
3	rs57040657	89414990	C,C	T,T	0.940358,0.941468	0.00499189,-0.0204685	0.00834865,0.0182098	0.259725,0.583366	0.000248888	0.000492213
3	rs61109805	89435101	G,G	C,C	0.940358,0.939484	0.00419735,-0.0220703	0.00834865,0.0179277	0.21103,0.660958	0.000248695	0.00049191
3	rs7821734	89205162	A,A	G,G	0.812127,0.96627	0.022163,-0.0325015	0.00506169,0.023678	4.92279,0.769903	0.000248623	0.000507881
3	rs10104706	89406894	C,C	T,T	0.940358,0.941468	0.0051134,-0.0201465	0.00834865,0.0182098	0.26743,0.570938	0.000248437	0.000491306
3	rs34554968	89645407	T,T	C,C	0.82505,0.863095	0.0267042,0.0307741	0.00520406,0.0124355	6.54125,1.875	0.000248407	0.00234091
3	rs35259465	89355317	C,NA	T,NA	0.875746,NA	0.0263432,NA	0.0059937,NA	4.95585,NA	0.000248337	0.000515915
3	rs71526952	89594180	T,T	G,G	0.83499,0.924603	0.0300475,0.0354907	0.00532652,0.0161901	7.77221,1.54714	0.000248252	0.0156511
3	rs73279224	89404266	A,A	G,G	0.940358,0.941468	0.00516218,-0.0200097	0.00834865,0.0182098	0.270542,0.565691	0.000248179	0.000490789
3	rs10103336	89403893	G,G	C,C	0.940358,0.941468	0.00516218,-0.0200097	0.00834865,0.0182098	0.270542,0.565691	0.000248179	0.000490789
3	rs61226117	89464046	G,G	A,A	0.940358,0.939484	0.00400754,-0.0224094	0.00834865,0.0179277	0.199825,0.675095	0.00024813	0.000490822
3	rs117250258	88797583	T,NA	C,NA	0.976143,NA	-0.0149775,NA	0.0129561,NA	0.606115,NA	0.000247611	0.000493786
3	rs10099461	89403715	T,T	G,G	0.940358,0.941468	0.00516218,-0.0199611	0.00834865,0.0182098	0.270542,0.563834	0.000247465	0.000489377
3	rs75247012	89465349	A,A	G,G	0.940358,0.939484	0.0041,-0.0221699	0.00834865,0.0179277	0.205263,0.665097	0.000247149	0.000488869
3	rs16883010	89460453	C,C	T,T	0.940358,0.939484	0.00434342,-0.0216773	0.00834865,0.0179277	0.219764,0.644731	0.000247122	0.000488778
3	rs80061971	88933558	G,NA	A,NA	0.980119,NA	0.00555745,NA	0.0141639,NA	0.158148,NA	0.00024707	0.000491713
3	rs76163988	89300963	G,NA	A,NA	0.968191,NA	0.018386,NA	0.0112664,NA	0.988463,NA	0.000246913	0.00049126
3	rs62524609	88844629	T,NA	A,NA	0.932406,NA	-0.00659598,NA	0.00787557,NA	0.395452,NA	0.000246831	0.000490576
3	rs73279219	89403161	A,A	C,C	0.940358,0.941468	0.00516218,-0.019917	0.00834865,0.0182098	0.270542,0.562148	0.000246818	0.0004881
3	rs16883006	89460425	G,G	A,A	0.940358,0.939484	0.00436687,-0.0215856	0.00834865,0.0179277	0.221176,0.640974	0.000246429	0.000487407
3	rs62524654	88968431	C,NA	T,NA	0.993042,NA	0.00966133,NA	0.0237851,NA	0.164562,NA	0.000246174	0.000489916
3	rs35534012	89714760	C,C	T,T	0.827038,0.875	0.0243177,0.0340451	0.00522759,0.0129254	5.48274,2.07369	0.00024613	0.000800524
3	rs34272390	89584031	G,G	A,A	0.836978,0.922619	0.0302382,0.0344573	0.00535253,0.0159983	7.79295,1.50507	0.000246084	0.0156669
3	rs112279857	89463938	C,C	T,T	0.940358,0.939484	0.00395888,-0.0223659	0.00834865,0.0179277	0.196979,0.673272	0.000245844	0.000486313
3	rs28991889	89085386	A,NA	G,NA	0.978131,NA	0.0188894,NA	0.0135185,NA	0.789619,NA	0.000245788	0.00048925
3	rs73275371	89467552	C,C	T,T	0.940358,0.939484	0.00400754,-0.0222612	0.00834865,0.0179277	0.199825,0.668899	0.000245669	0.000485961
3	rs57373104	89520897	G,G	A,A	0.902585,0.931548	0.000994119,-0.0264621	0.00666778,0.016928	0.0547873,0.928111	0.000245555	0.000486656
3	rs71526955	89604999	T,T	C,C	0.83499,0.924603	0.0300037,0.0360033	0.00532652,0.0161901	7.7515,1.58232	0.000245389	0.0165425
3	rs1604921	89462984	C,C	T,T	0.940358,0.939484	0.00395888,-0.022318	0.00834865,0.0179277	0.196979,0.671269	0.000245053	0.00048475
3	rs7840103	89462721	T,T	C,C	0.940358,0.939484	0.00395888,-0.0222744	0.00834865,0.0179277	0.196979,0.669451	0.000244338	0.000483337
3	rs28986481	89313051	A,NA	G,NA	0.99006,NA	0.00575803,NA	0.01993,NA	0.112018,NA	0.000244226	0.000486411
3	rs2664372	89061424	G,G	C,C	0.593439,0.31746	9.25428e-05,-0.0184683	0.00402521,0.00918321	0.00803996,1.35344	0.000243586	0.000488003
3	rs16883794	89512992	C,C	T,T	0.902585,0.930556	0.000858059,-0.0264418	0.00666778,0.0168156	0.0469147,0.936122	0.000243526	0.000482689
3	rs73275353	89465274	T,T	C,C	0.940358,0.939484	0.00400754,-0.0221265	0.00834865,0.0179277	0.199825,0.66329	0.000243468	0.000481612
3	rs73275350	89465223	G,G	A,A	0.940358,0.939484	0.00400754,-0.0221265	0.00834865,0.0179277	0.199825,0.66329	0.000243468	0.000481612
3	rs1551893	89102366	A,NA	T,NA	0.915507,NA	-0.00632983,NA	0.00710883,NA	0.42801,NA	0.000243145	0.000483958
3	rs76544198	89109388	G,NA	A,NA	0.913519,NA	-0.00647197,NA	0.00703429,NA	0.446674,NA	0.000242615	0.000482868
3	rs78174400	89095623	C,C	A,A	0.861829,0.998016	-0.000776267,0.140217	0.00572955,0.0960615	0.0495239,0.840484	0.000242555	0.000483232
3	rs12155993	88783748	C,C	T,T	0.67992,0.889881	-0.00792415,0.000412599	0.0042382,0.0136555	1.21094,0.0105966	0.000242522	0.000488351
3	rs73291175	89446930	C,C	T,T	0.939364,0.939484	0.0045687,-0.0215856	0.00828432,0.0179277	0.2356,0.640974	0.000242388	0.000479435
3	rs16879913	89226029	G,G	A,A	0.808151,0.985119	0.0245593,-0.0266951	0.00502127,0.0353055	5.99873,0.347194	0.000241974	0.000557236
3	rs117077233	89318889	T,NA	C,NA	0.968191,NA	0.0180355,NA	0.0112664,NA	0.96092,NA	0.000241873	0.00048124
3	rs6996075	88905219	C,NA	G,NA	0.703777,NA	-0.00388048,NA	0.00433025,NA	0.431586,NA	0.000241751	0.000484143
3	rs141986971	88954107	T,NA	C,NA	0.99006,NA	-0.00838776,NA	0.01993,NA	0.171432,NA	0.000241288	0.000480544
3	rs2664344	89080494	G,G	C,C	0.545726,0.301587	0.00135576,-0.0182325	0.00397094,0.0093141	0.135023,1.29855	0.000241288	0.000483854
3	rs74830570	89107696	A,NA	C,NA	0.915507,NA	-0.00614941,NA	0.00710883,NA	0.412269,NA	0.000241021	0.000479614
3	rs6986246	89643799	C,C	T,T	0.819085,0.853175	0.0271338,0.0282844	0.00513615,0.0120777	6.8957,1.71699	0.000240798	0.00354691
```
