## Supplementary material for "Characterization of shared and ancestry-specific signals driving complex traits using multi-ancestry fine-mapping": susiex_nc3.cs80.snp

```
BP	SNP	PIP(CS1)	LogBF(CS1,Pop1)	LogBF(CS1,Pop2)	PIP(CS2)	LogBF(CS2,Pop1)	LogBF(CS2,Pop2)	PIP(CS3)	LogBF(CS3,Pop1)	LogBF(CS3,Pop2)
88783748	rs12155993	2.42593e-09	-0.61781	-1.17515	0.000245887	-0.365312	-1.16974	0.000242522	-0.388695	-1.16977
88783934	rs1507891	1.77585e-09	-1.05529	-1.0496	0.000129622	-1.08104	-1.09426	0.000129331	-1.09177	-1.09541
88784179	rs1507892	2.60642e-09	-0.546045	-1.17515	0.000286095	-0.213858	-1.16974	0.000281653	-0.239109	-1.16977
88784195	rs16872607	9.10301e-10	-1.72882	-1.04433	7.78604e-05	-1.62314	-1.06186	7.82585e-05	-1.62618	-1.06336
88784339	rs1507893	2.3487e-09	-0.650161	-1.17515	0.000243253	-0.376081	-1.16974	0.000239936	-0.399415	-1.16977
88784385	rs72673128	1.69226e-09	-1.11331	-1.0398	0.000121809	-1.15152	-1.08595	0.00012158	-1.16183	-1.08716
88784677	rs12156068	3.27218e-09	-0.319547	-1.17417	0.000325998	-0.0884484	-1.16458	0.000321506	-0.111912	-1.16463
88785042	rs7838844	2.62001e-09	-1.75125	0.0352564	0.000234704	-1.72652	0.144923	0.000235398	-1.72785	0.139569
88785050	rs78423862	9.103e-10	-1.59845	-1.17471	6.33412e-05	-1.72835	-1.16304	6.3927e-05	-1.72873	-1.16309
88785118	rs17715703	9.23547e-10	-1.58385	-1.17486	6.37463e-05	-1.72059	-1.16442	6.43355e-05	-1.721	-1.16445
88785378	rs12547616	9.07005e-10	-1.60192	-1.17486	6.31395e-05	-1.73016	-1.16442	6.37254e-05	-1.73053	-1.16445
88785402	rs12544645	9.26653e-10	-1.5802	-1.17515	6.36896e-05	-1.71861	-1.16729	6.4278e-05	-1.71903	-1.16731
88785870	rs75874945	9.07168e-10	-1.60192	-1.17468	6.32056e-05	-1.73016	-1.16337	6.37924e-05	-1.73053	-1.1634
88785881	rs17643051	1.52122e-08	0.0429219	-1.73403e-10	0.000630057	-0.594111	-1.73403e-10	0.00062863	-0.606013	-1.73403e-10
88786357	rs11784083	9.73931e-10	-1.6713	-1.03429	8.19889e-05	-1.58124	-1.0521	8.24436e-05	-1.5838	-1.05365
88786777	rs1507894	8.70877e-10	-1.77641	-1.04102	6.71396e-05	-1.74224	-1.0909	6.76509e-05	-1.74308	-1.09211
88786875	rs1507895	9.00654e-10	-1.60877	-1.17504	6.28376e-05	-1.73366	-1.1657	6.34217e-05	-1.73402	-1.16573
88787236	rs78602266	9.19984e-10	-1.58746	-1.17511	6.34893e-05	-1.72254	-1.16651	6.40767e-05	-1.72294	-1.16654
88788057	rs10955404	8.61191e-10	-1.77134	-1.05728	6.52831e-05	-1.75816	-1.10303	6.58016e-05	-1.75877	-1.10415
88789155	rs763340	9.29492e-10	-1.68845	-1.06384	7.63665e-05	-1.64026	-1.06411	7.68244e-05	-1.64202	-1.06601
88789245	rs76031457	1.09261e-08	-1.32701e-10	-0.288025	0.000932016	-1.32701e-10	-0.202572	0.000940972	-1.32701e-10	-0.202642
88789263	rs2337209	8.60892e-10	-1.76904	-1.05992	6.49126e-05	-1.76179	-1.10509	6.54332e-05	-1.76234	-1.10619
88789308	rs763339	8.56052e-10	-1.76651	-1.06809	6.43901e-05	-1.76292	-1.11204	6.49125e-05	-1.76343	-1.11309
88789321	rs12547324	9.10045e-10	-1.59845	-1.17499	6.3199e-05	-1.72835	-1.16528	6.3785e-05	-1.72873	-1.16531
88789428	rs12550411	9.03691e-10	-1.60536	-1.17508	6.29211e-05	-1.73193	-1.16611	6.35055e-05	-1.73229	-1.16614
88789456	rs72673131	8.86731e-10	-1.73632	-1.06307	7.2802e-05	-1.67417	-1.07801	7.32711e-05	-1.67601	-1.07938
88789469	rs12550416	8.70478e-10	-1.75797	-1.05992	6.42893e-05	-1.77144	-1.10509	6.4819e-05	-1.77177	-1.10619
88789512	rs12542259	8.61933e-10	-1.75984	-1.06791	6.39614e-05	-1.77035	-1.11129	6.44896e-05	-1.77071	-1.11234
88790261	rs59183358	9.06754e-10	-1.60192	-1.17514	6.29556e-05	-1.73016	-1.16734	6.35394e-05	-1.73053	-1.16737
88790268	rs72673132	9.58898e-10	-1.6713	-1.04984	8.07703e-05	-1.58124	-1.06707	8.12248e-05	-1.5838	-1.06854
88790626	rs7013934	9.17419e-10	-1.73926	-1.02611	7.50141e-05	-1.75315	-0.969093	7.56379e-05	-1.75457	-0.969029
88790811	rs2097943	8.93467e-10	-1.7265	-1.06532	7.3338e-05	-1.66439	-1.08045	7.38021e-05	-1.66636	-1.08181
88790903	rs2079473	9.09912e-10	-1.59845	-1.17514	6.30966e-05	-1.72835	-1.16691	6.36818e-05	-1.72873	-1.16693
88790922	rs2079472	9.09912e-10	-1.59845	-1.17514	6.30966e-05	-1.72835	-1.16691	6.36818e-05	-1.72873	-1.16693
88791415	rs75190878	9.19961e-10	-1.58746	-1.17514	6.33709e-05	-1.72254	-1.16838	6.39574e-05	-1.72294	-1.1684
88791454	rs12675252	9.50219e-10	-1.67929	-1.05095	7.98478e-05	-1.59216	-1.06764	8.03045e-05	-1.59464	-1.06909
88791462	rs141495291	1.54582e-08	0.058966	-1.73403e-10	0.000611731	-0.623628	-1.73403e-10	0.000617873	-0.623272	-1.73403e-10
88791565	rs12541418	9.06776e-10	-1.60192	-1.17511	6.30074e-05	-1.73016	-1.16651	6.35922e-05	-1.73053	-1.16654
88791584	rs35915698	9.0269e-10	-1.77084	-1.01071	7.444e-05	-1.77517	-0.954756	7.51365e-05	-1.77555	-0.954698
88792344	rs12678345	9.16402e-10	-1.697	-1.06947	7.50167e-05	-1.65095	-1.07127	7.54768e-05	-1.65263	-1.0731
88792444	rs76527186	9.03889e-10	-1.60536	-1.17486	6.30278e-05	-1.73193	-1.16442	6.36131e-05	-1.73229	-1.16445
88792545	rs12682393	9.12602e-10	-1.71409	-1.05654	7.57044e-05	-1.64025	-1.07284	7.61673e-05	-1.64238	-1.07425
88792833	rs77146938	9.09912e-10	-1.59845	-1.17514	6.30966e-05	-1.72835	-1.16691	6.36818e-05	-1.72873	-1.16693
88793178	rs12548928	8.60735e-10	-1.76904	-1.0601	6.48617e-05	-1.76179	-1.10587	6.53822e-05	-1.76234	-1.10697
88793311	rs117375328	7.53073e-09	-1.32701e-10	-0.660183	0.000644545	-1.32701e-10	-0.571376	0.000651332	-1.32701e-10	-0.570537
88793383	rs12548966	8.60735e-10	-1.76904	-1.0601	6.48617e-05	-1.76179	-1.10587	6.53822e-05	-1.76234	-1.10697
88793481	rs12549511	8.68575e-10	-1.76798	-1.0521	6.53129e-05	-1.7611	-1.09964	6.5833e-05	-1.76165	-1.10078
88793709	rs72673133	2.47323e-09	-1.77365	-1.73403e-10	0.000202018	-1.73157	-1.73403e-10	0.000203934	-1.73176	-1.73403e-10
88794360	rs78970620	9.26751e-10	-1.5802	-1.17504	6.3556e-05	-1.71861	-1.16939	6.41434e-05	-1.71903	-1.16941
88794680	rs4255183	9.30168e-10	-1.57652	-1.17504	6.3684e-05	-1.7166	-1.16939	6.42721e-05	-1.71702	-1.16941
88794782	rs4260933	8.67793e-10	-1.76748	-1.0535	6.49321e-05	-1.76546	-1.10112	6.54543e-05	-1.76595	-1.10226
88794916	rs11786772	9.11395e-10	-1.71176	-1.06019	7.52934e-05	-1.64284	-1.07569	7.57536e-05	-1.64498	-1.07709
88794977	rs139813497	4.79183e-09	-1.32701e-10	-1.11226	0.00037768	-1.32701e-10	-1.10587	0.00038132	-1.32701e-10	-1.10592
88795037	rs12547739	1.61733e-09	-1.02518	-1.17321	8.38597e-05	-1.43832	-1.17246	8.4604e-05	-1.43904	-1.17253
88795281	rs13248173	9.34487e-10	-1.76317	-0.983759	7.6913e-05	-1.77096	-0.926288	7.76103e-05	-1.77166	-0.926194
88795297	rs141114110	1.10055e-08	-1.32701e-10	-0.280779	0.000787091	-1.32701e-10	-0.371577	0.000794198	-1.32701e-10	-0.372223
88795406	rs34592216	9.23154e-10	-1.69354	-1.06559	7.51854e-05	-1.65175	-1.06822	7.56426e-05	-1.65346	-1.07008
88795688	rs76103269	9.65631e-10	-1.5495	-1.16465	6.46797e-05	-1.70068	-1.16979	6.54186e-05	-1.69898	-1.16977
88796282	rs16872861	9.80019e-10	-1.64546	-1.0539	8.33427e-05	-1.54658	-1.07038	8.37967e-05	-1.54936	-1.07181
88797236	rs55767621	9.48666e-10	-1.67533	-1.05654	7.98659e-05	-1.58674	-1.07284	8.03226e-05	-1.58926	-1.07425
88797295	rs142507988	4.59174e-09	-1.32701e-10	-1.15492	0.000364548	-1.32701e-10	-1.14126	0.00036816	-1.32701e-10	-1.14104
88797516	rs56353979	8.66783e-10	-1.77552	-1.04662	6.65062e-05	-1.7473	-1.09533	6.70192e-05	-1.74807	-1.09651
88797539	rs57535655	4.58868e-09	-1.32701e-10	-1.15558	0.000359588	-1.32701e-10	-1.15496	0.000363289	-1.32701e-10	-1.15436
88797583	rs117250258	3.85969e-09	-1.32859	-1.73403e-10	0.000246232	-1.53365	-1.73403e-10	0.000247611	-1.5377	-1.73403e-10
88797935	rs59509258	9.20147e-10	-1.58746	-1.17494	6.32671e-05	-1.72254	-1.17002	6.38528e-05	-1.72294	-1.17004
88798123	rs7009187	9.34132e-10	-1.57281	-1.17451	6.3684e-05	-1.71455	-1.17143	6.42719e-05	-1.71498	-1.17145
88798644	rs7009995	9.37139e-10	-1.56906	-1.17504	6.41499e-05	-1.71247	-1.16623	6.47365e-05	-1.71291	-1.16632
88799159	rs17715934	9.13354e-10	-1.59494	-1.17487	6.29973e-05	-1.72651	-1.17032	6.35815e-05	-1.7269	-1.17034
88799185	rs4960945	8.90535e-10	-1.71713	-1.07797	7.3907e-05	-1.64475	-1.09236	7.4372e-05	-1.64685	-1.09363
88799819	rs7813504	3.05993e-09	-1.71909	0.158304	0.000268695	-1.69096	0.244615	0.000271858	-1.69236	0.248083
88799848	rs10102593	3.18001e-09	-1.68673	0.164444	0.000282682	-1.64655	0.25095	0.000285928	-1.64824	0.254425
88800344	rs17643403	3.2661e-08	0.807005	-1.73403e-10	0.00477803	1.43186	-1.73403e-10	0.00476201	1.41887	-1.73403e-10
88801153	rs2240458	9.41414e-10	-1.56528	-1.17427	6.39196e-05	-1.71036	-1.17194	6.45088e-05	-1.7108	-1.17195
88801525	rs146009166	8.25397e-09	-1.32701e-10	-0.568481	0.000714159	-1.32701e-10	-0.468816	0.000720558	-1.32701e-10	-0.46953
88801702	rs62524603	5.14167e-09	-1.0418	-1.73403e-10	0.000425358	-0.986991	-1.73403e-10	0.000427698	-0.991139	-1.73403e-10
88801868	rs16873107	9.43444e-10	-1.70527	-1.03213	7.84211e-05	-1.62818	-1.04965	7.88794e-05	-1.63041	-1.05123
88801940	rs117587229	4.98007e-09	-1.07373	-1.73403e-10	0.000323582	-1.26047	-1.73403e-10	0.000325768	-1.26337	-1.73403e-10
88802127	rs6469021	1.4805e-08	-0.324238	0.340025	0.00262672	0.339112	0.494458	0.0025849	0.319335	0.488553
88802400	rs6469022	1.61125e-08	-0.26719	0.367609	0.00288886	0.40785	0.520845	0.00284181	0.387753	0.514888
88802557	rs150735201	3.8261e-09	-1.33733	-1.73403e-10	0.000499941	-0.825431	-1.73403e-10	0.000500196	-0.834556	-1.73403e-10
88802871	rs13256181	1.61051e-09	-1.03073	-1.1719	8.345e-05	-1.44204	-1.17364	8.41926e-05	-1.44275	-1.1737
88803116	rs7840637	8.91481e-10	-1.77634	-1.01771	6.82089e-05	-1.74548	-1.07187	6.87203e-05	-1.74629	-1.07322
88803138	rs76586529	9.26914e-10	-1.5802	-1.17487	6.34968e-05	-1.71861	-1.17032	6.40837e-05	-1.71903	-1.17034
88803151	rs75500131	2.49222e-09	-1.766	-1.73403e-10	0.000198472	-1.74927	-1.73403e-10	0.000200106	-1.75071	-1.73403e-10
88803219	rs11775797	9.41908e-10	-1.69837	-1.04066	7.80367e-05	-1.62511	-1.05763	7.84916e-05	-1.6274	-1.05916
88803424	rs10504854	8.82317e-10	-1.76883	-1.03555	6.60214e-05	-1.76372	-1.08622	6.65426e-05	-1.76424	-1.08747
88803575	rs7818882	3.22782e-09	-1.75892	0.251551	0.000293976	-1.73585	0.379429	0.000294744	-1.73708	0.373636
88804137	rs11776728	8.96441e-10	-1.76774	-1.02075	6.66909e-05	-1.76552	-1.07433	6.72138e-05	-1.76601	-1.07567
88804257	rs35325244	1.7343e-09	-0.956979	-1.17159	9.05065e-05	-1.36067	-1.17383	9.12817e-05	-1.36172	-1.17389
88804926	rs74948965	9.31008e-10	-1.57652	-1.17414	6.35071e-05	-1.7166	-1.17217	6.4094e-05	-1.71702	-1.17218
88805359	rs11774224	9.55013e-10	-1.68409	-1.04112	7.9579e-05	-1.6055	-1.05768	8.00322e-05	-1.60793	-1.05919
88805401	rs6999342	1.7608e-09	-0.941885	-1.17152	8.86208e-05	-1.38169	-1.17386	8.94041e-05	-1.38247	-1.17392
88805425	rs6980859	1.1201e-08	-0.542489	0.279313	0.00180824	0.0319853	0.428205	0.00178292	0.014039	0.422413
88805541	rs28851522	5.11635e-09	-1.04673	-1.73403e-10	0.000391152	-1.07082	-1.73403e-10	0.000393999	-1.07321	-1.73403e-10
88805556	rs11777799	8.88441e-10	-1.76905	-1.02841	6.63608e-05	-1.76396	-1.08085	6.68826e-05	-1.76448	-1.08213
88806303	rs10955410	9.44688e-10	-1.68887	-1.04721	7.74133e-05	-1.63954	-1.05123	7.78606e-05	-1.64141	-1.05323
88806680	rs143509708	9.24624e-10	-1.58385	-1.1737	6.32126e-05	-1.72059	-1.17283	6.37978e-05	-1.721	-1.17284
88806713	rs117830939	4.46519e-09	-1.18286	-1.73403e-10	0.000276268	-1.41855	-1.73403e-10	0.000277283	-1.42452	-1.73403e-10
88806722	rs10955411	8.72097e-10	-1.77157	-1.04446	6.58709e-05	-1.75819	-1.09403	6.63885e-05	-1.75881	-1.09523
88806774	rs148564607	1.7366e-09	-0.956979	-1.17027	9.04384e-05	-1.36067	-1.17459	9.12148e-05	-1.36172	-1.17462
88806878	rs34009456	1.7366e-09	-0.956979	-1.17027	9.04384e-05	-1.36067	-1.17459	9.12148e-05	-1.36172	-1.17462
88807019	rs147314840	9.24579e-10	-1.58385	-1.17374	6.32232e-05	-1.72059	-1.17266	6.38085e-05	-1.721	-1.17267
88807246	rs145768134	8.92478e-10	-1.61879	-1.17414	6.21206e-05	-1.73867	-1.17217	6.27001e-05	-1.73901	-1.17218
88807471	rs4382520	3.24162e-09	-1.31447	-0.188633	0.000281537	-1.28545	-0.114205	0.000284606	-1.28724	-0.111207
88807734	rs12542720	9.3158e-10	-1.57652	-1.17353	6.34527e-05	-1.7166	-1.17303	6.40392e-05	-1.71702	-1.17304
88807809	rs12547531	9.3158e-10	-1.57652	-1.17353	6.34527e-05	-1.7166	-1.17303	6.40392e-05	-1.71702	-1.17304
88807878	rs60510919	9.342e-10	-1.70523	-1.04201	7.71618e-05	-1.6347	-1.05931	7.76194e-05	-1.63692	-1.06081
88807928	rs114344099	9.54353e-10	-1.55334	-1.17256	6.42279e-05	-1.70359	-1.17389	6.48189e-05	-1.70405	-1.1739
88808043	rs117586399	9.31916e-10	-1.57652	-1.17317	6.3429e-05	-1.7166	-1.1734	6.40153e-05	-1.71702	-1.17341
88808261	rs138023657	9.39986e-10	-1.70184	-1.03923	7.77314e-05	-1.62995	-1.05672	7.81882e-05	-1.6322	-1.05823
88808683	rs28766344	9.14864e-10	-1.67275	-1.09541	7.83596e-05	-1.62341	-1.0552	7.88426e-05	-1.62695	-1.05516
88808726	rs13282314	1.5763e-09	-1.0499	-1.17419	8.50227e-05	-1.42608	-1.17093	8.57546e-05	-1.42704	-1.17103
88808898	rs56977114	9.5751e-10	-1.54942	-1.17318	6.4405e-05	-1.70134	-1.17339	6.49971e-05	-1.70181	-1.1734
88809402	rs146078538	9.32277e-10	-1.57652	-1.17278	6.3408e-05	-1.7166	-1.17373	6.39942e-05	-1.71702	-1.17374
88811213	rs12680207	9.43213e-10	-1.69909	-1.03855	7.84639e-05	-1.61982	-1.05747	7.89228e-05	-1.62211	-1.05898
88811698	rs7823532	9.20611e-10	-1.58746	-1.17443	6.31644e-05	-1.72254	-1.17164	6.37498e-05	-1.72294	-1.17165
88811754	rs7824648	9.20611e-10	-1.58746	-1.17443	6.31644e-05	-1.72254	-1.17164	6.37498e-05	-1.72294	-1.17165
88812052	rs72673136	9.16462e-10	-1.73122	-1.03519	7.52211e-05	-1.66614	-1.05335	7.56866e-05	-1.66806	-1.0549
88812311	rs1605543	7.74542e-10	-1.77043	-1.16422	6.05354e-05	-1.76189	-1.17481	6.11258e-05	-1.76182	-1.1748
88812323	rs67155345	9.77512e-10	-1.72623	-0.975689	8.2662e-05	-1.58811	-1.03705	8.31476e-05	-1.59033	-1.03861
88812416	rs72673137	9.52227e-10	-1.69559	-1.03254	7.92739e-05	-1.61486	-1.05215	7.9732e-05	-1.61719	-1.0537
88812562	rs79570308	7.73953e-10	-1.76677	-1.16865	6.02415e-05	-1.76643	-1.17513	6.0828e-05	-1.76637	-1.17513
88813298	rs76134348	9.42473e-10	-1.56906	-1.16937	6.35856e-05	-1.71247	-1.17506	6.41731e-05	-1.71291	-1.17506
88813700	rs189142346	2.47216e-09	-1.77408	-1.73403e-10	0.000193776	-1.77322	-1.73403e-10	0.000195689	-1.77303	-1.73403e-10
88813924	rs72673138	9.52263e-10	-1.74565	-0.982438	7.90068e-05	-1.62773	-1.04266	7.94931e-05	-1.6297	-1.04418
88814239	rs7846049	9.52959e-10	-1.76059	-0.966773	7.72169e-05	-1.66314	-1.03016	7.77056e-05	-1.66486	-1.03176
88814506	rs7830968	9.38148e-10	-1.76059	-0.982438	7.6258e-05	-1.66314	-1.04266	7.67466e-05	-1.66486	-1.04418
88815135	rs7835326	9.04171e-10	-1.75984	-1.02007	6.63175e-05	-1.77035	-1.07512	6.68479e-05	-1.77071	-1.07643
88815178	rs80088243	3.87247e-09	-1.32528	-1.73403e-10	0.000508859	-0.807751	-1.73403e-10	0.000509075	-0.816961	-1.73403e-10
88815339	rs72673140	9.28725e-10	-1.70586	-1.04726	7.71131e-05	-1.62949	-1.06515	7.75743e-05	-1.63171	-1.06661
88816025	rs35206812	8.83629e-10	-1.77256	-1.03034	6.67335e-05	-1.75621	-1.083	6.72504e-05	-1.75686	-1.08428
88816085	rs57923811	4.51027e-09	-1.32701e-10	-1.17282	0.000352953	-1.32701e-10	-1.17359	0.000356333	-1.32701e-10	-1.17369
88816105	rs55840002	9.46823e-10	-1.69201	-1.04181	7.90436e-05	-1.60983	-1.06009	7.95023e-05	-1.61219	-1.06158
88816427	rs61700563	8.88196e-10	-1.62562	-1.17212	6.17907e-05	-1.742	-1.17417	6.23684e-05	-1.74232	-1.17418
88816656	rs57832201	9.11652e-10	-1.59979	-1.17188	6.2588e-05	-1.72905	-1.1743	6.31697e-05	-1.72942	-1.17431
88816704	rs10096889	2.4689e-09	-1.45324	-0.322163	0.000216607	-1.41663	-0.245206	0.000218765	-1.41906	-0.242497
88816708	rs12156158	8.89712e-10	-1.62391	-1.17212	6.18416e-05	-1.74118	-1.17417	6.24195e-05	-1.7415	-1.17418
88816775	rs12156159	8.96686e-10	-1.77048	-1.01774	6.71581e-05	-1.76007	-1.0728	6.76798e-05	-1.76065	-1.07411
88817952	rs117600321	8.78723e-09	-1.32701e-10	-0.505876	0.000674948	-1.32701e-10	-0.525285	0.000683213	-1.32701e-10	-0.52275
88818484	rs72673142	9.20317e-10	-1.71618	-1.04603	7.56863e-05	-1.65032	-1.06301	7.61463e-05	-1.65241	-1.06449
88818796	rs12546741	7.66516e-10	-1.77377	-1.17131	6.09446e-05	-1.75537	-1.17459	6.15391e-05	-1.75529	-1.1746
88819610	rs56867674	9.19762e-10	-1.7734	-0.989418	6.93432e-05	-1.75744	-1.04342	6.98634e-05	-1.75802	-1.04499
88820752	rs118027607	8.68335e-10	-1.77677	-1.04358	6.8357e-05	-1.73529	-1.07989	6.89828e-05	-1.73559	-1.08011
88822651	rs13254339	9.84119e-10	-1.77428	-0.9209	8.503e-05	-1.77632	-0.820596	8.60355e-05	-1.77618	-0.81862
88822660	rs191685540	5.34395e-09	-1.32701e-10	-1.00321	0.000407069	-1.32701e-10	-1.03094	0.000411062	-1.32701e-10	-1.03081
88822683	rs17716441	1.03546e-09	-1.74272	-0.901612	7.18678e-05	-1.77701	-0.988083	7.25394e-05	-1.777	-0.988421
88823119	rs72673144	2.59409e-09	-0.592487	-1.13345	0.000417574	0.132284	-1.13774	0.000416906	0.121147	-1.13784
88823449	rs79277052	3.38248e-09	-0.513051	-0.947517	0.000467373	0.0218029	-0.914598	0.000468133	0.0170795	-0.917883
88823960	rs80311203	3.8352e-09	-0.672528	-0.662426	0.000321815	-0.571241	-0.694702	0.000323274	-0.572059	-0.698997
88824086	rs61136465	2.54179e-09	-0.611781	-1.13453	0.000389444	0.0634312	-1.13863	0.000389084	0.0529863	-1.13875
88824194	rs34232467	2.11111e-09	-0.765113	-1.16685	9.37021e-05	-1.35378	-1.14602	9.4515e-05	-1.35452	-1.14628
88824737	rs117144367	2.50424e-09	-1.76119	-1.73403e-10	0.0002227	-1.6341	-1.73403e-10	0.000224611	-1.63519	-1.73403e-10
88824872	rs72673146	2.52338e-09	-0.623577	-1.13	0.000385159	0.0485988	-1.13486	0.000384822	0.0381962	-1.13497
88824946	rs189244052	4.62798e-09	-1.32701e-10	-1.14705	0.000360805	-1.32701e-10	-1.15158	0.000364347	-1.32701e-10	-1.15145
88825236	rs11786840	1.06426e-09	-1.75807	-0.858827	7.82515e-05	-1.77364	-0.906352	7.8773e-05	-1.77393	-0.909057
88825317	rs16873500	3.48321e-09	-1.43122	-1.73403e-10	0.000258136	-1.48643	-1.73403e-10	0.000260302	-1.48771	-1.73403e-10
88825473	rs16873506	4.41732e-09	-0.168651	-1.02499	0.000380561	-0.0456064	-1.05267	0.000382561	-0.0481208	-1.05455
88825526	rs1507890	1.23091e-09	-1.70608	-0.765336	9.97207e-05	-1.68058	-0.756972	0.000100097	-1.68222	-0.761201
88825548	rs1507889	1.05485e-09	-1.7597	-0.866079	7.77432e-05	-1.77396	-0.912552	7.8263e-05	-1.77423	-0.915249
88825709	rs1507888	1.28073e-09	-1.63453	-0.797215	9.2793e-05	-1.65918	-0.850366	9.3415e-05	-1.65906	-0.853448
88826102	rs138967676	2.59112e-09	-1.72708	-1.73403e-10	0.000193943	-1.77236	-1.73403e-10	0.000195771	-1.77261	-1.73403e-10
88826518	rs16873533	1.67674e-09	-1.06046	-1.10187	0.0001523	-0.905288	-1.10878	0.000153438	-0.907345	-1.10891
88827181	rs12541759	1.18575e-09	-1.3346	-1.17419	6.79839e-05	-1.65748	-1.16317	6.85896e-05	-1.65811	-1.16331
88827321	rs79138275	1.34822e-09	-1.67216	-0.708232	8.68663e-05	-1.75755	-0.818001	8.77013e-05	-1.75713	-0.818494
88827712	rs144248452	5.86861e-09	-1.32701e-10	-0.909558	0.000511752	-1.32701e-10	-0.802081	0.000515855	-1.32701e-10	-0.803729
88827729	rs1995727	3.57551e-09	-0.451579	-0.953489	0.000501385	0.0949951	-0.917542	0.000502116	0.0901765	-0.920901
88827799	rs17643927	1.09424e-09	-1.41418	-1.17493	7.26843e-05	-1.59277	-1.16103	7.34181e-05	-1.59227	-1.16111
88828202	rs13270057	1.04085e-09	-1.66434	-0.974798	8.51052e-05	-1.70363	-0.892405	8.61626e-05	-1.70285	-0.890467
88828276	rs76671575	3.77833e-09	-0.402879	-0.947016	0.000534935	0.15279	-0.910566	0.000535651	0.147898	-0.913971
88828395	rs72673151	1.17789e-09	-1.76359	-0.751858	9.55817e-05	-1.75338	-0.726558	9.61295e-05	-1.75336	-0.730497
88828406	rs72673152	9.23684e-10	-1.66986	-1.08871	8.48054e-05	-1.50333	-1.09623	8.57945e-05	-1.50123	-1.09637
88828552	rs17643976	1.13447e-09	-1.37804	-1.17497	7.41556e-05	-1.56677	-1.16699	7.49084e-05	-1.56623	-1.16706
88829022	rs17644017	1.38563e-09	-1.48837	-0.864654	8.50034e-05	-1.64442	-0.952812	8.58293e-05	-1.64399	-0.953201
88829256	rs17644037	1.77774e-09	-1.75978	-0.344051	0.00015287	-1.71098	-0.299358	0.000153357	-1.7106	-0.306188
88829384	rs11777763	9.56526e-10	-1.63999	-1.08363	7.84418e-05	-1.65503	-1.02254	7.938e-05	-1.65419	-1.02112
88829656	rs55958133	1.6541e-09	-1.1031	-1.07281	0.000146592	-0.972075	-1.0802	0.000147679	-0.974154	-1.08036
88829702	rs56066549	1.16378e-09	-1.70061	-0.82689	9.7315e-05	-1.56983	-0.892141	9.8072e-05	-1.57121	-0.892639
88829875	rs55979263	1.4553e-09	-1.54228	-0.761688	0.000130724	-1.33375	-0.833088	0.000131564	-1.33642	-0.833636
88829879	rs118184389	4.54417e-09	-1.32701e-10	-1.16533	0.000352581	-1.32701e-10	-1.17464	0.000356001	-1.32701e-10	-1.17462
88829890	rs34788441	1.03075e-09	-1.51685	-1.13204	9.19354e-05	-1.43034	-1.0885	9.31691e-05	-1.42763	-1.08751
88830086	rs10088014	7.00119e-09	-0.733096	-1.73403e-10	0.000469687	-0.887854	-1.73403e-10	0.000472536	-0.891443	-1.73403e-10
88830565	rs10088601	7.44498e-09	-0.671636	-1.73403e-10	0.000559838	-0.712275	-1.73403e-10	0.000563457	-0.715464	-1.73403e-10
88830579	rs59630497	9.09297e-10	-1.70869	-1.06557	7.78869e-05	-1.57537	-1.1093	7.85386e-05	-1.57668	-1.10928
88830639	rs143780791	2.93967e-09	-1.60088	-1.73403e-10	0.000289479	-1.37184	-1.73403e-10	0.00029188	-1.37321	-1.73403e-10
88830760	rs77448040	7.00619e-09	0.238902	-0.971283	0.00110434	0.902194	-0.93511	0.0011029	0.894483	-0.938344
88830941	rs72673154	1.64306e-09	-1.10357	-1.07904	0.000153476	-0.920186	-1.08619	0.000154565	-0.922591	-1.08635
88831144	rs117640398	1.63767e-09	-1.10686	-1.07904	0.000150081	-0.942556	-1.08619	0.000151131	-0.945059	-1.08635
88831334	rs12545234	1.19271e-09	-1.32837	-1.17458	6.71511e-05	-1.66834	-1.16464	6.77551e-05	-1.66889	-1.16477
88831390	rs117876349	3.90173e-09	-0.334759	-0.982997	0.00055474	0.233364	-0.954786	0.000555614	0.22837	-0.957853
88831567	rs55718527	3.97936e-09	-0.317766	-0.980288	0.000571605	0.253417	-0.94489	0.000572434	0.248398	-0.948057
88831715	rs7819401	9.03134e-10	-1.71549	-1.06557	7.63841e-05	-1.59485	-1.1093	7.70242e-05	-1.59615	-1.10928
88831765	rs7819427	9.10106e-10	-1.70061	-1.07276	7.78865e-05	-1.56983	-1.11484	7.85323e-05	-1.57121	-1.11483
88831969	rs12676815	2.14393e-09	-1.67162	-0.244914	0.000156881	-1.69646	-0.287977	0.000157548	-1.696	-0.293824
88832686	rs79898914	4.26037e-09	-0.268312	-0.961509	0.000619421	0.311679	-0.922815	0.000620168	0.306589	-0.926154
88832754	rs7003171	1.02817e-09	-1.52179	-1.12961	9.17273e-05	-1.43604	-1.08506	9.29579e-05	-1.43335	-1.08406
88832957	rs7011214	1.18814e-09	-1.33274	-1.17405	6.71401e-05	-1.67048	-1.16266	6.77436e-05	-1.67103	-1.1628
88833264	rs139931532	1.43607e-09	-1.5938	-0.723469	0.000102745	-1.63241	-0.775262	0.000103415	-1.63215	-0.778654
88833312	rs12542905	8.95243e-10	-1.70563	-1.08421	7.71602e-05	-1.57013	-1.1239	7.78037e-05	-1.57147	-1.1239
88833409	rs185472023	2.4685e-09	-1.77556	-1.73403e-10	0.000193792	-1.77314	-1.73403e-10	0.000195629	-1.77334	-1.73403e-10
88833707	rs112049636	2.46652e-09	-1.77637	-1.73403e-10	0.000200533	-1.73894	-1.73403e-10	0.000202135	-1.74062	-1.73403e-10
88834516	rs17644114	1.0219e-09	-1.51885	-1.13866	9.36184e-05	-1.3391	-1.1616	9.30134e-05	-1.35525	-1.16157
88834558	rs185521646	4.56325e-09	-1.32701e-10	-1.16114	0.000366227	-1.32701e-10	-1.13667	0.000369707	-1.32701e-10	-1.13684
88834724	rs79723102	1.10274e-09	-1.40995	-1.17142	7.11322e-05	-1.60216	-1.17322	7.18465e-05	-1.60177	-1.17325
88834747	rs62524607	1.06649e-09	-1.7006	-0.914199	9.15993e-05	-1.73783	-0.784665	9.2699e-05	-1.73695	-0.783251
88834794	rs76684654	4.08716e-09	-0.327423	-0.943901	0.000586828	0.242023	-0.907213	0.000587535	0.237018	-0.910639
88834943	rs72673155	1.60832e-09	-1.09518	-1.10881	0.000147537	-0.930462	-1.11538	0.000148589	-0.93287	-1.1155
88835227	rs13259509	2.01284e-09	-1.76481	-0.214822	0.000172579	-1.72378	-0.165285	0.000173037	-1.72345	-0.172597
88835663	rs117504982	2.53126e-09	-1.75046	-1.73403e-10	0.000229363	-1.60461	-1.73403e-10	0.000231307	-1.60581	-1.73403e-10
88835724	rs12155978	3.49835e-09	-1.42688	-1.73403e-10	0.00023645	-1.57419	-1.73403e-10	0.000238697	-1.57436	-1.73403e-10
88836414	rs767883	1.46039e-09	-1.69873	-0.601737	0.000119013	-1.77289	-0.487799	0.000119481	-1.77296	-0.493443
88836464	rs55860425	1.2372e-09	-1.77305	-0.69328	0.000100343	-1.76671	-0.664623	0.000100889	-1.76668	-0.668851
88836533	rs28742982	1.31349e-09	-1.68023	-0.726254	0.000126067	-1.6427	-0.560414	0.00012725	-1.64476	-0.558641
88836962	rs117383394	4.88952e-09	-1.32701e-10	-1.09208	0.000370108	-1.32701e-10	-1.12613	0.00037387	-1.32701e-10	-1.12565
88836978	rs77777898	5.3337e-09	-0.0908122	-0.914319	0.000799663	0.519707	-0.875438	0.000800416	0.514639	-0.879063
88837644	rs117448536	2.4667e-09	-1.7763	-1.73403e-10	0.000194604	-1.76896	-1.73403e-10	0.000196569	-1.76854	-1.73403e-10
88838468	rs3885019	1.88373e-09	-0.963855	-1.08207	0.000177882	-0.769697	-1.0891	0.000179087	-0.772426	-1.08926
88838612	rs72673158	2.4685e-09	-1.77556	-1.73403e-10	0.000193792	-1.77314	-1.73403e-10	0.000195629	-1.77334	-1.73403e-10
88840222	rs7007314	1.42922e-09	-1.70822	-0.613826	0.000117325	-1.77393	-0.501041	0.000117794	-1.77399	-0.50663
88840665	rs117877465	5.47434e-09	-0.979103	-1.73403e-10	0.00044637	-0.938773	-1.73403e-10	0.000449875	-0.940586	-1.73403e-10
88840773	rs16873813	1.90224e-09	-0.942264	-1.09388	0.000183853	-0.725342	-1.10045	0.000185115	-0.727988	-1.10059
88841279	rs11786633	1.45154e-09	-1.70481	-0.601737	0.000118979	-1.77318	-0.487799	0.000119447	-1.77324	-0.493443
88841676	rs16873821	1.17732e-09	-1.34543	-1.17051	6.73826e-05	-1.67665	-1.15289	6.79865e-05	-1.67718	-1.15307
88842121	rs117451394	2.71482e-09	-1.68045	-1.73403e-10	0.000231163	-1.5968	-1.73403e-10	0.000233179	-1.59775	-1.73403e-10
88842755	rs72673162	2.69058e-08	0.613166	-1.73403e-10	0.00419633	1.30204	-1.73403e-10	0.00419499	1.29209	-1.73403e-10
88843679	rs144434674	2.6105e-09	-1.71963	-1.73403e-10	0.000193632	-1.77396	-1.73403e-10	0.00019554	-1.77379	-1.73403e-10
88843821	rs16873891	4.82641e-09	-0.188533	-0.916539	0.000714626	0.405366	-0.873528	0.000715124	0.400163	-0.877264
88844629	rs62524609	3.57248e-09	-1.40592	-1.73403e-10	0.000243802	-1.54357	-1.73403e-10	0.000246831	-1.54085	-1.73403e-10
88845255	rs28723486	7.29246e-09	-0.692335	-1.73403e-10	0.00054858	-0.732588	-1.73403e-10	0.000552144	-0.735747	-1.73403e-10
88845907	rs72673165	2.55969e-09	-1.73929	-1.73403e-10	0.000196822	-1.75762	-1.73403e-10	0.000198891	-1.7568	-1.73403e-10
88846768	rs68143150	1.25078e-09	-1.77055	-0.684857	0.000102098	-1.76287	-0.651116	0.000102641	-1.76284	-0.655476
88846884	rs67679715	1.81984e-09	-0.981672	-1.09875	0.000172386	-0.789539	-1.10065	0.000173557	-0.792241	-1.10081
88846911	rs1396037	3.28053e-09	-1.49117	-1.73403e-10	0.000219995	-1.64632	-1.73403e-10	0.000222218	-1.6459	-1.73403e-10
88846922	rs4960946	1.15869e-09	-1.36629	-1.16559	6.73066e-05	-1.68658	-1.14409	6.7909e-05	-1.68708	-1.14431
88846956	rs7825784	1.49996e-09	-1.70752	-0.566214	0.000125521	-1.77356	-0.43389	0.000125971	-1.77362	-0.439884
88847673	rs16873940	4.52416e-09	-0.223847	-0.945896	0.000664183	0.36394	-0.905304	0.000664813	0.358787	-0.908836
88848045	rs12541422	1.17523e-09	-1.35146	-1.16625	6.66422e-05	-1.69454	-1.14604	6.72474e-05	-1.69491	-1.14627
88849092	rs75048739	3.5678e-09	-1.40723	-1.73403e-10	0.000295392	-1.35162	-1.73403e-10	0.000298122	-1.35205	-1.73403e-10
88849274	rs13275718	8.38708e-10	-1.76019	-1.09488	6.8525e-05	-1.77452	-1.0382	6.92545e-05	-1.7748	-1.03697
88849545	rs118137962	1.24114e-09	-1.47963	-0.983512	8.021e-05	-1.63848	-1.0168	8.0972e-05	-1.63804	-1.01741
88849554	rs77518166	4.27382e-09	-0.302112	-0.924555	0.000617662	0.271875	-0.885856	0.000618249	0.266834	-0.889499
88849587	rs78317214	7.73619e-09	-0.633266	-1.73403e-10	0.000581326	-0.67461	-1.73403e-10	0.000585052	-0.677856	-1.73403e-10
88850171	rs56310182	1.19975e-09	-1.77249	-0.724575	9.7186e-05	-1.76757	-0.695727	9.77206e-05	-1.76755	-0.69989
88850492	rs56363925	1.21194e-09	-1.77324	-0.713718	9.81729e-05	-1.76866	-0.68453	9.8708e-05	-1.76865	-0.688742
88851422	rs182582035	6.57012e-09	-1.32701e-10	-0.796643	0.000479557	-1.32701e-10	-0.867059	0.000484776	-1.32701e-10	-0.865869
88851566	rs78054670	7.87332e-09	-0.615695	-1.73403e-10	0.000591441	-0.657359	-1.73403e-10	0.000595217	-0.66063	-1.73403e-10
88851890	rs13278470	1.08502e-09	-1.4291	-1.16848	6.50895e-05	-1.71467	-1.14949	6.5679e-05	-1.71508	-1.14969
88851923	rs117144661	3.24385e-09	-1.50242	-1.73403e-10	0.000217524	-1.65761	-1.73403e-10	0.000219683	-1.65737	-1.73403e-10
88852067	rs77505753	5.04751e-09	-0.153691	-0.906589	0.000752427	0.446173	-0.862791	0.000752864	0.440921	-0.866592
88852376	rs16873992	5.06327e-09	-0.153691	-0.903471	0.000752301	0.446173	-0.862958	0.000752691	0.440921	-0.866822
88852543	rs6995710	1.31879e-09	-1.72856	-0.673901	0.000109686	-1.77647	-0.565829	0.000110147	-1.7765	-0.571243
88852833	rs16873999	4.89968e-09	-0.180069	-0.909936	0.000725738	0.415286	-0.868019	0.000726171	0.410071	-0.871842
88853776	rs117253374	3.26572e-09	-1.49569	-1.73403e-10	0.000224754	-1.62491	-1.73403e-10	0.000226936	-1.62489	-1.73403e-10
88854997	rs2878912	1.66494e-09	-1.03739	-1.132	0.000159398	-0.832464	-1.13606	0.000160522	-0.834971	-1.13616
88855301	rs16874025	4.76561e-09	-0.162223	-0.955527	0.000706755	0.436187	-0.915424	0.000707364	0.430947	-0.918957
88855907	rs16874026	1.69368e-09	-1.01242	-1.13985	0.000162737	-0.804276	-1.14351	0.00016388	-0.80682	-1.1436
88856948	rs1507883	1.74937e-09	-0.945913	-1.17401	0.000109834	-1.16606	-1.17489	0.000110652	-1.16829	-1.17488
88856991	rs16874037	4.73375e-09	-0.25795	-0.866507	0.000708331	0.323867	-0.800878	0.000708359	0.318762	-0.805368
88857236	rs76600686	3.7496e-09	-1.35753	-1.73403e-10	0.00037237	-1.12003	-1.73403e-10	0.000368876	-1.1391	-1.73403e-10
88857405	rs72673173	1.74943e-09	-0.97191	-1.14798	0.000166664	-0.7696	-1.15434	0.000167919	-0.771695	-1.15438
88857985	rs189301990	5.20317e-09	-1.32701e-10	-1.02991	0.000437633	-1.32701e-10	-0.958542	0.000442143	-1.32701e-10	-0.957922
88858497	rs2878913	3.4488e-08	0.182812	0.678624	0.00972773	1.12462	1.01819	0.00937233	1.08675	1.00921
88858825	rs545714730	2.52601e-09	-1.75253	-1.73403e-10	0.000202768	-1.72786	-1.73403e-10	0.000204771	-1.72767	-1.73403e-10
88859499	rs142046154	2.90656e-09	-1.61221	-1.73403e-10	0.000299384	-1.33819	-1.73403e-10	0.000300934	-1.34266	-1.73403e-10
88859583	rs77611803	2.99693e-09	-1.58159	-1.73403e-10	0.000290014	-1.36999	-1.73403e-10	0.000288165	-1.38602	-1.73403e-10
88859828	rs77078790	1.12512e-09	-1.38774	-1.17354	0.000104095	-1.22242	-1.1722	0.000103303	-1.23968	-1.17222
88860826	rs723809	1.01716e-08	0.524205	-0.883781	0.00178723	1.27351	-0.825007	0.00178035	1.26453	-0.829519
88861186	rs74664702	2.50964e-09	-1.75904	-1.73403e-10	0.000238502	-1.56554	-1.73403e-10	0.000240408	-1.56722	-1.73403e-10
88861567	rs1605542	1.90873e-09	-1.22175	-0.810984	0.000156958	-1.07935	-0.904592	0.000155634	-1.09722	-0.904836
88862483	rs11785047	1.69147e-09	-1.00622	-1.14735	0.000160374	-0.808028	-1.15438	0.000161589	-0.810083	-1.15441
88862706	rs7836492	2.87404e-09	-1.62346	-1.73403e-10	0.0002724	-1.43265	-1.73403e-10	0.000271044	-1.44727	-1.73403e-10
88863326	rs145858142	8.51729e-09	-1.32701e-10	-0.537077	0.000662635	-1.32701e-10	-0.543697	0.000670399	-1.32701e-10	-0.541683
88863491	rs72673174	1.67755e-09	-1.00622	-1.15562	0.000159249	-0.808028	-1.16143	0.000160456	-0.810083	-1.16145
88863581	rs72673175	1.67913e-09	-1.00622	-1.15467	0.000159375	-0.808028	-1.16064	0.000160583	-0.810083	-1.16066
88864263	rs28859699	9.45328e-09	-0.432814	-1.73403e-10	0.000707866	-0.477667	-1.73403e-10	0.000712204	-0.481191	-1.73403e-10
88865197	rs11780762	9.87753e-10	-1.75917	-0.932324	7.30944e-05	-1.75537	-0.992802	7.35861e-05	-1.75814	-0.99296
88865314	rs11778400	1.76935e-09	-0.951701	-1.15686	0.000172642	-0.725941	-1.16276	0.000173962	-0.727933	-1.16278
88866674	rs11985846	2.59772e-09	-1.72454	-1.73403e-10	0.000202057	-1.73137	-1.73403e-10	0.000203891	-1.73197	-1.73403e-10
88866791	rs72673176	1.54837e-09	-1.08708	-1.15489	0.000145627	-0.898957	-1.15991	0.000146747	-0.900913	-1.15993
88867047	rs80112910	9.47829e-09	0.465634	-0.895806	0.00134644	1.00476	-0.839463	0.0013423	0.996532	-0.843949
88867143	rs76270891	3.23825e-09	-1.50414	-1.73403e-10	0.000290983	-1.36666	-1.73403e-10	0.000289395	-1.38176	-1.73403e-10
88867593	rs62524611	3.66663e-09	-1.3799	-1.73403e-10	0.000258247	-1.486	-1.73403e-10	0.000261538	-1.48298	-1.73403e-10
88867707	rs11993835	2.46906e-09	-1.77534	-1.73403e-10	0.000193054	-1.77695	-1.73403e-10	0.000194924	-1.77695	-1.73403e-10
88867751	rs184188324	5.38778e-09	-1.32701e-10	-0.995042	0.000433975	-1.32701e-10	-0.966934	0.000438226	-1.32701e-10	-0.966822
88867836	rs34053467	1.68899e-09	-0.982534	-1.17251	0.000209929	-0.53497	-1.15818	0.000210522	-0.541612	-1.15835
88867850	rs71526907	1.676e-09	-0.991624	-1.17114	0.00020829	-0.546343	-1.15465	0.000208882	-0.552954	-1.15483
88868071	rs72673177	1.53834e-09	-1.10312	-1.14535	0.000139799	-0.948196	-1.15152	0.000140874	-0.950148	-1.15154
88868340	rs12543318	1.59379e-09	-1.2796	-0.933462	0.000163768	-0.997979	-0.943491	0.000161985	-1.01824	-0.943812
88868918	rs150930663	2.50962e-09	-1.75905	-1.73403e-10	0.000195229	-1.76575	-1.73403e-10	0.000197012	-1.76629	-1.73403e-10
88868928	rs10955427	7.92527e-10	-1.7571	-1.15461	6.13752e-05	-1.77699	-1.14593	6.19647e-05	-1.77698	-1.14601
88869791	rs56040103	1.58546e-09	-1.06034	-1.15796	0.000147781	-0.881339	-1.16285	0.000148927	-0.883232	-1.16286
88870241	rs113969904	1.60287e-09	-1.05214	-1.15524	0.000149488	-0.872176	-1.16053	0.000150645	-0.874079	-1.16055
88870867	rs143737680	1.70592e-09	-0.986566	-1.15851	0.000160424	-0.799077	-1.16302	0.000161654	-0.801055	-1.16304
88870930	rs186007492	2.49569e-09	-1.76461	-1.73403e-10	0.00022033	-1.6448	-1.73403e-10	0.00022223	-1.64584	-1.73403e-10
88871025	rs62524612	9.93579e-09	-0.383032	-1.73403e-10	0.00064933	-0.563981	-1.73403e-10	0.000649221	-0.573783	-1.73403e-10
88871393	rs144372092	8.60066e-09	-0.527337	-1.73403e-10	0.000502707	-0.819915	-1.73403e-10	0.000503699	-0.827576	-1.73403e-10
88871946	rs117592684	1.69877e-09	-0.99045	-1.15882	0.000164719	-0.772104	-1.16358	0.00016598	-0.774099	-1.16359
88872150	rs112497356	1.60301e-09	-1.04763	-1.15966	0.000154279	-0.836877	-1.16428	0.00015547	-0.838807	-1.1643
88873381	rs77844621	4.45396e-09	-1.18538	-1.73403e-10	0.000342428	-1.20386	-1.73403e-10	0.000345128	-1.20564	-1.73403e-10
88873415	rs117211157	2.46515e-09	-1.77692	-1.73403e-10	0.000205314	-1.71538	-1.73403e-10	0.000207884	-1.71258	-1.73403e-10
88874283	rs117450488	2.47195e-09	-1.77417	-1.73403e-10	0.000195997	-1.76182	-1.73403e-10	0.000198115	-1.76071	-1.73403e-10
88876731	rs73692187	2.85364e-09	-1.63058	-1.73403e-10	0.000252896	-1.50694	-1.73403e-10	0.000251907	-1.5205	-1.73403e-10
88877090	rs77446085	2.90591e-09	-1.61243	-1.73403e-10	0.000263115	-1.46733	-1.73403e-10	0.000261836	-1.48184	-1.73403e-10
88878078	rs10955429	1.52181e-09	-1.09428	-1.165	0.000126351	-1.03246	-1.16841	0.000127536	-1.03274	-1.16842
88878456	rs72673184	9.46246e-10	-1.76191	-0.972517	7.04132e-05	-1.76543	-1.02011	7.09396e-05	-1.7675	-1.02023
88879428	rs142416134	4.51664e-09	-1.32701e-10	-1.17141	0.000354385	-1.32701e-10	-1.16954	0.00035778	-1.32701e-10	-1.16964
88881241	rs71526908	1.76792e-09	-0.975348	-1.13402	0.000238244	-0.466817	-1.09981	0.000238887	-0.473478	-1.10009
88881431	rs10429299	1.16652e-09	-1.37407	-1.15108	0.000123874	-1.09702	-1.12364	0.000124811	-1.09899	-1.12377
88882572	rs10107694	1.43148e-08	-0.913148	0.895268	0.0037897	-0.133172	1.33329	0.00365779	-0.16381	1.31887
88883049	rs75469815	2.52824e-09	-1.75165	-1.73403e-10	0.000219135	-1.65023	-1.73403e-10	0.000220432	-1.65397	-1.73403e-10
88883101	rs16874282	1.77418e-09	-0.969072	-1.13676	0.000231325	-0.49256	-1.10354	0.000232039	-0.498839	-1.10381
88883634	rs77976937	1.54501e-09	-1.7583	-0.485852	0.000104992	-1.76366	-0.62238	0.000105939	-1.7642	-0.622497
88884063	rs75412611	2.46549e-09	-1.77679	-1.73403e-10	0.000204224	-1.7207	-1.73403e-10	0.000206759	-1.718	-1.73403e-10
88886280	rs143864372	2.6242e-09	-1.7144	-1.73403e-10	0.000195011	-1.76687	-1.73403e-10	0.000196801	-1.76736	-1.73403e-10
88886815	rs140873455	5.72227e-09	-1.32701e-10	-0.93481	0.000435843	-1.32701e-10	-0.962639	0.000440223	-1.32701e-10	-0.962275
88886840	rs113505096	2.88998e-09	-1.61793	-1.73403e-10	0.00025601	-1.49471	-1.73403e-10	0.000255045	-1.50811	-1.73403e-10
88887382	rs11784027	1.4935e-09	-1.21762	-1.06043	0.000150025	-0.96506	-1.06406	0.0001482	-0.986793	-1.0642
88887534	rs13278530	1.04538e-09	-1.48735	-1.14745	0.00011163	-1.2092	-1.11553	0.000112264	-1.21299	-1.11571
88888372	rs145361300	5.44455e-09	-1.32701e-10	-0.98456	0.000416576	-1.32701e-10	-1.00785	0.000420565	-1.32701e-10	-1.00796
88889479	rs117014912	4.51169e-09	-1.32701e-10	-1.1725	0.000352501	-1.32701e-10	-1.17487	0.000355928	-1.32701e-10	-1.17483
88889802	rs79347430	4.50705e-09	-1.32701e-10	-1.17353	0.000353702	-1.32701e-10	-1.17147	0.000357026	-1.32701e-10	-1.17175
88889854	rs7835657	2.00489e-09	-0.860623	-1.12296	0.000291476	-0.282251	-1.08271	0.000292057	-0.289546	-1.08306
88890027	rs144860275	2.48918e-09	-1.76722	-1.73403e-10	0.000203263	-1.72542	-1.73403e-10	0.000205404	-1.72458	-1.73403e-10
88891871	rs10100405	1.04949e-08	-0.434235	0.105948	0.00203887	0.129203	0.451026	0.0019669	0.0950214	0.439635
88892425	rs143503474	1.16579e-09	-1.60329	-0.922487	8.71745e-05	-1.57929	-0.992722	8.80869e-05	-1.57866	-0.992567
88893230	rs9297386	1.00549e-09	-1.57645	-1.09724	8.25637e-05	-1.57386	-1.05249	8.32593e-05	-1.57485	-1.05274
88893254	rs74516706	1.58468e-09	-1.0659	-1.1529	0.000129864	-1.02684	-1.1466	0.000131043	-1.02741	-1.14662
88893280	rs146745128	1.15418e-08	-0.233203	-1.73403e-10	0.00062858	-0.596459	-1.73403e-10	0.000628882	-0.605612	-1.73403e-10
88894077	rs183848522	4.54827e-09	-1.32701e-10	-1.16443	0.000355338	-1.32701e-10	-1.16685	0.000358806	-1.32701e-10	-1.16677
88894636	rs79152341	4.51522e-09	-1.32701e-10	-1.17172	0.000353071	-1.32701e-10	-1.17325	0.000356456	-1.32701e-10	-1.17335
88894643	rs79754604	4.51867e-09	-1.32701e-10	-1.17096	0.000352894	-1.32701e-10	-1.17375	0.000356282	-1.32701e-10	-1.17383
88896094	rs79387705	3.03444e-09	-1.56915	-1.73403e-10	0.000282366	-1.39672	-1.73403e-10	0.00028083	-1.41181	-1.73403e-10
88896480	rs1911665	1.50383e-08	0.279952	-0.248525	0.00272277	1.03122	-0.161738	0.00259904	0.985193	-0.171851
88896639	rs17644659	3.05832e-09	-1.56131	-1.73403e-10	0.0002882	-1.37627	-1.73403e-10	0.000286499	-1.39182	-1.73403e-10
88896815	rs147521454	2.8855e-09	-1.61948	-1.73403e-10	0.00022031	-1.64489	-1.73403e-10	0.000222327	-1.64541	-1.73403e-10
88898726	rs72673191	1.56001e-09	-1.09098	-1.1435	0.000128299	-1.04902	-1.13654	0.000129484	-1.04943	-1.13657
88898966	rs76240391	2.97808e-09	-1.5879	-1.73403e-10	0.000273363	-1.42912	-1.73403e-10	0.000272051	-1.44357	-1.73403e-10
88899146	rs73280265	6.85893e-09	-0.753624	-1.73403e-10	0.000386164	-1.08366	-1.73403e-10	0.000392679	-1.07656	-1.73403e-10
88900168	rs1507884	1.57366e-09	-1.06218	-1.16359	0.000197916	-0.610038	-1.14204	0.000198568	-0.616178	-1.14225
88900503	rs16874606	1.41129e-09	-1.66579	-0.668879	0.000101449	-1.64643	-0.773943	0.000102506	-1.64592	-0.773714
88901343	rs72673192	1.51389e-09	-1.12421	-1.14029	0.000126724	-1.06373	-1.13419	0.000127914	-1.064	-1.13419
88901809	rs11985946	4.92064e-09	-1.08574	-1.73403e-10	0.000300269	-1.33524	-1.73403e-10	0.000303906	-1.33284	-1.73403e-10
88902163	rs77440861	2.75189e-09	-1.66689	-1.73403e-10	0.000252005	-1.51047	-1.73403e-10	0.000251037	-1.52396	-1.73403e-10
88902333	rs77989423	2.83528e-09	-1.63703	-1.73403e-10	0.000263372	-1.46635	-1.73403e-10	0.000262058	-1.48099	-1.73403e-10
88902800	rs76799259	7.66606e-10	-1.76996	-1.17499	6.27271e-05	-1.7366	-1.16453	6.32332e-05	-1.73816	-1.16457
88904358	rs11786656	8.81204e-10	-1.6307	-1.17495	0.000103645	-1.22384	-1.17511	0.00010245	-1.24507	-1.17511
88904448	rs13282257	1.87579e-09	-0.881627	-1.16852	0.000251111	-0.359526	-1.1545	0.000251754	-0.366398	-1.15471
88905219	rs6996075	2.68768e-09	-1.6905	-1.73403e-10	0.000242447	-1.54914	-1.73403e-10	0.000241751	-1.56165	-1.73403e-10
88905235	rs113931120	3.40896e-09	-1.45277	-1.73403e-10	0.000273327	-1.42925	-1.73403e-10	0.000276242	-1.42828	-1.73403e-10
88906015	rs112054006	6.82566e-09	-0.758487	-1.73403e-10	0.000392158	-1.06826	-1.73403e-10	0.000398556	-1.06171	-1.73403e-10
88907819	rs11782653	1.43885e-08	-0.0127477	-1.73403e-10	0.0015735	0.321137	-1.73403e-10	0.00158046	0.315913	-1.73403e-10
88908529	rs7012756	5.1839e-09	-1.03362	-1.73403e-10	0.000324987	-1.25614	-1.73403e-10	0.000329025	-1.25342	-1.73403e-10
88910132	rs12549235	1.63488e-09	-1.01548	-1.17212	0.000193386	-0.616704	-1.15853	0.000194031	-0.622868	-1.15867
88910650	rs77950245	1.36959e-09	-1.65551	-0.709157	0.000102666	-1.59873	-0.809707	0.000103748	-1.5981	-0.809488
88911264	rs7843790	1.00642e-08	-0.370193	-1.73403e-10	0.000522401	-0.781487	-1.73403e-10	0.000531473	-0.773904	-1.73403e-10
88912390	rs77250112	2.92816e-09	-1.6048	-1.73403e-10	0.000271441	-1.43618	-1.73403e-10	0.000269896	-1.45152	-1.73403e-10
88912494	rs77973898	7.33939e-09	-0.685919	-1.73403e-10	0.000425172	-0.987428	-1.73403e-10	0.000426088	-0.99491	-1.73403e-10
88914760	rs4960947	8.07359e-09	-0.310617	-0.27996	0.000456373	-0.72464	-0.19197	0.00045841	-0.720484	-0.201307
88916709	rs60301887	4.65439e-09	-1.32701e-10	-1.14137	0.000359567	-1.32701e-10	-1.15502	0.000362829	-1.32701e-10	-1.15562
88917361	rs74305793	4.76383e-09	-1.32701e-10	-1.11812	0.000394893	-1.32701e-10	-1.06131	0.000397962	-1.32701e-10	-1.0632
88917707	rs77440407	7.94788e-09	-0.60627	-1.73403e-10	0.000504277	-0.816797	-1.73403e-10	0.000504721	-0.82555	-1.73403e-10
88917868	rs74841912	9.3395e-09	-1.32701e-10	-0.444923	0.000680447	-1.32701e-10	-0.517172	0.000687652	-1.32701e-10	-0.516273
88918331	rs1034832	8.32956e-10	-1.68681	-1.17514	9.05785e-05	-1.35865	-1.17505	8.97991e-05	-1.37693	-1.17505
88919267	rs79005821	1.1571e-09	-1.64328	-0.889985	8.55315e-05	-1.62212	-0.96892	8.64221e-05	-1.62157	-0.968747
88920389	rs76261575	3.15446e-09	-1.53036	-1.73403e-10	0.000342953	-1.20233	-1.73403e-10	0.000338855	-1.22398	-1.73403e-10
88920402	rs72673196	4.5183e-09	-1.32701e-10	-1.17104	0.00035617	-1.32701e-10	-1.16451	0.000359437	-1.32701e-10	-1.16502
88924419	rs138287577	7.48051e-09	-1.32701e-10	-0.666874	0.000577278	-1.32701e-10	-0.681598	0.000583903	-1.32701e-10	-0.679822
88925063	rs73280277	6.07277e-09	-0.875361	-1.73403e-10	0.000337822	-1.2174	-1.73403e-10	0.000343231	-1.21115	-1.73403e-10
88925380	rs16875013	8.28831e-09	-0.341934	-0.222396	0.0013404	0.293481	-0.132681	0.00132945	0.285499	-0.142538
88925728	rs7839686	1.65564e-08	0.376246	-0.248651	0.00261417	0.997699	-0.168919	0.00249668	0.952133	-0.178973
88926477	rs148441367	4.64427e-09	-1.32701e-10	-1.14354	0.000352725	-1.32701e-10	-1.17423	0.000356155	-1.32701e-10	-1.17419
88927702	rs117877915	3.11342e-09	-1.54345	-1.73403e-10	0.0002383	-1.56639	-1.73403e-10	0.000240182	-1.56816	-1.73403e-10
88927750	rs74765942	4.50093e-09	-1.32701e-10	-1.17489	0.000352484	-1.32701e-10	-1.17492	0.000355908	-1.32701e-10	-1.17488
88928553	rs147052113	2.73125e-09	-1.67442	-1.73403e-10	0.000280092	-1.4048	-1.73403e-10	0.000282077	-1.40738	-1.73403e-10
88929498	rs118137029	2.49192e-09	-1.76612	-1.73403e-10	0.000195997	-1.76182	-1.73403e-10	0.000197997	-1.76131	-1.73403e-10
88930612	rs11989278	8.34468e-09	-0.557551	-1.73403e-10	0.000446399	-0.938709	-1.73403e-10	0.000453883	-0.931717	-1.73403e-10
88930662	rs17717629	8.68902e-10	-1.64487	-1.17483	7.38668e-05	-1.57005	-1.16761	7.48911e-05	-1.56588	-1.16764
88931121	rs80168438	4.71785e-09	-1.12782	-1.73403e-10	0.000514958	-0.795837	-1.73403e-10	0.000506305	-0.822417	-1.73403e-10
88931914	rs7845687	4.0549e-09	-1.27925	-1.73403e-10	0.000273857	-1.42732	-1.73403e-10	0.000277083	-1.42524	-1.73403e-10
88932249	rs151303314	5.99305e-09	-1.32701e-10	-0.888575	0.000503109	-1.32701e-10	-0.819115	0.000508368	-1.32701e-10	-0.81835
88932269	rs10091380	9.57316e-09	-0.264337	-0.155876	0.000554223	-0.663413	-0.0589421	0.000556461	-0.65909	-0.0688691
88933558	rs80061971	2.66749e-09	-1.69804	-1.73403e-10	0.0002447	-1.53989	-1.73403e-10	0.00024707	-1.53988	-1.73403e-10
88933627	rs7010600	7.66015e-10	-1.77378	-1.17195	6.09417e-05	-1.75657	-1.17343	6.15094e-05	-1.75692	-1.17344
88934322	rs145473115	2.51309e-09	-1.75766	-1.73403e-10	0.000212623	-1.6804	-1.73403e-10	0.000214907	-1.67935	-1.73403e-10
88934441	rs1006364	2.23242e-08	-0.0931511	0.519646	0.00610421	0.731049	0.945763	0.00585314	0.692744	0.932434
88935865	rs73280288	4.3002e-09	-1.22051	-1.73403e-10	0.000278347	-1.41105	-1.73403e-10	0.000281685	-1.40877	-1.73403e-10
88935931	rs62524617	9.44837e-09	-0.241286	-0.192048	0.000533307	-0.667589	-0.0932362	0.000535564	-0.663201	-0.103035
88936637	rs17717701	4.19576e-09	-1.2451	-1.73403e-10	0.000446904	-0.937578	-1.73403e-10	0.000440216	-0.962289	-1.73403e-10
88937177	rs11782427	7.66944e-10	-1.77517	-1.16935	6.07682e-05	-1.76302	-1.16984	6.13364e-05	-1.76329	-1.1699
88937450	rs11780131	2.26172e-09	-0.792404	-1.07064	0.000212	-0.621264	-1.06207	0.000213671	-0.623124	-1.06199
88938198	rs147293329	4.50265e-09	-1.32701e-10	-1.17451	0.000352905	-1.32701e-10	-1.17372	0.00035631	-1.32701e-10	-1.17376
88938252	rs58257363	4.3568e-09	-1.20744	-1.73403e-10	0.000281318	-1.40044	-1.73403e-10	0.000284701	-1.39812	-1.73403e-10
88938809	rs62524618	1.34957e-09	-1.21488	-1.16451	0.000153937	-0.859101	-1.14428	0.00015452	-0.864743	-1.14449
88940168	rs73280297	4.39662e-09	-1.19834	-1.73403e-10	0.000283408	-1.39303	-1.73403e-10	0.000286823	-1.39069	-1.73403e-10
88940923	rs116956019	2.46522e-09	-1.77689	-1.73403e-10	0.000221576	-1.63916	-1.73403e-10	0.000223306	-1.64101	-1.73403e-10
88941642	rs58092272	8.60019e-09	-0.527392	-1.73403e-10	0.000476467	-0.873524	-1.73403e-10	0.000484648	-0.866132	-1.73403e-10
88942481	rs2097944	3.77353e-09	-1.35117	-1.73403e-10	0.000405518	-1.03476	-1.73403e-10	0.0003994	-1.05959	-1.73403e-10
88942874	rs60046421	4.05732e-09	-1.27865	-1.73403e-10	0.00025792	-1.48727	-1.73403e-10	0.000260926	-1.48532	-1.73403e-10
88943616	rs57632153	4.19639e-09	-1.24495	-1.73403e-10	0.000264668	-1.46144	-1.73403e-10	0.000267776	-1.4594	-1.73403e-10
88945195	rs117016360	2.51447e-09	-1.75711	-1.73403e-10	0.000206162	-1.71126	-1.73403e-10	0.000208375	-1.71022	-1.73403e-10
88945340	rs142821406	9.93357e-10	-1.76084	-0.924999	8.31109e-05	-1.73911	-0.880638	8.40647e-05	-1.73681	-0.881164
88945764	rs17645105	1.86055e-08	0.244283	-1.73403e-10	0.000945567	-0.188137	-1.73403e-10	0.000950488	-0.19258	-1.73403e-10
88945812	rs35328772	1.20004e-09	-1.33742	-1.15939	0.000132451	-1.01778	-1.13592	0.000133018	-1.02291	-1.13616
88946810	rs117113966	4.1571e-09	-1.25436	-1.73403e-10	0.000230586	-1.5993	-1.73403e-10	0.000232145	-1.60219	-1.73403e-10
88947310	rs78360617	4.33042e-09	-1.21351	-1.73403e-10	0.00052754	-0.771697	-1.73403e-10	0.000517275	-0.800981	-1.73403e-10
88948241	rs28733625	4.51581e-09	-1.17159	-1.73403e-10	0.000276631	-1.41724	-1.73403e-10	0.000278973	-1.41844	-1.73403e-10
88948282	rs77518950	6.15813e-09	-1.32701e-10	-0.861402	0.000518543	-1.32701e-10	-0.788899	0.000523981	-1.32701e-10	-0.788101
88948346	rs10454343	1.17029e-09	-1.35116	-1.17076	0.000129493	-1.02041	-1.15589	0.000130032	-1.02572	-1.15605
88948488	rs10454344	7.67902e-10	-1.76828	-1.17499	5.99371e-05	-1.77314	-1.17349	6.05242e-05	-1.77303	-1.17348
88948674	rs10454345	4.79183e-09	-1.32701e-10	-1.11226	0.000369732	-1.32701e-10	-1.12714	0.000373279	-1.32701e-10	-1.12723
88948825	rs10088179	5.03199e-09	-0.760683	-0.302676	0.000298455	-1.14915	-0.192151	0.000299635	-1.14516	-0.20183
88948890	rs149585441	5.80845e-09	-1.32701e-10	-0.919862	0.000503902	-1.32701e-10	-0.81754	0.000507717	-1.32701e-10	-0.819632
88949712	rs112049458	2.51947e-09	-1.75513	-1.73403e-10	0.000211918	-1.68372	-1.73403e-10	0.000213562	-1.68563	-1.73403e-10
88949742	rs6469114	8.44212e-10	-1.68836	-1.16016	8.73782e-05	-1.41487	-1.1548	8.67372e-05	-1.4319	-1.15477
88950064	rs7827022	7.79838e-10	-1.75278	-1.17506	6.06113e-05	-1.76153	-1.17391	6.12113e-05	-1.76132	-1.17391
88950838	rs13249113	1.14128e-09	-1.3783	-1.16873	0.000122855	-1.07707	-1.15185	0.000123407	-1.08204	-1.15203
88951114	rs62524653	5.70082e-09	-0.682094	-0.256471	0.000329533	-1.1027	-0.139549	0.000330761	-1.09865	-0.14951
88951252	rs73692202	5.90516e-09	-0.903348	-1.73403e-10	0.000356019	-1.16494	-1.73403e-10	0.000360338	-1.16251	-1.73403e-10
88951800	rs73281903	5.93757e-09	-0.897876	-1.73403e-10	0.000357654	-1.16036	-1.73403e-10	0.000361996	-1.15792	-1.73403e-10
88952045	rs73281904	6.24285e-09	-0.847738	-1.73403e-10	0.000372804	-1.11887	-1.73403e-10	0.000377361	-1.11635	-1.73403e-10
88952509	rs117347068	3.47656e-09	-1.43313	-1.73403e-10	0.000236422	-1.5743	-1.73403e-10	0.000238653	-1.57455	-1.73403e-10
88952582	rs11784463	9.25013e-09	-0.321495	-0.133043	0.000572797	-0.68065	-0.00874053	0.000574697	-0.676399	-0.019314
88952778	rs117061314	9.11638e-09	-0.469103	-1.73403e-10	0.000453997	-0.92183	-1.73403e-10	0.000458369	-0.921881	-1.73403e-10
88952948	rs77003046	4.70748e-09	-1.32701e-10	-1.13002	0.000362968	-1.32701e-10	-1.14561	0.000366458	-1.32701e-10	-1.14567
88953019	rs73281905	6.17399e-09	-0.85883	-1.73403e-10	0.000384521	-1.08792	-1.73403e-10	0.000389283	-1.08525	-1.73403e-10
88953264	rs80245667	2.46494e-09	-1.77701	-1.73403e-10	0.000205514	-1.71441	-1.73403e-10	0.000208095	-1.71156	-1.73403e-10
88953994	rs185623755	4.61426e-09	-1.32701e-10	-1.15002	0.000352404	-1.32701e-10	-1.17514	0.000355817	-1.32701e-10	-1.17514
88954107	rs141986971	2.63395e-09	-1.71069	-1.73403e-10	0.000239311	-1.56216	-1.73403e-10	0.000241288	-1.56356	-1.73403e-10
88954315	rs35624183	3.05105e-09	-0.508097	-1.05559	0.000356658	-0.117247	-1.0459	0.000358731	-0.121106	-1.04588
88954579	rs7003732	9.69513e-09	-0.407552	-1.73403e-10	0.000527795	-0.771214	-1.73403e-10	0.000537076	-0.763416	-1.73403e-10
88955537	rs144321700	3.35643e-09	-1.4683	-1.73403e-10	0.000230175	-1.60108	-1.73403e-10	0.00023235	-1.60131	-1.73403e-10
88955895	rs12548146	1.1204e-09	-1.41996	-1.14553	0.000115427	-1.13264	-1.15864	0.00011602	-1.13741	-1.15838
88956314	rs6469118	1.30872e-08	0.241386	-0.348929	0.00343849	1.23225	-0.129388	0.00329777	1.19038	-0.138935
88956505	rs76379693	8.65281e-09	-1.32701e-10	-0.521291	0.00059115	-1.32701e-10	-0.657851	0.000597443	-1.32701e-10	-0.656897
88956612	rs4375050	1.12916e-09	-1.38789	-1.16981	0.000117797	-1.11701	-1.15395	0.000118336	-1.1219	-1.15412
88957104	rs73694207	1.00131e-08	-0.375286	-1.73403e-10	0.000542608	-0.743535	-1.73403e-10	0.000552209	-0.73563	-1.73403e-10
88957556	rs12681162	3.59528e-09	-0.338316	-1.06124	0.000421894	0.0577557	-1.05292	0.000424288	0.0538004	-1.05294
88957584	rs72673199	3.72534e-09	-0.304171	-1.05985	0.000422483	0.0558609	-1.04963	0.000424807	0.0517545	-1.04968
88957636	rs79515403	1.30728e-09	-1.67005	-0.741177	9.21355e-05	-1.64767	-0.868991	9.31155e-05	-1.64708	-0.868633
88958794	rs58428311	8.27165e-10	-1.6939	-1.17502	7.04951e-05	-1.61896	-1.16542	7.14585e-05	-1.61535	-1.16509
88958851	rs79660877	6.76453e-09	-1.32701e-10	-0.767482	0.0005776	-1.32701e-10	-0.68104	0.000581488	-1.32701e-10	-0.683966
88958990	rs73281912	6.48617e-09	-0.809503	-1.73403e-10	0.000384888	-1.08697	-1.73403e-10	0.000389618	-1.08439	-1.73403e-10
88959197	rs73281913	6.60508e-09	-0.791337	-1.73403e-10	0.000390844	-1.07161	-1.73403e-10	0.000395658	-1.06901	-1.73403e-10
88960182	rs117731642	1.99871e-08	0.315913	-1.73403e-10	0.00138446	0.19314	-1.73403e-10	0.00138204	0.181762	-1.73403e-10
88960267	rs17717954	3.90239e-09	-1.31759	-1.73403e-10	0.000452312	-0.92555	-1.73403e-10	0.000444508	-0.952587	-1.73403e-10
88960579	rs73281915	6.5637e-09	-0.797621	-1.73403e-10	0.000388772	-1.07693	-1.73403e-10	0.000393557	-1.07433	-1.73403e-10
88961066	rs76908042	3.76258e-09	-1.35407	-1.73403e-10	0.000430278	-0.975491	-1.73403e-10	0.000423197	-1.00172	-1.73403e-10
88961156	rs117804545	6.38706e-09	-1.32701e-10	-0.824902	0.00048629	-1.32701e-10	-0.853117	0.000490593	-1.32701e-10	-0.85394
88961633	rs111860907	8.15738e-09	-0.580253	-1.73403e-10	0.00258786	0.818666	-1.73403e-10	0.0025628	0.7993	-1.73403e-10
88962066	rs2337160	7.89026e-10	-1.7475	-1.16863	7.55035e-05	-1.54977	-1.16597	7.52195e-05	-1.56321	-1.16593
88962865	rs16875583	9.19432e-09	-0.354549	-0.106041	0.000608074	-0.652865	0.023239	0.000609669	-0.649067	0.0124277
88963037	rs73281919	6.8928e-09	-0.748698	-1.73403e-10	0.000405227	-1.03547	-1.73403e-10	0.000410245	-1.0328	-1.73403e-10
88963147	rs2214926	7.66387e-10	-1.77067	-1.17457	5.9746e-05	-1.77467	-1.17515	6.03293e-05	-1.77459	-1.17515
88963340	rs75207127	3.87708e-09	-1.32409	-1.73403e-10	0.000728453	-0.448998	-1.73403e-10	0.000726404	-0.461449	-1.73403e-10
88963701	rs72673200	2.98701e-09	-0.522427	-1.06247	0.000344294	-0.150974	-1.04745	0.000346276	-0.154697	-1.04762
88963962	rs17718032	4.36793e-09	-1.20489	-1.73403e-10	0.00052679	-0.77312	-1.73403e-10	0.000516483	-0.802513	-1.73403e-10
88964138	rs73281921	5.92941e-09	-0.899252	-1.73403e-10	0.000343171	-1.20169	-1.73403e-10	0.000347276	-1.19944	-1.73403e-10
88964359	rs11997724	6.18221e-09	-0.8575	-1.73403e-10	0.000369634	-1.12741	-1.73403e-10	0.000374147	-1.12491	-1.73403e-10
88964461	rs76258632	2.49792e-09	-1.76372	-1.73403e-10	0.000206746	-1.70843	-1.73403e-10	0.000208297	-1.71059	-1.73403e-10
88964754	rs11987992	5.76371e-09	-0.927595	-1.73403e-10	0.000335401	-1.22459	-1.73403e-10	0.000339397	-1.22238	-1.73403e-10
88965081	rs2337161	7.80197e-10	-1.75263	-1.17475	6.02962e-05	-1.7655	-1.17516	6.08908e-05	-1.76532	-1.17516
88966139	rs73281923	5.97032e-09	-0.892374	-1.73403e-10	0.000358975	-1.15667	-1.73403e-10	0.000363338	-1.15422	-1.73403e-10
88966346	rs73281927	5.63448e-09	-0.950271	-1.73403e-10	0.000329333	-1.24285	-1.73403e-10	0.000333245	-1.24068	-1.73403e-10
88966398	rs73281928	6.60508e-09	-0.791337	-1.73403e-10	0.000390844	-1.07161	-1.73403e-10	0.000395658	-1.06901	-1.73403e-10
88966752	rs1989738	7.2037e-09	-0.551741	-0.152839	0.00108829	-0.0131701	-0.0343864	0.00107861	-0.0209519	-0.0451782
88966926	rs1072176	6.60508e-09	-0.791337	-1.73403e-10	0.000390844	-1.07161	-1.73403e-10	0.000395658	-1.06901	-1.73403e-10
88967119	rs73281931	6.60508e-09	-0.791337	-1.73403e-10	0.000390844	-1.07161	-1.73403e-10	0.000395658	-1.06901	-1.73403e-10
88967595	rs79713877	6.64266e-09	-0.785663	-1.73403e-10	0.000392724	-1.06681	-1.73403e-10	0.000397565	-1.0642	-1.73403e-10
88967952	rs113087560	6.14365e-09	-0.863756	-1.73403e-10	0.000353199	-1.17289	-1.73403e-10	0.000357444	-1.17058	-1.73403e-10
88968431	rs62524654	2.64831e-09	-1.70526	-1.73403e-10	0.0002438	-1.54357	-1.73403e-10	0.000246174	-1.54352	-1.73403e-10
88968632	rs2214925	1.1795e-09	-1.34531	-1.16877	0.000131024	-1.01262	-1.15193	0.000131563	-1.01796	-1.15211
88968856	rs111336153	6.33364e-09	-0.833301	-1.73403e-10	0.000363893	-1.14306	-1.73403e-10	0.000368319	-1.14061	-1.73403e-10
88970260	rs76176537	3.78539e-09	-1.34803	-1.73403e-10	0.00079335	-0.363657	-1.73403e-10	0.000791776	-0.375277	-1.73403e-10
88970682	rs4400429	7.48773e-09	-0.367821	-0.298088	0.00113817	0.22144	-0.224182	0.00109363	0.181636	-0.233933
88970916	rs78377224	3.97774e-09	-1.29846	-1.73403e-10	0.000469533	-0.888182	-1.73403e-10	0.000460892	-0.916393	-1.73403e-10
88971289	rs56801851	6.54994e-09	-0.79972	-1.73403e-10	0.000376793	-1.10823	-1.73403e-10	0.000381383	-1.10575	-1.73403e-10
88972250	rs59183651	7.92376e-09	-0.60931	-1.73403e-10	0.000462786	-0.902656	-1.73403e-10	0.000468647	-0.899707	-1.73403e-10
88974096	rs13249827	1.2548e-09	-1.29797	-1.15423	0.000122306	-1.10445	-1.12895	0.000122936	-1.10869	-1.1292
88975019	rs77098863	5.05422e-09	-1.32701e-10	-1.05895	0.000424313	-1.32701e-10	-0.98945	0.000427785	-1.32701e-10	-0.990936
88975898	rs278897	1.16777e-08	-0.377001	0.155507	0.000770605	-0.691723	0.298977	0.000771528	-0.68817	0.286987
88976745	rs59316904	3.35285e-09	-0.507429	-0.961937	0.000411236	-0.0801581	-0.940597	0.000412799	-0.0857663	-0.940828
88976786	rs13268358	1.16289e-09	-1.37408	-1.15419	0.000111327	-1.16299	-1.16446	0.000111964	-1.16713	-1.16425
88976789	rs117932822	5.75464e-09	-1.32701e-10	-0.929169	0.000457478	-1.32701e-10	-0.914193	0.000461206	-1.32701e-10	-0.915711
88977785	rs16875851	8.3449e-10	-1.68621	-1.1739	6.86347e-05	-1.63639	-1.17474	6.93388e-05	-1.63583	-1.17473
88977992	rs79499898	1.12099e-09	-1.66699	-0.89798	8.8877e-05	-1.70129	-0.85138	8.93709e-05	-1.70483	-0.851931
88979009	rs117551950	3.50234e-09	-1.42574	-1.73403e-10	0.000222806	-1.63362	-1.73403e-10	0.000224941	-1.63372	-1.73403e-10
88979804	rs149114335	4.78465e-09	-1.32701e-10	-1.11376	0.000355967	-1.32701e-10	-1.16508	0.000359462	-1.32701e-10	-1.16495
88979810	rs73694216	8.25178e-09	-0.568747	-1.73403e-10	0.00045709	-0.915042	-1.73403e-10	0.000462813	-0.912233	-1.73403e-10
88979837	rs73281945	8.59488e-09	-0.528009	-1.73403e-10	0.000473116	-0.880582	-1.73403e-10	0.000479066	-0.877717	-1.73403e-10
88980066	rs148252623	5.93351e-09	-1.32701e-10	-0.898559	0.000433454	-1.32701e-10	-0.968135	0.000437374	-1.32701e-10	-0.968768
88980290	rs73281949	8.47814e-09	-0.541684	-1.73403e-10	0.000490738	-0.84401	-1.73403e-10	0.000497001	-0.840963	-1.73403e-10
88981368	rs77225219	2.57174e-09	-1.73459	-1.73403e-10	0.00019916	-1.74581	-1.73403e-10	0.000200936	-1.74657	-1.73403e-10
88981540	rs1477915	9.82279e-10	-1.73054	-0.966517	9.50654e-05	-1.49991	-0.985442	9.46055e-05	-1.51473	-0.985114
88982312	rs2342	4.41669e-09	-1.19378	-1.73403e-10	0.000560094	-0.711818	-1.73403e-10	0.000548195	-0.742925	-1.73403e-10
88982721	rs117804210	1.24518e-08	-1.32701e-10	-0.157312	0.00110128	-1.32701e-10	-0.0356898	0.00111188	-1.32701e-10	-0.0357448
88983236	rs6995841	1.00523e-09	-1.70696	-0.966994	0.000100584	-1.44582	-0.983109	9.99778e-05	-1.46203	-0.982576
88983579	rs370883661	1.06389e-08	-1.32701e-10	-0.314655	0.000914186	-1.32701e-10	-0.221888	0.000919709	-1.32701e-10	-0.225498
88983627	rs117678736	4.87422e-09	-1.09522	-1.73403e-10	0.000638156	-0.581339	-1.73403e-10	0.000623447	-0.614292	-1.73403e-10
88984206	rs117384310	3.87393e-09	-1.32491	-1.73403e-10	0.000554031	-0.722701	-1.73403e-10	0.000553733	-0.732874	-1.73403e-10
88984912	rs145652202	1.64297e-08	0.119914	-1.73403e-10	0.00272111	0.868874	-1.73403e-10	0.00260101	0.814101	-1.73403e-10
88984932	rs278895	4.17218e-09	-1.7611	0.510366	0.000517782	-1.6099	0.819535	0.000513338	-1.61255	0.803929
88985092	rs145498478	8.52296e-10	-1.66557	-1.17342	6.83782e-05	-1.63984	-1.17503	6.90838e-05	-1.63921	-1.17502
88985130	rs111752107	2.69518e-09	-1.68771	-1.73403e-10	0.000235405	-1.57861	-1.73403e-10	0.000236809	-1.5823	-1.73403e-10
88985561	rs140904676	3.31136e-09	-1.48182	-1.73403e-10	0.000221025	-1.64165	-1.73403e-10	0.000223172	-1.64161	-1.73403e-10
88986031	rs59222707	1.87623e-08	0.252674	-1.73403e-10	0.00321666	1.03618	-1.73403e-10	0.00306781	0.979165	-1.73403e-10
88986749	rs278894	4.32318e-09	-1.77199	0.556809	0.000525175	-1.65148	0.875291	0.000520649	-1.65393	0.859447
88986843	rs76519456	4.93612e-09	-1.0826	-1.73403e-10	0.00122661	0.072087	-1.73403e-10	0.00122463	0.0608409	-1.73403e-10
88987396	rs278893	3.37337e-09	-1.76743	0.304165	0.000393748	-1.63158	0.567369	0.000391394	-1.63421	0.554373
88987569	rs34030179	1.43518e-09	-1.25815	-1.05974	0.000111776	-1.29692	-1.0265	0.000112527	-1.29997	-1.02639
88988180	rs34841713	7.74404e-10	-1.76787	-1.16697	6.10307e-05	-1.7662	-1.16234	6.16307e-05	-1.76615	-1.16224
88988299	rs11781084	4.1055e-09	-0.381022	-0.885827	0.000510344	0.0379466	-0.842783	0.000512162	0.0317506	-0.842665
88988854	rs80283016	1.21752e-09	-1.30806	-1.1743	7.61985e-05	-1.5316	-1.17498	7.73317e-05	-1.52646	-1.17499
88989037	rs278892	3.29927e-09	-1.76431	0.278839	0.000390987	-1.60606	0.53481	0.000388638	-1.60888	0.521969
88989293	rs77685352	2.51323e-09	-1.75761	-1.73403e-10	0.000195522	-1.76425	-1.73403e-10	0.00019735	-1.76458	-1.73403e-10
88989316	rs278891	3.30029e-09	-1.76558	0.280418	0.000385879	-1.62462	0.540225	0.000383611	-1.62732	0.527393
88990028	rs278890	3.26848e-09	-1.76531	0.270456	0.000386015	-1.60976	0.525718	0.000383721	-1.61255	0.512911
88990392	rs72675105	3.92506e-09	-0.468215	-0.843578	0.00047957	-0.041187	-0.825845	0.000481206	-0.0474875	-0.825773
88990636	rs76715154	3.89376e-09	-1.3198	-1.73403e-10	0.000268843	-1.4458	-1.73403e-10	0.000271147	-1.44689	-1.73403e-10
88990690	rs144123681	4.8829e-09	-1.32701e-10	-1.09344	0.000386423	-1.32701e-10	-1.08299	0.00039014	-1.32701e-10	-1.08305
88990773	rs278888	4.1012e-09	-1.76851	0.500611	0.000501958	-1.63588	0.814471	0.000497673	-1.63847	0.798859
88991359	rs35912163	7.64548e-10	-1.77414	-1.1735	6.11188e-05	-1.75569	-1.17142	6.17184e-05	-1.75562	-1.17136
88992511	rs278887	2.29631e-09	-0.983918	-0.863954	0.000440445	-0.161165	-0.790972	0.000424484	-0.201075	-0.797606
88992625	rs78879969	2.66606e-09	-1.69857	-1.73403e-10	0.000193079	-1.77682	-1.73403e-10	0.000194924	-1.77695	-1.73403e-10
88992790	rs278886	3.3001e-09	-1.76388	0.278653	0.000386054	-1.61855	0.534608	0.000383761	-1.6213	0.521768
88993033	rs62524657	8.17782e-10	-1.70521	-1.17513	7.54009e-05	-1.54364	-1.17346	7.61719e-05	-1.54314	-1.17342
88993658	rs2616479	1.09229e-08	-0.288316	-1.73403e-10	0.000492567	-0.84029	-1.73403e-10	0.0004937	-0.847629	-1.73403e-10
88994379	rs149366167	3.43983e-09	-1.44375	-1.73403e-10	0.000222203	-1.63633	-1.73403e-10	0.000223689	-1.6393	-1.73403e-10
88994384	rs278885	3.28685e-09	-1.75956	0.270317	0.000388771	-1.6025	0.525567	0.00038645	-1.60531	0.512761
88994530	rs17718458	2.25812e-08	0.437941	-1.73403e-10	0.00399779	1.25357	-1.73403e-10	0.00380452	1.19439	-1.73403e-10
88995059	rs62524658	2.70962e-09	-1.68237	-1.73403e-10	0.000195074	-1.76654	-1.73403e-10	0.000197178	-1.76545	-1.73403e-10
88996802	rs2616480	9.27609e-09	-0.687346	0.235611	0.00156497	-0.1722	0.487903	0.00154802	-0.18006	0.475239
88996985	rs2616481	3.26954e-09	-1.75539	0.260868	0.00038796	-1.58979	0.510774	0.000385624	-1.59271	0.498018
88997559	rs79741984	4.62048e-09	-1.32701e-10	-1.14868	0.00035794	-1.32701e-10	-1.15956	0.000361216	-1.32701e-10	-1.16008
88997586	rs9642805	8.12565e-10	-1.77107	-1.11566	6.49379e-05	-1.75801	-1.10848	6.55693e-05	-1.75796	-1.10849
88997716	rs1477905	3.25326e-09	-1.76069	0.261175	0.000378206	-1.62013	0.515649	0.000376004	-1.62284	0.502879
88998507	rs1023915	3.23623e-09	-1.76594	0.261175	0.000371706	-1.63747	0.515649	0.000369598	-1.64002	0.502879
88998663	rs2169655	2.34445e-08	0.532007	-0.0565446	0.00867382	1.84508	0.183068	0.00808888	1.77718	0.171505
88998928	rs74706365	2.19629e-08	0.410181	-1.73403e-10	0.00386079	1.21871	-1.73403e-10	0.00367558	1.15991	-1.73403e-10
88999985	rs1031826	2.72018e-08	0.512663	0.111446	0.010848	1.84851	0.403296	0.0100912	1.7806	0.389265
89000052	rs28721409	2.66918e-09	-1.6974	-1.73403e-10	0.000195696	-1.76336	-1.73403e-10	0.000197833	-1.76213	-1.73403e-10
89000798	rs2616484	2.3382e-09	-1.24332	-0.586473	0.000428269	-0.560384	-0.419785	0.000413933	-0.594418	-0.429434
89000971	rs73694221	1.31919e-08	-0.0995743	-1.73403e-10	0.00210579	0.612523	-1.73403e-10	0.00201835	0.560479	-1.73403e-10
89001514	rs142042332	8.13558e-10	-1.71697	-1.16855	6.61266e-05	-1.67436	-1.17399	6.67967e-05	-1.6739	-1.174
89001541	rs138974856	2.46763e-09	-1.77592	-1.73403e-10	0.00019308	-1.77682	-1.73403e-10	0.000194943	-1.77685	-1.73403e-10
89001891	rs2616485	3.72263e-09	-1.76469	0.399945	0.000457092	-1.61968	0.704642	0.000453354	-1.62235	0.689468
89002653	rs141099191	3.49678e-09	-1.42733	-1.73403e-10	0.000223137	-1.63213	-1.73403e-10	0.000225314	-1.63206	-1.73403e-10
89003185	rs73694223	1.53049e-08	0.0489978	-1.73403e-10	0.00239153	0.739768	-1.73403e-10	0.00228864	0.686159	-1.73403e-10
89003198	rs62524659	2.48281e-09	-1.76978	-1.73403e-10	0.000211259	-1.68684	-1.73403e-10	0.000213311	-1.6868	-1.73403e-10
89003632	rs12675751	2.93309e-09	-0.628897	-0.97422	0.000386066	-0.134142	-0.949772	0.000387724	-0.13966	-0.949602
89004181	rs146063752	5.80847e-09	-1.32701e-10	-0.919858	0.000512444	-1.32701e-10	-0.800729	0.000516537	-1.32701e-10	-0.802409
89006561	rs730317	2.81457e-09	-1.758	0.113628	0.000305749	-1.62689	0.309736	0.00030431	-1.62942	0.297911
89006607	rs730316	1.31104e-09	-1.26021	-1.14814	0.000105194	-1.24756	-1.13656	0.000105892	-1.25068	-1.13645
89007235	rs2086052	2.75608e-09	-1.76241	0.0970431	0.000295357	-1.64367	0.29193	0.000294053	-1.64597	0.280176
89007653	rs2616504	9.11122e-09	-0.595143	0.125473	0.00123673	-0.239632	0.319937	0.00122554	-0.2465	0.308079
89007711	rs4961073	7.72731e-10	-1.7712	-1.1658	6.08472e-05	-1.76221	-1.16934	6.14365e-05	-1.76213	-1.16942
89007717	rs140410253	4.91468e-09	-1.32701e-10	-1.08695	0.000374971	-1.32701e-10	-1.11307	0.000378454	-1.32701e-10	-1.11346
89008059	rs2616503	4.1716e-09	-1.69604	0.445159	0.000560017	-1.34404	0.632082	0.000556805	-1.34659	0.619247
89008336	rs78428098	2.48833e-09	-1.76756	-1.73403e-10	0.000309703	-1.30431	-1.73403e-10	0.000310375	-1.31177	-1.73403e-10
89009391	rs78486480	2.99888e-09	-1.58094	-1.73403e-10	0.000209786	-1.69383	-1.73403e-10	0.000211971	-1.69311	-1.73403e-10
89009397	rs17718631	2.84448e-08	0.668791	-1.73403e-10	0.00477094	1.43038	-1.73403e-10	0.00453254	1.36948	-1.73403e-10
89010229	rs79020481	4.50687e-09	-1.32701e-10	-1.17357	0.000355063	-1.32701e-10	-1.16763	0.00035852	-1.32701e-10	-1.16757
89011448	rs6469158	2.43368e-09	-1.17132	-0.618449	0.000366287	-0.598769	-0.537737	0.000354174	-0.632784	-0.546984
89012608	rs12677446	4.50212e-09	-1.32701e-10	-1.17463	0.000353446	-1.32701e-10	-1.17219	0.000356816	-1.32701e-10	-1.17234
89013301	rs17646041	1.88261e-08	0.256068	-1.73403e-10	0.00316129	1.01881	-1.73403e-10	0.00301659	0.962327	-1.73403e-10
89013409	rs17646059	3.26933e-09	-1.49459	-1.73403e-10	0.000223898	-1.62873	-1.73403e-10	0.000225991	-1.62906	-1.73403e-10
89014455	rs2664363	3.01485e-09	-1.75822	0.182596	0.000364547	-1.61306	0.471797	0.000361908	-1.61572	0.457551
89015627	rs71526915	2.4843e-09	-1.76918	-1.73403e-10	0.000207425	-1.70515	-1.73403e-10	0.000209757	-1.7036	-1.73403e-10
89015890	rs151281886	2.52012e-09	-1.75487	-1.73403e-10	0.000233285	-1.58766	-1.73403e-10	0.000235069	-1.58967	-1.73403e-10
89016302	rs138116243	4.50316e-09	-1.32701e-10	-1.1744	0.000360599	-1.32701e-10	-1.15216	0.000363883	-1.32701e-10	-1.15272
89016758	rs77636366	4.2534e-09	-1.23146	-1.73403e-10	0.000435665	-0.963048	-1.73403e-10	0.000439025	-0.964999	-1.73403e-10
89017568	rs2664364	5.57166e-09	-0.137636	-0.823846	0.00103536	0.62537	-0.72279	0.000995097	0.583563	-0.730278
89017955	rs76675204	2.87759e-08	0.680364	-1.73403e-10	0.00525057	1.52617	-1.73403e-10	0.00498361	1.46435	-1.73403e-10
89018125	rs2616510	2.55639e-09	-1.64811	-0.0924638	0.000273395	-1.59167	0.162664	0.000273119	-1.58978	0.150135
89018566	rs2664365	2.54463e-09	-1.65273	-0.0924638	0.000271884	-1.59721	0.162664	0.000271603	-1.59535	0.150135
89019298	rs1961470	2.84598e-09	-1.7504	0.117133	0.000341588	-1.60593	0.399615	0.000339191	-1.60868	0.385686
89019419	rs1961469	2.84849e-09	-1.75732	0.124937	0.000338278	-1.62428	0.408229	0.000335942	-1.62688	0.394262
89020413	rs78075875	2.59066e-09	-1.72726	-1.73403e-10	0.000195092	-1.76645	-1.73403e-10	0.000197202	-1.76533	-1.73403e-10
89020945	rs56801608	2.89679e-09	-1.75697	0.141401	0.000349637	-1.60942	0.426393	0.000347164	-1.6121	0.412346
89021223	rs72675113	4.38167e-09	-0.0373089	-1.16444	0.000551077	0.428892	-1.15694	0.000529995	0.380297	-1.15699
89021297	rs55792056	2.90329e-09	-1.75473	0.141401	0.000346924	-1.61721	0.426393	0.00034448	-1.61986	0.412346
89021717	rs10089030	2.61156e-09	-1.71923	-1.73403e-10	0.00019749	-1.75423	-1.73403e-10	0.000199729	-1.7526	-1.73403e-10
89023357	rs117374053	3.00892e-08	0.724991	-1.73403e-10	0.00516517	1.50977	-1.73403e-10	0.00490344	1.44814	-1.73403e-10
89023595	rs113216168	3.17797e-09	-0.433277	-1.08966	0.000458588	0.1557	-1.06747	0.000460122	0.149282	-1.06735
89024840	rs2664366	5.61261e-09	-0.230975	-0.723185	0.000951015	0.457028	-0.63942	0.000914113	0.416145	-0.647746
89025895	rs74339971	3.12153e-09	-1.54085	-1.73403e-10	0.00020388	-1.72239	-1.73403e-10	0.000205993	-1.72171	-1.73403e-10
89026592	rs116932554	2.47046e-09	-1.77477	-1.73403e-10	0.000199859	-1.74231	-1.73403e-10	0.000201731	-1.74262	-1.73403e-10
89027329	rs144658605	2.49302e-09	-1.76568	-1.73403e-10	0.0002868	-1.38114	-1.73403e-10	0.000287571	-1.38809	-1.73403e-10
89027706	rs10101680	3.64744e-09	-1.38515	-1.73403e-10	0.000233706	-1.58586	-1.73403e-10	0.000235792	-1.5866	-1.73403e-10
89028686	rs7010500	2.68643e-09	-1.69096	-1.73403e-10	0.00019743	-1.75454	-1.73403e-10	0.000199669	-1.75289	-1.73403e-10
89028859	rs7006878	2.70324e-09	-1.68472	-1.73403e-10	0.000198071	-1.75129	-1.73403e-10	0.00020034	-1.74954	-1.73403e-10
89028903	rs16876652	2.75886e-09	-1.66436	-1.73403e-10	0.000201047	-1.73638	-1.73403e-10	0.000203446	-1.73416	-1.73403e-10
89029361	rs75919427	4.48047e-09	-0.573517	-0.605931	0.00112154	0.51167	-0.529136	0.00110556	0.488212	-0.529658
89030206	rs9650033	1.83497e-08	0.230439	-1.73403e-10	0.00287743	0.92473	-1.73403e-10	0.00274816	0.86913	-1.73403e-10
89030307	rs72675116	2.13227e-09	-0.777618	-1.14437	0.000275868	-0.290952	-1.12905	0.000277008	-0.296439	-1.12907
89030490	rs17718917	9.02787e-10	-1.68513	-1.09631	7.07436e-05	-1.63328	-1.14758	7.17382e-05	-1.62919	-1.14734
89031066	rs78714084	2.48729e-09	-1.76798	-1.73403e-10	0.000194808	-1.76791	-1.73403e-10	0.000196612	-1.76832	-1.73403e-10
89031613	rs9650034	1.5677e-08	0.0730214	-1.73403e-10	0.00247885	0.775629	-1.73403e-10	0.00237165	0.721785	-1.73403e-10
89032160	rs2616502	2.26132e-09	-1.75944	-0.103786	0.000266598	-1.66239	0.208215	0.000265072	-1.66461	0.195051
89032838	rs78103981	4.62949e-09	-1.32701e-10	-1.14673	0.000369162	-1.32701e-10	-1.12869	0.000372787	-1.32701e-10	-1.12855
89033608	rs80295339	9.99496e-10	-1.58922	-1.09046	9.39446e-05	-1.43332	-1.06389	9.42398e-05	-1.4395	-1.06422
89033615	rs1477907	2.72967e-09	-1.7206	0.0456095	0.0003503	-1.54365	0.362521	0.000347618	-1.54693	0.348479
89035393	rs76920899	7.1335e-09	-1.32701e-10	-0.714373	0.000565548	-1.32701e-10	-0.702126	0.000573178	-1.32701e-10	-0.698359
89035664	rs16876790	9.33748e-09	0.514127	-0.959266	0.00106317	0.928157	-0.99907	0.00103123	0.888447	-0.999498
89036364	rs190606887	2.78103e-09	-1.65635	-1.73403e-10	0.000200616	-1.73853	-1.73403e-10	0.000202443	-1.7391	-1.73403e-10
89036579	rs2616483	2.08732e-08	0.600072	-0.240783	0.00951947	2.06718	0.0539939	0.00887805	2.00029	0.0414936
89036719	rs2616482	1.64561e-08	0.407077	-0.285556	0.00827935	1.97704	0.00456025	0.0077285	1.91083	-0.00771094
89037603	rs112250982	5.21686e-09	-1.02728	-1.73403e-10	0.000310806	-1.30075	-1.73403e-10	0.000311626	-1.30775	-1.73403e-10
89037718	rs2616501	3.16168e-09	-1.76766	0.239585	0.000397712	-1.53044	0.476245	0.000395221	-1.53212	0.462006
89040228	rs147492644	5.50536e-09	-1.32701e-10	-0.973453	0.000436073	-1.32701e-10	-0.962113	0.000440685	-1.32701e-10	-0.961225
89040735	rs72675119	2.47892e-09	-1.77135	-1.73403e-10	0.000200665	-1.73829	-1.73403e-10	0.000202453	-1.73905	-1.73403e-10
89041070	rs2664367	8.27636e-09	-0.285533	-0.280239	0.00452709	1.44877	-0.0708529	0.00426149	1.38984	-0.0820189
89041354	rs12334980	3.66166e-09	-1.38126	-1.73403e-10	0.000235638	-1.57762	-1.73403e-10	0.000237765	-1.57827	-1.73403e-10
89041513	rs17719138	2.53292e-09	-1.7498	-1.73403e-10	0.000251849	-1.51109	-1.73403e-10	0.000252342	-1.51877	-1.73403e-10
89041596	rs2616500	2.92914e-09	-1.75061	0.146144	0.000395844	-1.44698	0.388079	0.000393402	-1.4489	0.374171
89042888	rs2616499	4.39288e-09	-1.37816	0.178968	0.000725231	-0.765994	0.312562	0.000700338	-0.796403	0.298411
89045674	rs2664368	3.24302e-09	-1.76766	0.264991	0.00041022	-1.51581	0.492584	0.000407623	-1.51753	0.478317
89045889	rs2616498	4.73086e-09	-1.30586	0.180791	0.000817052	-0.647843	0.313624	0.000787648	-0.679937	0.299433
89046119	rs10106275	8.48858e-10	-1.67979	-1.16325	7.28718e-05	-1.5979	-1.15332	7.27902e-05	-1.60873	-1.15325
89046318	rs117674711	4.29551e-09	-1.22161	-1.73403e-10	0.000666625	-0.537695	-1.73403e-10	0.000665765	-0.54862	-1.73403e-10
89046557	rs28715922	1.74486e-09	-1.64887	-0.473633	0.00012914	-1.69854	-0.480482	0.000130617	-1.69542	-0.481866
89046746	rs1031827	2.8007e-09	-1.72322	0.0739144	0.000358185	-1.44711	0.288235	0.000356112	-1.44976	0.275455
89048792	rs72675121	2.48001e-09	-1.77091	-1.73403e-10	0.000195803	-1.76281	-1.73403e-10	0.0001978	-1.7623	-1.73403e-10
89048916	rs80293361	4.06803e-09	-1.27602	-1.73403e-10	0.000614159	-0.619668	-1.73403e-10	0.000613593	-0.630224	-1.73403e-10
89049531	rs2664369	4.33313e-09	-1.47123	0.258342	0.000676591	-0.903245	0.380391	0.000654579	-0.931535	0.365972
89050342	rs73694225	5.02474e-09	-1.32701e-10	-1.0648	0.000383407	-1.32701e-10	-1.09082	0.000387057	-1.32701e-10	-1.09098
89051021	rs78718869	2.86243e-09	-1.62751	-1.73403e-10	0.00019305	-1.77697	-1.73403e-10	0.000194927	-1.77693	-1.73403e-10
89051297	rs2664370	8.05531e-09	-0.8017	0.208856	0.00157868	-0.0123018	0.336726	0.00150634	-0.0545947	0.322477
89055775	rs28988871	1.14474e-09	-1.62109	-0.922912	8.4767e-05	-1.64322	-0.956793	8.56032e-05	-1.64318	-0.956656
89056569	rs10097366	8.79214e-10	-1.63657	-1.17133	9.39422e-05	-1.33517	-1.16208	9.41473e-05	-1.34262	-1.16208
89056898	rs148655046	3.11115e-09	-1.54418	-1.73403e-10	0.000312423	-1.29556	-1.73403e-10	0.000314615	-1.29821	-1.73403e-10
89056962	rs2664371	7.67542e-09	-0.493619	-0.147534	0.00146483	0.26919	-0.0196159	0.00140704	0.23158	-0.0318928
89057907	rs17646751	7.12864e-09	-0.715055	-1.73403e-10	0.00118088	0.0340943	-1.73403e-10	0.00113998	-0.010786	-1.73403e-10
89058236	rs28906970	2.53218e-09	-1.7501	-1.73403e-10	0.000201598	-1.73365	-1.73403e-10	0.000203465	-1.73406	-1.73403e-10
89061010	rs62525862	9.9818e-10	-1.54169	-1.13931	9.89965e-05	-1.30513	-1.13971	9.91994e-05	-1.313	-1.13943
89061079	rs74854392	3.15158e-09	-1.53127	-1.73403e-10	0.000232689	-1.59022	-1.73403e-10	0.000234731	-1.59111	-1.73403e-10
89061117	rs17719493	1.06807e-08	-0.310733	-1.73403e-10	0.00195686	0.539173	-1.73403e-10	0.00187723	0.487997	-1.73403e-10
89061284	rs2616497	4.47061e-09	-1.52506	0.343405	0.000744646	-1.03841	0.611399	0.000738545	-1.04216	0.597284
89061298	rs2616496	2.80206e-09	-1.75092	0.102101	0.00024095	-1.75756	0.202228	0.000240323	-1.75659	0.189021
89061424	rs2664372	2.78987e-09	-1.77401	0.12083	0.000244474	-1.77637	0.235557	0.000243586	-1.77619	0.222103
89061479	rs17646841	2.84037e-09	-1.63524	-1.73403e-10	0.000204287	-1.72039	-1.73403e-10	0.0002068	-1.7178	-1.73403e-10
89061832	rs2878919	2.8352e-09	-1.63706	-1.73403e-10	0.000204052	-1.72154	-1.73403e-10	0.000206557	-1.71898	-1.73403e-10
89061888	rs2664373	8.26887e-09	-0.278898	-0.28778	0.00191526	0.638846	-0.121162	0.00183381	0.597372	-0.132775
89062020	rs2337226	2.8352e-09	-1.63706	-1.73403e-10	0.000204052	-1.72154	-1.73403e-10	0.000206557	-1.71898	-1.73403e-10
89063755	rs28531917	8.70185e-10	-1.64559	-1.17263	9.59083e-05	-1.3094	-1.16713	9.6097e-05	-1.31707	-1.16713
89064168	rs17719609	9.79081e-09	-0.397732	-1.73403e-10	0.00174237	0.423082	-1.73403e-10	0.0016735	0.373116	-1.73403e-10
89064821	rs74693211	1.16781e-08	-0.221458	-1.73403e-10	0.00225114	0.679271	-1.73403e-10	0.00215584	0.62638	-1.73403e-10
89065625	rs17719657	7.28208e-09	-0.693759	-1.73403e-10	0.00111994	-0.0188871	-1.73403e-10	0.00108177	-0.0631992	-1.73403e-10
89066113	rs1871050	7.07302e-09	-0.722888	-1.73403e-10	0.00107909	-0.0560514	-1.73403e-10	0.0010428	-0.0998896	-1.73403e-10
89067581	rs36087310	2.47838e-09	-1.77157	-1.73403e-10	0.00020351	-1.72421	-1.73403e-10	0.000205844	-1.72244	-1.73403e-10
89067633	rs28991903	2.49321e-09	-1.7656	-1.73403e-10	0.000212559	-1.6807	-1.73403e-10	0.000214602	-1.68077	-1.73403e-10
89068570	rs141305110	3.80341e-09	-1.34328	-1.73403e-10	0.000238246	-1.56662	-1.73403e-10	0.000240743	-1.56582	-1.73403e-10
89068758	rs28991899	7.2534e-09	-1.32701e-10	-0.697705	0.000572427	-1.32701e-10	-0.690036	0.000580239	-1.32701e-10	-0.686116
89069294	rs117881573	4.23229e-09	-1.23643	-1.73403e-10	0.000651991	-0.559891	-1.73403e-10	0.000651214	-0.570718	-1.73403e-10
89069618	rs28991897	9.2673e-09	-0.452683	-1.73403e-10	0.00159983	0.337728	-1.73403e-10	0.00153819	0.288805	-1.73403e-10
89069654	rs16877270	9.2673e-09	-0.452683	-1.73403e-10	0.00159983	0.337728	-1.73403e-10	0.00153819	0.288805	-1.73403e-10
89071085	rs75511850	9.02509e-10	-1.61828	-1.16347	8.93861e-05	-1.39004	-1.15692	9.01876e-05	-1.39083	-1.15684
89071882	rs112886087	2.64673e-09	-1.70585	-1.73403e-10	0.000238422	-1.56588	-1.73403e-10	0.000239856	-1.56952	-1.73403e-10
89072232	rs117005744	3.48324e-09	-1.43121	-1.73403e-10	0.000227541	-1.61259	-1.73403e-10	0.000229608	-1.61318	-1.73403e-10
89073043	rs1477909	3.16139e-09	-1.52105	-0.00711099	0.000527498	-1.03874	0.266964	0.000523285	-1.04291	0.253484
89073073	rs28516548	3.59485e-09	-1.39967	-1.73403e-10	0.000233417	-1.5871	-1.73403e-10	0.000235517	-1.58777	-1.73403e-10
89073084	rs1477908	3.68021e-09	-1.3927	0.0164897	0.000653735	-0.833736	0.276516	0.000648205	-0.838435	0.263087
89073948	rs59726417	8.87041e-10	-1.67828	-1.12076	8.61051e-05	-1.47023	-1.11412	8.68923e-05	-1.47094	-1.11395
89074940	rs143980336	4.6668e-09	-1.32701e-10	-1.1387	0.000364662	-1.32701e-10	-1.14095	0.000368556	-1.32701e-10	-1.13996
89074979	rs192502441	3.21996e-09	-1.50981	-1.73403e-10	0.000314052	-1.29036	-1.73403e-10	0.000317271	-1.2898	-1.73403e-10
89075226	rs10103111	1.38083e-09	-1.20979	-1.1467	0.000132698	-1.00479	-1.14706	0.000132662	-1.01495	-1.14681
89075309	rs139757417	2.93627e-09	-1.60204	-1.73403e-10	0.000286676	-1.38157	-1.73403e-10	0.000288681	-1.38423	-1.73403e-10
89075534	rs74518724	5.82012e-09	-1.32701e-10	-0.917855	0.000503473	-1.32701e-10	-0.818392	0.0005073	-1.32701e-10	-0.820453
89075979	rs1824717	1.54226e-08	0.489299	-0.432643	0.00590534	1.89517	-0.251482	0.00552518	1.83065	-0.263135
89076068	rs1382101	1.20944e-08	0.207795	-0.394229	0.00397313	1.50043	-0.253046	0.00373131	1.43964	-0.264678
89077633	rs28991894	2.46895e-09	-1.77538	-1.73403e-10	0.000193381	-1.77526	-1.73403e-10	0.000195265	-1.7752	-1.73403e-10
89077914	rs28991890	4.53215e-09	-1.32701e-10	-1.16798	0.000354028	-1.32701e-10	-1.17055	0.000357427	-1.32701e-10	-1.17062
89079023	rs2616493	5.92302e-09	-0.834223	-0.0661055	0.00116732	-0.0674697	0.0900125	0.00112375	-0.101684	0.0765509
89080321	rs2664343	8.59098e-09	-0.384819	-0.143644	0.00191361	0.496633	0.0201901	0.00183132	0.456212	0.00702166
89080413	rs72675130	8.65837e-10	-1.76972	-1.05351	6.8863e-05	-1.77341	-1.03439	6.94408e-05	-1.77405	-1.03503
89080494	rs2664344	2.68166e-09	-1.7504	0.0576627	0.000242622	-1.74852	0.200106	0.000241288	-1.74983	0.186265
89080615	rs2664345	8.84563e-09	-0.384819	-0.114434	0.0019747	0.496633	0.051619	0.00188946	0.456212	0.038278
89081117	rs2616492	9.93151e-09	-0.336123	-0.0473402	0.00225829	0.558747	0.123695	0.00215878	0.517775	0.109967
89081238	rs10098052	1.13492e-09	-1.7746	-0.778015	9.24385e-05	-1.76936	-0.744019	9.3143e-05	-1.77027	-0.745148
89081273	rs2616491	1.0341e-08	-0.318062	-0.024993	0.00236686	0.581727	0.147669	0.00226182	0.540553	0.133815
89081289	rs28856040	3.18553e-09	-1.52056	-1.73403e-10	0.000222237	-1.63618	-1.73403e-10	0.000224204	-1.637	-1.73403e-10
89081440	rs2664346	1.02946e-08	-0.352446	0.00488924	0.00233922	0.537951	0.179702	0.0022359	0.497163	0.16568
89081541	rs2664347	1.07412e-08	-0.318062	0.0129696	0.00246515	0.581727	0.188359	0.00235525	0.540553	0.174293
89081730	rs2616490	2.56038e-08	0.833048	-0.269481	0.0097132	2.24312	-0.101798	0.00904757	2.17515	-0.11445
89082431	rs2616489	3.95916e-09	-1.44766	0.144511	0.0015674	-0.123279	0.44053	0.00153197	-0.141631	0.426388
89082687	rs79771784	1.26606e-08	-0.140679	-1.73403e-10	0.000705419	-0.48113	-1.73403e-10	0.00070524	-0.491018	-1.73403e-10
89082769	rs80290929	8.59935e-10	-1.72782	-1.10225	8.09531e-05	-1.56394	-1.08211	8.16723e-05	-1.56482	-1.08202
89083083	rs2664348	2.10543e-08	0.608384	-0.240456	0.00714393	1.90432	-0.0702197	0.00667348	1.8394	-0.0830578
89083319	rs17719876	2.50026e-09	-1.76278	-1.73403e-10	0.000381008	-1.0971	-1.73403e-10	0.000379957	-1.1095	-1.73403e-10
89083979	rs2616488	2.63588e-09	-1.36836	-0.341598	0.00110154	0.0534431	-0.0888959	0.00108066	0.0356674	-0.0998962
89084284	rs2616487	1.58087e-09	-1.57281	-0.648392	0.000254938	-0.900072	-0.598831	0.000254575	-0.91086	-0.599099
89084691	rs6469206	8.44663e-10	-1.68807	-1.15993	6.17991e-05	-1.76256	-1.15348	6.23011e-05	-1.76361	-1.15396
89084837	rs7826929	2.19259e-09	-1.77052	-0.123573	0.000163008	-1.76776	-0.178361	0.00016423	-1.76805	-0.180238
89085189	rs75463598	3.0738e-09	-1.55626	-1.73403e-10	0.000193546	-1.77441	-1.73403e-10	0.000195419	-1.77441	-1.73403e-10
89085386	rs28991889	5.88077e-09	-0.907488	-1.73403e-10	0.000243516	-1.54474	-1.73403e-10	0.000245788	-1.54509	-1.73403e-10
89085842	rs138578716	5.65973e-09	-0.945799	-1.73403e-10	0.000217515	-1.65765	-1.73403e-10	0.000219314	-1.65905	-1.73403e-10
89086539	rs17663614	4.45044e-09	-1.18617	-1.73403e-10	0.000193803	-1.77308	-1.73403e-10	0.000195732	-1.77281	-1.73403e-10
89087045	rs3739382	8.75861e-10	-1.7684	-1.04332	6.72563e-05	-1.74988	-1.08153	6.80361e-05	-1.74788	-1.08164
89087218	rs3739381	1.81285e-09	-1.04805	-1.03623	0.000120223	-1.18797	-1.0626	0.000121016	-1.19108	-1.06254
89087358	rs2054415	8.74952e-10	-1.77515	-1.03761	6.82586e-05	-1.74126	-1.07536	6.90748e-05	-1.7389	-1.07547
89087367	rs2054414	2.35878e-09	-1.22134	-0.599694	0.000111679	-1.63482	-0.689477	0.000112338	-1.63843	-0.689616
89087496	rs28991882	1.81007e-09	-1.02118	-1.06463	0.000120075	-1.1638	-1.08801	0.000120859	-1.16697	-1.08796
89087506	rs28991881	1.86909e-09	-1.00005	-1.05367	0.000123585	-1.14475	-1.07825	0.000124386	-1.14797	-1.07819
89087904	rs28725286	7.82257e-10	-1.77684	-1.1479	7.649e-05	-1.5852	-1.11756	7.69837e-05	-1.58823	-1.11773
89088009	rs2616506	2.13505e-09	-0.748758	-1.17193	8.85404e-05	-1.38395	-1.17251	8.89568e-05	-1.38899	-1.17242
89088470	rs28991878	1.70579e-09	-1.08359	-1.06156	0.000120257	-1.21987	-1.03042	0.000121089	-1.2229	-1.03013
89088649	rs147279658	4.80148e-09	-1.32701e-10	-1.11025	0.000372309	-1.32701e-10	-1.1202	0.000375929	-1.32701e-10	-1.12016
89089035	rs11785236	1.23046e-09	-1.3828	-1.08899	7.56677e-05	-1.69164	-1.02193	7.61912e-05	-1.69424	-1.02207
89089282	rs2664349	9.48635e-10	-1.57963	-1.15228	7.31056e-05	-1.62661	-1.12141	7.35157e-05	-1.63049	-1.12156
89089426	rs10504853	7.92482e-10	-1.77126	-1.1405	8.69324e-05	-1.4813	-1.09349	8.74209e-05	-1.48521	-1.09361
89089635	rs2664350	1.4798e-09	-1.11912	-1.16816	0.000107817	-1.18474	-1.17474	0.000109216	-1.18153	-1.1747
89090700	rs10504852	1.0241e-09	-1.49958	-1.15578	6.89541e-05	-1.66412	-1.14236	6.94042e-05	-1.66721	-1.14239
89090882	rs62525891	1.10157e-08	0.889075	-1.16893	6.8519e-05	-1.68056	-1.13225	6.91273e-05	-1.6806	-1.13301
89090920	rs79687835	1.90028e-08	0.265413	-1.73403e-10	0.00130978	0.137692	-1.73403e-10	0.00131749	0.133927	-1.73403e-10
89091183	rs146710478	2.46697e-09	-1.77619	-1.73403e-10	0.000193331	-1.77552	-1.73403e-10	0.000195191	-1.77558	-1.73403e-10
89091272	rs17663841	2.28703e-09	-0.685461	-1.16646	5.9692e-05	-1.77701	-1.17372	6.02613e-05	-1.77701	-1.17386
89091412	rs17720271	2.14174e-09	-0.767586	-1.14997	5.97855e-05	-1.77508	-1.17408	6.03663e-05	-1.77517	-1.17396
89092101	rs977231	1.41257e-09	-1.28157	-1.0522	9.36529e-05	-1.43269	-1.06763	9.40604e-05	-1.43879	-1.06683
89092757	rs2664351	1.76762e-09	-1.36672	-0.742823	0.000115675	-1.45068	-0.838459	0.000117154	-1.44867	-0.837401
89092949	rs10112472	4.41113e-09	-1.19504	-1.73403e-10	0.000194038	-1.77187	-1.73403e-10	0.000195956	-1.77167	-1.73403e-10
89093270	rs1477910	6.67364e-09	-0.78101	-1.73403e-10	0.00111563	-0.0227515	-1.73403e-10	0.00112294	-0.0258492	-1.73403e-10
89093298	rs2664352	2.25213e-09	-1.31906	-0.548236	0.00012689	-1.66893	-0.527672	0.000127837	-1.67064	-0.528155
89093395	rs2664353	2.2028e-09	-1.28527	-0.604173	0.000118211	-1.68609	-0.581363	0.000119112	-1.68763	-0.58186
89093713	rs78257119	4.50607e-09	-1.32701e-10	-1.17375	0.00035341	-1.32701e-10	-1.17229	0.000356801	-1.32701e-10	-1.17238
89094782	rs2248057	2.4524e-09	-1.17794	-0.604173	0.000113737	-1.72467	-0.581363	0.000114646	-1.72584	-0.58186
89095141	rs11782395	9.73268e-10	-1.71413	-0.992146	0.000104829	-1.44102	-0.94657	0.000105234	-1.44683	-0.946542
89095275	rs2664354	2.65441e-09	-1.16992	-0.533031	0.000121472	-1.73138	-0.508855	0.000122437	-1.73258	-0.509381
89095623	rs78174400	2.0433e-09	-1.77624	-0.188371	0.000240733	-1.42766	-0.12857	0.000242555	-1.43043	-0.127896
89096765	rs2664355	1.49522e-09	-1.29482	-0.98208	9.93522e-05	-1.4397	-1.00155	9.98079e-05	-1.44578	-1.00053
89096816	rs2616511	1.50046e-09	-1.74953	-0.523875	0.00011349	-1.66981	-0.638396	0.000114574	-1.67132	-0.637015
89097751	rs142596441	2.48986e-09	-1.76695	-1.73403e-10	0.000193045	-1.777	-1.73403e-10	0.000194926	-1.77694	-1.73403e-10
89098320	rs2664357	1.92053e-09	-1.62889	-0.397685	0.00011441	-1.76753	-0.532603	0.000115624	-1.76814	-0.531079
89099396	rs1477916	4.40857e-09	-0.605565	-0.590061	0.000109046	-1.77056	-0.577587	0.000110099	-1.77012	-0.578055
89099547	rs17664125	2.42655e-09	-0.627824	-1.16488	5.96895e-05	-1.77635	-1.17441	6.02649e-05	-1.7763	-1.17451
89102366	rs1551893	3.70657e-09	-1.36907	-1.73403e-10	0.000240869	-1.55567	-1.73403e-10	0.000243145	-1.5559	-1.73403e-10
89102538	rs13248947	4.05739e-09	-1.27864	-1.73403e-10	0.00019305	-1.77697	-1.73403e-10	0.000194924	-1.77695	-1.73403e-10
89102849	rs143763016	2.51397e-09	-1.75731	-1.73403e-10	0.000228354	-1.60902	-1.73403e-10	0.000230491	-1.60934	-1.73403e-10
89102977	rs12542125	1.52323e-09	-1.55098	-0.707356	8.20904e-05	-1.76779	-0.864311	8.29751e-05	-1.76785	-0.863165
89103322	rs115446367	3.81715e-09	-1.33967	-1.73403e-10	0.000251618	-1.51201	-1.73403e-10	0.00025409	-1.51187	-1.73403e-10
89103325	rs1382104	1.39618e-09	-1.58156	-0.763877	8.84549e-05	-1.721	-0.836434	8.92782e-05	-1.72296	-0.834842
89103402	rs16877921	3.75285e-09	-1.35666	-1.73403e-10	0.000248322	-1.5252	-1.73403e-10	0.000250761	-1.52505	-1.73403e-10
89104241	rs17720688	4.59599e-09	-1.15399	-1.73403e-10	0.000194591	-1.76902	-1.73403e-10	0.000196546	-1.76866	-1.73403e-10
89104400	rs12675659	8.01218e-10	-1.74853	-1.15227	6.03945e-05	-1.76811	-1.17092	6.10516e-05	-1.76688	-1.17095
89104528	rs28906393	1.02672e-08	-0.350217	-1.73403e-10	0.000762721	-0.40303	-1.73403e-10	0.000771866	-0.400744	-1.73403e-10
89104629	rs143995370	1.85858e-08	-1.32701e-10	0.243221	0.00152583	-1.32701e-10	0.290372	0.00154142	-1.32701e-10	0.290904
89104979	rs28906391	1.03749e-09	-1.52398	-1.11839	6.35821e-05	-1.75334	-1.13425	6.417e-05	-1.75396	-1.13406
89105144	rs28906390	3.81415e-09	-0.176314	-1.16414	7.04985e-05	-1.61003	-1.1743	7.11848e-05	-1.60988	-1.1744
89105362	rs28906388	2.63341e-09	-1.71089	-1.73403e-10	0.000193131	-1.77655	-1.73403e-10	0.000195014	-1.77648	-1.73403e-10
89105496	rs13277637	4.2792e-09	-1.22541	-1.73403e-10	0.000193396	-1.77518	-1.73403e-10	0.000195303	-1.77501	-1.73403e-10
89105615	rs17720712	3.80859e-09	-1.34192	-1.73403e-10	0.000193357	-1.77539	-1.73403e-10	0.000195198	-1.77554	-1.73403e-10
89105929	rs28906386	6.71143e-09	-1.32701e-10	-0.775363	0.000552415	-1.32701e-10	-0.725623	0.000557782	-1.32701e-10	-0.725588
89106361	rs76457178	3.29848e-09	-1.48572	-1.73403e-10	0.000209397	-1.69569	-1.73403e-10	0.000211907	-1.69341	-1.73403e-10
89106439	rs16878005	6.96944e-09	-1.32701e-10	-0.737641	0.000646796	-1.32701e-10	-0.567891	0.000653541	-1.32701e-10	-0.567151
89106660	rs57235514	4.11054e-09	-0.0938677	-1.17175	6.5001e-05	-1.69599	-1.16952	6.56431e-05	-1.69554	-1.16978
89106669	rs17720759	4.18344e-09	-0.0757479	-1.17229	6.53113e-05	-1.69198	-1.16877	6.59561e-05	-1.69151	-1.16905
89106786	rs17664373	8.42909e-10	-1.69813	-1.15194	5.99278e-05	-1.77197	-1.17481	6.05289e-05	-1.77165	-1.17478
89106872	rs17664391	4.59654e-09	0.0206635	-1.17453	6.77371e-05	-1.67548	-1.1488	6.83856e-05	-1.67499	-1.14941
89107212	rs16878008	1.42842e-09	-1.14746	-1.17514	7.75367e-05	-1.51869	-1.17048	7.78062e-05	-1.52491	-1.17043
89107696	rs74830570	3.67626e-09	-1.37728	-1.73403e-10	0.000238646	-1.56494	-1.73403e-10	0.000241021	-1.56467	-1.73403e-10
89107738	rs75316812	1.19501e-08	-0.198432	-1.73403e-10	0.000219699	-1.64766	-1.73403e-10	0.000222214	-1.64591	-1.73403e-10
89108044	rs16878012	3.71128e-09	-1.3678	-1.73403e-10	0.000235721	-1.57727	-1.73403e-10	0.000237984	-1.57735	-1.73403e-10
89108432	rs2169656	9.2591e-10	-1.74004	-1.01612	7.3576e-05	-1.65655	-1.08505	7.41954e-05	-1.65831	-1.08454
89108598	rs117932949	1.71705e-08	0.164015	-1.73403e-10	0.000422338	-0.994116	-1.73403e-10	0.000427241	-0.992209	-1.73403e-10
89108900	rs112610492	3.68942e-09	-1.37371	-1.73403e-10	0.000234751	-1.5814	-1.73403e-10	0.000237005	-1.58147	-1.73403e-10
89109014	rs1351057	4.33781e-09	-1.21181	-1.73403e-10	0.000193196	-1.77622	-1.73403e-10	0.000195084	-1.77613	-1.73403e-10
89109298	rs1351058	9.1117e-10	-1.59934	-1.17286	6.01928e-05	-1.7702	-1.17217	6.0758e-05	-1.77036	-1.1723
89109388	rs76544198	3.81437e-09	-1.3404	-1.73403e-10	0.000240308	-1.558	-1.73403e-10	0.000242615	-1.55808	-1.73403e-10
89109741	rs58021485	3.63731e-09	-0.21328	-1.17465	6.21978e-05	-1.74476	-1.16484	6.27891e-05	-1.74461	-1.16516
89109793	rs112256170	3.63121e-09	-1.38961	-1.73403e-10	0.000232176	-1.59242	-1.73403e-10	0.000234407	-1.5925	-1.73403e-10
89110193	rs9771895	8.74862e-10	-1.67479	-1.13808	6.52171e-05	-1.77651	-1.08569	6.5807e-05	-1.77647	-1.08636
89110202	rs76800117	3.65038e-09	-1.38434	-1.73403e-10	0.000233023	-1.58878	-1.73403e-10	0.000235262	-1.58886	-1.73403e-10
89110366	rs62525895	3.49898e-09	-0.251644	-1.17506	6.23589e-05	-1.75007	-1.15695	6.29444e-05	-1.74993	-1.15738
89110603	rs13257346	4.23013e-09	-1.23694	-1.73403e-10	0.000193112	-1.77665	-1.73403e-10	0.000194994	-1.77659	-1.73403e-10
89110988	rs62525896	3.4451e-09	-0.267075	-1.17515	6.21009e-05	-1.75209	-1.15907	6.2685e-05	-1.75195	-1.15948
89111060	rs16878034	3.63121e-09	-1.38961	-1.73403e-10	0.000232176	-1.59242	-1.73403e-10	0.000234407	-1.5925	-1.73403e-10
89111821	rs10504851	3.27425e-09	-0.317937	-1.17515	6.16423e-05	-1.75824	-1.16033	6.22219e-05	-1.75812	-1.16073
89111942	rs13258767	3.6429e-09	-1.3864	-1.73403e-10	0.000194647	-1.76873	-1.73403e-10	0.000196471	-1.76904	-1.73403e-10
89111991	rs10504850	3.3869e-09	-0.284128	-1.17513	6.1852e-05	-1.75423	-1.16094	6.24348e-05	-1.75411	-1.16133
89112389	rs62525932	3.22013e-09	-0.334694	-1.17506	6.14177e-05	-1.7601	-1.16212	6.19964e-05	-1.75999	-1.16249
89113251	rs60504591	3.34832e-09	-0.296611	-1.17411	6.14201e-05	-1.75575	-1.16643	6.20041e-05	-1.75563	-1.16673
89113322	rs139479352	4.92572e-09	-1.32701e-10	-1.0847	0.0004127	-1.32701e-10	-1.0172	0.000416261	-1.32701e-10	-1.01824
89113366	rs28649476	8.83099e-10	-1.77351	-1.02999	7.89276e-05	-1.66843	-1.00296	7.94542e-05	-1.67158	-1.0028
89113413	rs13269093	3.48437e-09	-1.43089	-1.73403e-10	0.000195853	-1.76256	-1.73403e-10	0.000197665	-1.76298	-1.73403e-10
89113656	rs28679683	8.89076e-10	-1.77351	-1.02324	7.95091e-05	-1.66843	-0.99562	8.00399e-05	-1.67158	-0.995456
89113713	rs57289685	2.70773e-09	-0.509401	-1.17366	6.14252e-05	-1.77399	-1.14811	6.19905e-05	-1.77394	-1.14863
89113836	rs117931636	2.62119e-09	-1.71555	-1.73403e-10	0.000198872	-1.74726	-1.73403e-10	0.000200649	-1.748	-1.73403e-10
89114000	rs17664775	3.32992e-09	-0.301082	-1.17515	6.18729e-05	-1.75629	-1.15855	6.2454e-05	-1.75616	-1.15896
89114156	rs17721118	3.16663e-09	-0.351353	-1.17516	6.14891e-05	-1.76186	-1.1592	6.20661e-05	-1.76175	-1.1596
89114173	rs58506377	3.23271e-09	-0.334694	-1.17116	6.08606e-05	-1.7601	-1.17124	6.14446e-05	-1.75999	-1.17143
89114650	rs28906671	2.03809e-08	0.335423	-1.73403e-10	0.000471532	-0.883934	-1.73403e-10	0.000477068	-0.881896	-1.73403e-10
89114724	rs2616494	3.6454e-09	-1.77275	0.387043	0.000324077	-1.43063	0.171691	0.000326854	-1.43083	0.17079
89114755	rs12678400	7.63657e-10	-1.77482	-1.17399	6.58329e-05	-1.68723	-1.16557	6.67271e-05	-1.68343	-1.16552
89115041	rs4961076	8.99283e-09	-0.510822	0.0280735	0.000444391	-0.6817	-0.261517	0.000448032	-0.683371	-0.26132
89115059	rs28906381	1.01113e-08	-0.365521	-1.73403e-10	0.000235861	-1.57668	-1.73403e-10	0.000238176	-1.57655	-1.73403e-10
89115305	rs28906380	1.85629e-09	-0.945844	-1.11475	7.47863e-05	-1.59836	-1.12693	7.55109e-05	-1.59857	-1.12671
89115577	rs28906379	3.49191e-09	-1.42873	-1.73403e-10	0.000235789	-1.57698	-1.73403e-10	0.000238007	-1.57726	-1.73403e-10
89115746	rs28906378	2.68872e-09	-1.29155	-0.398557	0.000281753	-1.06361	-0.335276	0.00028396	-1.06599	-0.334731
89115828	rs28906377	7.66362e-10	-1.77701	-1.16827	6.3958e-05	-1.70732	-1.17438	6.47928e-05	-1.70397	-1.1744
89116077	rs28906376	2.293e-08	0.453269	-1.73403e-10	0.000299762	-1.33693	-1.73403e-10	0.000303531	-1.33407	-1.73403e-10
89116358	rs28906372	2.13462e-09	-0.755256	-1.16563	6.54295e-05	-1.7323	-1.12665	6.61389e-05	-1.7309	-1.1269
89116407	rs11994071	5.43792e-09	-1.53409	0.548315	0.000343552	-1.24149	0.0409027	0.000346305	-1.24366	0.0414207
89116711	rs12679574	1.41077e-09	-1.1767	-1.15834	6.06478e-05	-1.7597	-1.17514	6.12906e-05	-1.75879	-1.17514
89117119	rs79648450	1.45711e-09	-1.1335	-1.16922	7.79027e-05	-1.50971	-1.17475	7.81596e-05	-1.51604	-1.17476
89117689	rs62525939	1.22877e-09	-1.30269	-1.17048	7.01563e-05	-1.61418	-1.17502	7.04865e-05	-1.61911	-1.17503
89118153	rs10112908	1.45556e-09	-1.14035	-1.16344	5.96706e-05	-1.77646	-1.17463	6.0236e-05	-1.77662	-1.17467
89118656	rs73694244	1.05134e-08	-1.29915	0.972623	0.000299986	-1.77692	0.440734	0.000303129	-1.77687	0.441477
89119163	rs10104277	3.57615e-09	-0.230621	-1.17427	6.24218e-05	-1.73907	-1.16694	6.30186e-05	-1.73891	-1.16722
89119305	rs10089111	7.69579e-10	-1.77271	-1.16838	6.97075e-05	-1.62178	-1.17383	7.02305e-05	-1.6239	-1.17388
89119420	rs2616517	3.99375e-09	-1.3966	0.102155	0.000227282	-1.64474	0.0310101	0.000228575	-1.64784	0.0301487
89119683	rs10090371	1.14897e-09	-1.38152	-1.15879	6.02195e-05	-1.76683	-1.1751	6.08108e-05	-1.76671	-1.17507
89120044	rs62525940	1.19308e-09	-1.33492	-1.16772	6.89174e-05	-1.63282	-1.17419	6.92612e-05	-1.63746	-1.17421
89120490	rs76441493	1.20726e-09	-1.32412	-1.1667	6.93725e-05	-1.62663	-1.1738	6.97114e-05	-1.63137	-1.17382
89120495	rs2616516	9.97152e-10	-1.51044	-1.17159	7.24965e-05	-1.6144	-1.14198	7.29305e-05	-1.61785	-1.1422
89120562	rs9297422	3.69919e-09	-0.19986	-1.1712	6.21433e-05	-1.73864	-1.17184	6.27432e-05	-1.73849	-1.17202
89120669	rs147864900	4.77503e-09	-1.32701e-10	-1.11577	0.000358208	-1.32701e-10	-1.15881	0.000361703	-1.32701e-10	-1.15873
89121140	rs147001886	3.50817e-09	-1.42408	-1.73403e-10	0.000212531	-1.68083	-1.73403e-10	0.000214222	-1.68254	-1.73403e-10
89121727	rs62525941	1.20043e-09	-1.32928	-1.16722	6.91531e-05	-1.6296	-1.174	6.94943e-05	-1.63429	-1.17402
89121832	rs73287039	1.86997e-09	-0.880899	-1.17235	7.34953e-05	-1.56759	-1.17511	7.41903e-05	-1.56782	-1.1751
89122062	rs1382105	3.02224e-09	-1.53589	-0.037289	0.000218515	-1.5332	-0.119868	0.000219552	-1.53733	-0.120636
89122167	rs7842560	1.9581e-09	-0.839113	-1.16809	7.51184e-05	-1.54714	-1.17371	7.58302e-05	-1.54739	-1.17367
89122727	rs73287040	1.95394e-09	-0.84843	-1.1609	7.50681e-05	-1.55175	-1.16978	7.57824e-05	-1.55198	-1.16971
89122924	rs62525942	7.69639e-10	-1.77057	-1.17044	6.70779e-05	-1.6591	-1.17497	6.80218e-05	-1.65475	-1.17498
89123819	rs62525943	1.27005e-09	-1.30672	-1.1334	6.01558e-05	-1.77513	-1.16785	6.07575e-05	-1.77509	-1.16758
89124607	rs1903836	4.10859e-09	-0.109988	-1.15611	6.29843e-05	-1.72219	-1.17485	6.36102e-05	-1.72199	-1.17479
89125261	rs191980873	2.66582e-09	-1.69866	-1.73403e-10	0.000194596	-1.769	-1.73403e-10	0.000196521	-1.76879	-1.73403e-10
89125416	rs78027751	3.89335e-09	-1.31991	-1.73403e-10	0.00060476	-0.63509	-1.73403e-10	0.000609984	-0.636123	-1.73403e-10
89125990	rs16878625	7.63054e-10	-1.7768	-1.17281	6.44906e-05	-1.7093	-1.1641	6.53141e-05	-1.70633	-1.16402
89126488	rs73694246	4.27849e-09	-1.63222	0.406648	0.000176775	-1.75671	-0.108334	0.000178566	-1.75714	-0.10746
89126809	rs7824918	3.98005e-09	-1.29788	-1.73403e-10	0.000227299	-1.61366	-1.73403e-10	0.000229522	-1.61356	-1.73403e-10
89127786	rs28906370	1.88293e-09	-0.889321	-1.15703	7.13319e-05	-1.63464	-1.13794	7.20252e-05	-1.63451	-1.13803
89128451	rs143184120	6.29134e-09	-1.32701e-10	-0.840002	0.000520877	-1.32701e-10	-0.784408	0.000526331	-1.32701e-10	-0.783626
89129672	rs28907639	2.57588e-09	-1.73298	-1.73403e-10	0.000197295	-1.75522	-1.73403e-10	0.000199038	-1.75606	-1.73403e-10
89129953	rs1477917	1.25764e-09	-1.28217	-1.16777	6.84482e-05	-1.63984	-1.174	6.88236e-05	-1.64398	-1.17403
89129986	rs16878727	3.8685e-09	-1.32631	-1.73403e-10	0.000223597	-1.63007	-1.73403e-10	0.000225783	-1.62998	-1.73403e-10
89130180	rs77976101	2.44886e-09	-0.799639	-0.983914	9.6653e-05	-1.55864	-0.910156	9.75575e-05	-1.5587	-0.910411
89130456	rs76014448	3.3203e-09	-1.47912	-1.73403e-10	0.000705368	-0.481202	-1.73403e-10	0.000712351	-0.480985	-1.73403e-10
89130666	rs28907636	2.77259e-09	-1.6594	-1.73403e-10	0.000276427	-1.41798	-1.73403e-10	0.000278598	-1.41979	-1.73403e-10
89131416	rs17665058	3.1915e-09	-1.51868	-1.73403e-10	0.000215332	-1.66774	-1.73403e-10	0.000217759	-1.66617	-1.73403e-10
89131593	rs2664360	5.2059e-09	-0.409355	-0.620028	9.19081e-05	-1.77286	-0.746272	9.27891e-05	-1.77234	-0.746882
89131623	rs28907632	8.44783e-09	-1.32701e-10	-0.545266	0.000498621	-1.32701e-10	-0.828075	0.000503217	-1.32701e-10	-0.828535
89131809	rs2664361	5.99432e-09	-0.372609	-0.515754	0.000102228	-1.77061	-0.642109	0.00010321	-1.76997	-0.64282
89133541	rs75461071	7.45495e-09	-0.670298	-1.73403e-10	0.000406393	-1.0326	-1.73403e-10	0.000409567	-1.03446	-1.73403e-10
89133961	rs28907629	3.07252e-09	-1.55668	-1.73403e-10	0.000287671	-1.37811	-1.73403e-10	0.000291171	-1.37564	-1.73403e-10
89134278	rs17721450	5.41292e-09	-0.373913	-0.616474	9.22741e-05	-1.77115	-0.744006	9.31652e-05	-1.77055	-0.74463
89134968	rs28907627	1.7355e-07	2.47729	-1.73403e-10	0.00107944	-0.0557214	-1.73403e-10	0.00109337	-0.0525395	-1.73403e-10
89135479	rs28907622	3.18145e-09	-1.77685	0.255014	0.00014951	-1.76109	-0.271474	0.00015108	-1.76083	-0.270919
89136044	rs28907621	2.60226e-09	-1.72279	-1.73403e-10	0.000213499	-1.67629	-1.73403e-10	0.000215512	-1.67654	-1.73403e-10
89136754	rs16878818	3.61053e-09	-1.39532	-1.73403e-10	0.000219437	-1.64886	-1.73403e-10	0.000221561	-1.64886	-1.73403e-10
89136847	rs17721486	6.55345e-09	-0.399067	-0.400117	0.000112644	-1.77623	-0.539458	0.000113682	-1.77601	-0.540137
89137106	rs75598406	5.2254e-09	-1.32701e-10	-1.02564	0.00043129	-1.32701e-10	-0.973141	0.000435262	-1.32701e-10	-0.973608
89137278	rs922389	7.01638e-09	-0.214958	-0.51597	0.000103588	-1.75556	-0.643939	0.000104642	-1.75445	-0.64456
89138158	rs117587111	5.60818e-09	-1.32701e-10	-0.954949	0.000444956	-1.32701e-10	-0.941947	0.000449594	-1.32701e-10	-0.941211
89138314	rs17721510	6.24384e-09	-0.509347	-0.338232	0.000119106	-1.77661	-0.4833	0.000120158	-1.77674	-0.484008
89138575	rs2337227	6.8963e-09	-0.295253	-0.452938	0.000108709	-1.76404	-0.587208	0.000109785	-1.76317	-0.587861
89139132	rs10504849	1.74995e-08	0.615879	-0.432882	0.000149098	-1.47958	-0.555741	0.000150873	-1.4766	-0.556514
89139476	rs7015576	5.32592e-09	-0.490455	-0.516134	0.00010008	-1.77691	-0.657046	0.000100982	-1.77697	-0.65764
89141522	rs16878834	3.52074e-09	-1.42051	-1.73403e-10	0.000216297	-1.66327	-1.73403e-10	0.000218391	-1.66327	-1.73403e-10
89141935	rs76710482	2.01716e-09	-0.959169	-1.01832	8.30127e-05	-1.65216	-0.96877	8.37878e-05	-1.65229	-0.968981
89143349	rs28669152	1.35127e-08	1.00782	-1.08337	7.79774e-05	-1.54398	-1.13953	7.87838e-05	-1.54386	-1.13899
89143543	rs17721630	1.52736e-08	1.1451	-1.09814	8.05067e-05	-1.50309	-1.14849	8.13343e-05	-1.50296	-1.14803
89144368	rs28907618	7.74226e-10	-1.75997	-1.1751	7.32247e-05	-1.57474	-1.17165	7.43171e-05	-1.5696	-1.17161
89144736	rs28907614	7.7356e-10	-1.76093	-1.175	7.28489e-05	-1.57809	-1.17345	7.39321e-05	-1.57299	-1.17342
89145307	rs28907612	3.95907e-09	-0.621395	-0.681772	0.000144105	-1.50244	-0.566941	0.000145416	-1.50263	-0.567326
89147565	rs75947098	2.78712e-09	-0.956384	-0.697784	0.000122012	-1.65107	-0.584733	0.000123131	-1.6512	-0.585113
89147717	rs10099888	1.39629e-08	1.06303	-1.1058	7.66957e-05	-1.5488	-1.15128	7.7467e-05	-1.54888	-1.15082
89147862	rs76956713	2.79601e-09	-0.941788	-0.709194	0.000121168	-1.64531	-0.59743	0.000122279	-1.64544	-0.597805
89148222	rs141256019	4.837e-09	-1.32701e-10	-1.10288	0.000370971	-1.32701e-10	-1.1238	0.000374703	-1.32701e-10	-1.12342
89148363	rs6982914	6.38483e-09	-0.134712	-0.690539	8.83628e-05	-1.74929	-0.809181	8.9285e-05	-1.74804	-0.809682
89148364	rs117639719	2.64915e-09	-1.70494	-1.73403e-10	0.000193124	-1.77659	-1.73403e-10	0.000194982	-1.77665	-1.73403e-10
89148375	rs6982924	5.36037e-09	-0.399102	-0.60104	9.29696e-05	-1.77674	-0.730909	9.38303e-05	-1.77661	-0.731461
89148563	rs16878865	7.73005e-10	-1.76219	-1.17446	7.29306e-05	-1.5759	-1.17451	7.40304e-05	-1.57058	-1.1745
89149498	rs1382100	6.89854e-09	-0.0470198	-0.700847	8.8801e-05	-1.73539	-0.818132	8.97535e-05	-1.73386	-0.818627
89150006	rs117214153	2.77397e-09	-1.6589	-1.73403e-10	0.000193732	-1.77344	-1.73403e-10	0.000195545	-1.77377	-1.73403e-10
89150361	rs140568423	2.89035e-09	-1.6178	-1.73403e-10	0.000195615	-1.76377	-1.73403e-10	0.000197385	-1.7644	-1.73403e-10
89151043	rs75884184	7.7384e-10	-1.76127	-1.1743	7.31665e-05	-1.57254	-1.17465	7.4273e-05	-1.56717	-1.17463
89151954	rs7819728	4.01203e-08	1.45638	-0.443677	0.000211384	-1.12211	-0.564137	0.000214247	-1.11753	-0.564895
89152324	rs78056007	2.38713e-09	-0.950502	-0.858583	9.96383e-05	-1.64876	-0.789617	0.000100561	-1.64889	-0.789906
89152326	rs73694251	5.11934e-09	-1.55716	0.511004	0.000215761	-1.60335	-0.062405	0.000217786	-1.6043	-0.0617436
89153595	rs28907596	1.11389e-09	-1.39893	-1.17239	6.45341e-05	-1.6976	-1.17513	6.4954e-05	-1.70075	-1.17513
89154260	rs2616486	7.26972e-09	0.0364799	-0.731938	8.83013e-05	-1.71413	-0.845037	8.92844e-05	-1.71222	-0.845513
89154639	rs10106619	2.2735e-08	1.5478	-1.10307	8.99667e-05	-1.38913	-1.15136	9.08697e-05	-1.38921	-1.15092
89155126	rs117291844	2.94164e-09	-1.60021	-1.73403e-10	0.000216217	-1.66364	-1.73403e-10	0.000218563	-1.66248	-1.73403e-10
89156705	rs58206899	3.53557e-09	-1.4163	-1.73403e-10	0.000216812	-1.66089	-1.73403e-10	0.000218912	-1.66089	-1.73403e-10
89156810	rs56750616	3.57249e-09	-1.40591	-1.73403e-10	0.000218101	-1.65496	-1.73403e-10	0.000220213	-1.65496	-1.73403e-10
89156845	rs118109889	5.96663e-09	-0.892994	-1.73403e-10	0.000335065	-1.2256	-1.73403e-10	0.000339463	-1.22219	-1.73403e-10
89156973	rs76381578	7.8051e-10	-1.75402	-1.17296	7.49312e-05	-1.5482	-1.17516	7.60868e-05	-1.54253	-1.17516
89157472	rs73694254	3.59039e-09	-1.40091	-1.73403e-10	0.000218729	-1.65209	-1.73403e-10	0.000220847	-1.65209	-1.73403e-10
89157660	rs77700962	1.10553e-07	2.02632	-1.73403e-10	0.000617147	-0.614814	-1.73403e-10	0.000624977	-0.61184	-1.73403e-10
89157919	rs1996637	1.08293e-08	0.316964	-0.613883	0.00010442	-1.65611	-0.735392	0.000105644	-1.65352	-0.735965
89158626	rs16879000	3.78327e-09	-1.34859	-1.73403e-10	0.000225588	-1.62121	-1.73403e-10	0.000227773	-1.62121	-1.73403e-10
89159359	rs142793402	4.79309e-09	-1.32701e-10	-1.112	0.000382577	-1.32701e-10	-1.09299	0.000386289	-1.32701e-10	-1.09297
89160104	rs117583394	2.9211e-09	-1.60722	-1.73403e-10	0.000201181	-1.73572	-1.73403e-10	0.000203492	-1.73393	-1.73403e-10
89160478	rs117049876	7.43682e-09	-1.32701e-10	-0.672732	0.000466521	-1.32701e-10	-0.894619	0.00047123	-1.32701e-10	-0.89421
89160699	rs2681299	2.92537e-09	-1.60575	-1.73403e-10	0.000197174	-1.75584	-1.73403e-10	0.00019907	-1.7559	-1.73403e-10
89161079	rs143035587	2.57224e-09	-1.7344	-1.73403e-10	0.00019871	-1.74807	-1.73403e-10	0.000200434	-1.74907	-1.73403e-10
89161084	rs117632084	3.12234e-09	-1.54059	-1.73403e-10	0.000205168	-1.71609	-1.73403e-10	0.00020715	-1.71611	-1.73403e-10
89161113	rs62525945	3.84621e-09	-1.33209	-1.73403e-10	0.00087662	-0.263848	-1.73403e-10	0.000886778	-0.261961	-1.73403e-10
89168334	rs55976829	3.5084e-09	-1.75147	0.327457	0.000190357	-1.58613	-0.204893	0.000192132	-1.58713	-0.204239
89168500	rs34928348	2.94066e-09	-1.60054	-1.73403e-10	0.000193285	-1.77576	-1.73403e-10	0.000195191	-1.77558	-1.73403e-10
89169066	rs76530605	2.54656e-09	-1.74443	-1.73403e-10	0.000228929	-1.60651	-1.73403e-10	0.00023085	-1.60779	-1.73403e-10
89169358	rs2681297	1.3023e-08	0.397548	-0.510007	0.000117296	-1.63347	-0.641751	0.000118692	-1.63062	-0.642396
89169780	rs12334533	1.76719e-08	1.33208	-1.13928	8.15465e-05	-1.46933	-1.16942	8.23482e-05	-1.4694	-1.1692
89169920	rs1915011	1.81609e-08	0.498924	-0.278829	0.000150981	-1.60623	-0.416536	0.000152783	-1.60315	-0.417385
89170152	rs59383401	3.64536e-09	-1.38572	-1.73403e-10	0.000220666	-1.64327	-1.73403e-10	0.000222803	-1.64327	-1.73403e-10
89170308	rs11988837	7.91726e-10	-1.73999	-1.17272	7.80412e-05	-1.50753	-1.17515	7.92828e-05	-1.50138	-1.17515
89171230	rs11779026	5.17664e-09	-1.03502	-1.73403e-10	0.000253503	-1.50454	-1.73403e-10	0.000256506	-1.5024	-1.73403e-10
89171788	rs6988704	1.91751e-09	-0.949158	-1.07899	7.76521e-05	-1.64823	-1.03946	7.83801e-05	-1.64836	-1.03963
89171948	rs6983807	1.92338e-09	-0.944558	-1.08054	7.76507e-05	-1.64641	-1.04129	7.83787e-05	-1.64654	-1.04146
89172176	rs117616861	3.52074e-09	-1.42051	-1.73403e-10	0.000216297	-1.66327	-1.73403e-10	0.000218391	-1.66327	-1.73403e-10
89172495	rs187990601	5.70726e-09	-1.32701e-10	-0.937436	0.000464404	-1.32701e-10	-0.899166	0.000468941	-1.32701e-10	-0.899078
89172681	rs77828588	1.19022e-08	-1.32701e-10	-0.202455	0.000855244	-1.32701e-10	-0.288535	0.000864263	-1.32701e-10	-0.287678
89172842	rs190796052	4.516e-09	-1.32701e-10	-1.17155	0.000352615	-1.32701e-10	-1.17455	0.000356028	-1.32701e-10	-1.17455
89173076	rs7387833	2.99092e-09	-1.20771	-0.375887	0.000104382	-1.71961	-0.672251	0.000105393	-1.71987	-0.67199
89173461	rs147446173	3.46769e-09	-1.43569	-1.73403e-10	0.000214465	-1.67177	-1.73403e-10	0.000216542	-1.67177	-1.73403e-10
89173606	rs180723157	2.57461e-09	-1.73348	-1.73403e-10	0.000197989	-1.75171	-1.73403e-10	0.000199882	-1.75183	-1.73403e-10
89173758	rs184414150	3.58315e-09	-0.586524	-0.81641	0.000126091	-1.48531	-0.717609	0.000127244	-1.48551	-0.717943
89174044	rs2681298	1.33993e-08	0.192149	-0.27612	0.000141075	-1.68269	-0.40794	0.000142645	-1.68044	-0.408757
89174132	rs186378886	5.87789e-09	-1.32701e-10	-0.907977	0.00048365	-1.32701e-10	-0.858561	0.000488298	-1.32701e-10	-0.85863
89174153	rs372137865	5.11621e-09	-1.32701e-10	-1.04676	0.000381968	-1.32701e-10	-1.09459	0.000385575	-1.32701e-10	-1.09482
89174345	rs73694255	3.34273e-09	-1.47239	-1.73403e-10	0.000210237	-1.69169	-1.73403e-10	0.000212272	-1.69169	-1.73403e-10
89174400	rs1519939	1.36492e-08	0.418872	-0.48437	0.000119436	-1.63017	-0.626967	0.000120861	-1.62734	-0.627572
89174581	rs74365214	3.48694e-09	-1.43015	-1.73403e-10	0.000215128	-1.66869	-1.73403e-10	0.000217211	-1.66869	-1.73403e-10
89174638	rs73694256	5.84857e-09	-1.5161	0.603125	0.000204528	-1.72769	0.0084729	0.000206775	-1.72714	0.00921753
89174649	rs73694257	3.40132e-09	-1.45501	-1.73403e-10	0.000212203	-1.68238	-1.73403e-10	0.000214258	-1.68238	-1.73403e-10
89175251	rs58042071	3.40132e-09	-1.45501	-1.73403e-10	0.000212203	-1.68238	-1.73403e-10	0.000214258	-1.68238	-1.73403e-10
89175378	rs79363493	4.46835e-09	-1.18216	-1.73403e-10	0.000251211	-1.51363	-1.73403e-10	0.000253295	-1.515	-1.73403e-10
89175802	rs55862922	3.22702e-09	-1.50762	-1.73403e-10	0.000204881	-1.71749	-1.73403e-10	0.000206879	-1.71742	-1.73403e-10
89176495	rs77215358	2.65195e-09	-0.902434	-0.801448	0.000111028	-1.62941	-0.70073	0.000112049	-1.62955	-0.70107
89176613	rs1519938	1.42067e-08	0.238306	-0.26377	0.00014457	-1.67245	-0.393706	0.000146191	-1.67006	-0.394576
89177206	rs116877752	2.46535e-09	-1.77684	-1.73403e-10	0.00019552	-1.76426	-1.73403e-10	0.000197375	-1.76445	-1.73403e-10
89177841	rs77311429	1.54571e-08	1.21208	-1.15318	7.82442e-05	-1.50627	-1.17382	7.90049e-05	-1.50634	-1.17371
89177987	rs2681300	1.27508e-08	0.298749	-0.432331	0.000122538	-1.66305	-0.568453	0.000123952	-1.66053	-0.569134
89179009	rs80158371	7.88725e-10	-1.7581	-1.15841	7.39258e-05	-1.56843	-1.16843	7.5028e-05	-1.56322	-1.16848
89179190	rs79942558	3.29702e-09	-1.48616	-1.73403e-10	0.000208726	-1.6989	-1.73403e-10	0.000210747	-1.6989	-1.73403e-10
89179386	rs117411160	7.03879e-09	-0.727739	-1.73403e-10	0.000474292	-0.878099	-1.73403e-10	0.000477855	-0.880248	-1.73403e-10
89180432	rs28907593	3.1339e-09	-1.5369	-1.73403e-10	0.000203547	-1.72402	-1.73403e-10	0.000205518	-1.72402	-1.73403e-10
89180594	rs28907592	3.20049e-09	-1.51587	-1.73403e-10	0.000206967	-1.70736	-1.73403e-10	0.000208975	-1.70734	-1.73403e-10
89181965	rs7814234	3.24258e-09	-1.50281	-1.73403e-10	0.000208384	-1.70054	-1.73403e-10	0.000210407	-1.70051	-1.73403e-10
89182321	rs75264726	1.7982e-08	-1.32701e-10	0.210196	0.00100003	-1.32701e-10	-0.132135	0.00100993	-1.32701e-10	-0.131919
89182683	rs77453121	1.83703e-09	-0.938551	-1.13248	7.30317e-05	-1.64402	-1.105	7.37198e-05	-1.64416	-1.10513
89184091	rs79099101	1.11619e-09	-1.41784	-1.15141	6.4719e-05	-1.70614	-1.16373	6.51472e-05	-1.70911	-1.1638
89184559	rs145441550	1.11499e-07	2.03484	-1.73403e-10	0.000620063	-0.610101	-1.73403e-10	0.000627933	-0.607122	-1.73403e-10
89184577	rs142654061	1.29052e-07	2.18104	-1.73403e-10	0.000580722	-0.67565	-1.73403e-10	0.000588514	-0.671954	-1.73403e-10
89184805	rs9656887	2.0079e-08	0.708114	-0.387618	0.00014357	-1.54943	-0.523668	0.000145364	-1.54595	-0.52436
89184929	rs7017075	1.83108e-09	-0.938551	-1.13572	7.27274e-05	-1.64402	-1.10918	7.3413e-05	-1.64416	-1.1093
89185072	rs7017262	1.81753e-09	-0.944558	-1.13714	7.24208e-05	-1.64641	-1.11102	7.31036e-05	-1.64654	-1.11114
89185571	rs2139480	2.15694e-08	0.754877	-0.362779	0.000149323	-1.53471	-0.4991	0.000151202	-1.53116	-0.49978
89185718	rs62525952	2.73567e-08	1.79745	-1.16767	9.78902e-05	-1.28164	-1.17443	9.88206e-05	-1.28174	-1.17451
89187084	rs111286037	6.59335e-09	-0.793114	-1.73403e-10	0.000411532	-1.02003	-1.73403e-10	0.00041485	-1.02164	-1.73403e-10
89187132	rs145027670	2.53067e-09	-1.75069	-1.73403e-10	0.000410683	-1.0221	-1.73403e-10	0.000414342	-1.02287	-1.73403e-10
89187186	rs180925097	3.64708e-09	-1.38525	-1.73403e-10	0.000323034	-1.26216	-1.73403e-10	0.000325557	-1.26402	-1.73403e-10
89187234	rs7013966	2.3006e-08	0.665168	-0.208588	0.000167151	-1.57446	-0.346569	0.000169188	-1.57107	-0.347477
89187279	rs12056891	1.21574e-09	-1.35501	-1.12882	6.75252e-05	-1.68051	-1.14691	6.79439e-05	-1.68385	-1.14702
89188046	rs7812822	4.77396e-08	2.30091	-1.11432	0.000101565	-1.30446	-1.11476	0.000103287	-1.29696	-1.11508
89188067	rs34765997	3.01017e-07	3.96455	-0.936554	0.000159937	-1.00867	-0.956474	0.000162513	-1.00354	-0.955259
89188135	rs7826066	1.27903e-09	-1.3068	-1.12627	8.8054e-05	-1.42158	-1.14039	8.93181e-05	-1.41732	-1.14004
89188162	rs7812981	6.86728e-09	0.174427	-0.926835	8.73489e-05	-1.66401	-0.906003	8.85795e-05	-1.66113	-0.90453
89188454	rs6981717	1.05643e-05	7.6945	-1.10844	0.000250572	-0.369407	-1.14677	0.00025463	-0.362817	-1.14693
89188906	rs28907589	3.12711e-09	-1.53907	-1.73403e-10	0.000213375	-1.67687	-1.73403e-10	0.00021555	-1.67636	-1.73403e-10
89189126	rs28907588	3.73251e-06	6.06231	-0.516646	0.000283819	-0.856013	-0.535574	0.000289348	-0.849188	-0.532738
89189161	rs28907587	2.58711e-09	-1.72863	-1.73403e-10	0.000193119	-1.77661	-1.73403e-10	0.000195008	-1.77652	-1.73403e-10
89190342	rs149823923	4.66656e-09	-1.13875	-1.73403e-10	0.000275931	-1.41977	-1.73403e-10	0.000277554	-1.42354	-1.73403e-10
89190743	rs9643051	1.4907e-09	-1.73428	-0.545648	0.000143522	-1.54127	-0.532167	0.000145635	-1.53951	-0.528945
89191810	rs28589951	2.14731e-07	3.86086	-1.17065	7.33313e-05	-1.58226	-1.16267	7.41881e-05	-1.58041	-1.16254
89191843	rs28527305	3.7872e-09	-0.929688	-0.41786	0.000212662	-1.27433	-0.405889	0.00021627	-1.27061	-0.402419
89191995	rs28731145	3.51897e-09	-0.939352	-0.481656	0.000198472	-1.28176	-0.467511	0.000201815	-1.27807	-0.464131
89192207	rs28639477	2.19597e-07	3.88684	-1.17422	7.38133e-05	-1.56889	-1.1695	7.46787e-05	-1.56695	-1.16941
89192289	rs12547891	3.82155e-09	-0.88243	-0.45609	0.000231332	-1.15438	-0.441687	0.000235295	-1.15047	-0.438246
89192890	rs67463323	1.44738e-09	-1.75955	-0.549871	0.000134113	-1.60811	-0.533125	0.000136051	-1.60663	-0.529902
89193805	rs62524468	3.30892e-09	-1.48255	-1.73403e-10	0.0004774	-0.871568	-1.73403e-10	0.000482205	-0.871186	-1.73403e-10
89194093	rs77685786	2.9349e-09	-1.6025	-1.73403e-10	0.000193059	-1.77693	-1.73403e-10	0.000194939	-1.77687	-1.73403e-10
89194294	rs72675163	2.47281e-09	-1.77382	-1.73403e-10	0.000237934	-1.56793	-1.73403e-10	0.000239223	-1.57216	-1.73403e-10
89194441	rs12548802	7.87124e-10	-1.77519	-1.14335	7.69553e-05	-1.69288	-1.00382	7.78966e-05	-1.69157	-1.0026
89194965	rs13261150	3.71951e-09	-0.929688	-0.435894	0.000208167	-1.27433	-0.427252	0.000211697	-1.27061	-0.42379
89195396	rs147161042	4.25146e-09	-1.23191	-1.73403e-10	0.000252907	-1.5069	-1.73403e-10	0.000254441	-1.51049	-1.73403e-10
89195889	rs11986591	3.46111e-06	5.93234	-0.462167	0.000254024	-1.01713	-0.485365	0.000258901	-1.01065	-0.482458
89196089	rs28730305	2.12233e-07	3.82884	-1.15033	7.49983e-05	-1.58818	-1.13428	7.58804e-05	-1.58636	-1.13404
89197215	rs28542805	1.9797e-07	3.77183	-1.16289	7.29947e-05	-1.59852	-1.15101	7.38455e-05	-1.59675	-1.15083
89199092	rs74792831	1.73653e-09	-1.22902	-0.898264	8.64851e-05	-1.75342	-0.826531	8.7387e-05	-1.75327	-0.825941
89199583	rs4960952	1.56863e-09	-1.74728	-0.481693	0.000148782	-1.57337	-0.464064	0.000150979	-1.57174	-0.460673
89200764	rs77189162	1.00878e-07	1.93473	-1.73403e-10	0.000526917	-0.772878	-1.73403e-10	0.000534038	-0.769088	-1.73403e-10
89200978	rs148219063	5.89777e-09	-1.32701e-10	-0.904602	0.000408079	-1.32701e-10	-1.02846	0.000411842	-1.32701e-10	-1.02891
89201097	rs1915013	1.60162e-09	-1.74556	-0.462594	0.000152363	-1.56893	-0.444725	0.000154623	-1.56728	-0.441288
89202184	rs1879199	4.0983e-09	-0.917694	-0.350908	0.000250756	-1.18374	-0.331698	0.000255092	-1.17993	-0.328005
89202358	rs74393584	1.0462e-08	-1.07952	0.748095	0.000556709	-1.76855	1.05067	0.00056303	-1.7695	1.05327
89202599	rs62524469	1.34392e-07	3.37694	-1.15536	7.7388e-05	-1.5498	-1.14129	7.82816e-05	-1.54798	-1.14126
89202637	rs12548164	4.73772e-09	-0.917694	-0.205926	0.000288268	-1.18374	-0.192287	0.000293343	-1.17993	-0.188289
89203065	rs117120591	2.53757e-09	-1.74797	-1.73403e-10	0.000216155	-1.66393	-1.73403e-10	0.000218204	-1.66413	-1.73403e-10
89203376	rs57733012	4.50369e-09	-1.32701e-10	-1.17428	0.00035622	-1.32701e-10	-1.16437	0.00035964	-1.32701e-10	-1.16445
89203470	rs75955030	1.01001e-07	1.93595	-1.73403e-10	0.00058103	-0.675119	-1.73403e-10	0.000588797	-0.671475	-1.73403e-10
89203915	rs2337517	5.80484e-09	-1.11027	0.189789	0.000338693	-1.44059	0.225762	0.000344496	-1.43781	0.230335
89204779	rs12544601	5.85354e-09	-1.32701e-10	-0.912129	0.000499656	-1.32701e-10	-0.826002	0.000504353	-1.32701e-10	-0.82628
89204838	rs1401862	5.82383e-09	-1.11027	0.193054	0.000341443	-1.44059	0.233848	0.000347316	-1.43781	0.238489
89205162	rs7821734	1.3735e-05	7.2392	-0.390675	0.00024559	-1.31112	-0.225135	0.000248623	-1.30918	-0.224436
89205166	rs143455401	3.20463e-09	-1.51458	-1.73403e-10	0.000202557	-1.7289	-1.73403e-10	0.000204561	-1.72869	-1.73403e-10
89205214	rs6990910	5.07587e-09	-0.764522	-0.290155	0.000292611	-1.08247	-0.278604	0.000297795	-1.07839	-0.274762
89205409	rs10099839	1.43172e-05	7.27487	-0.384827	0.000249195	-1.30299	-0.2187	0.000252277	-1.30103	-0.217999
89205565	rs79462834	5.3832e-08	1.30669	-1.73403e-10	0.000503782	-0.817777	-1.73403e-10	0.000510171	-0.814811	-1.73403e-10
89205877	rs72675167	3.49292e-09	-1.42844	-1.73403e-10	0.000201906	-1.73212	-1.73403e-10	0.000203919	-1.73183	-1.73403e-10
89206609	rs13282499	1.57883e-05	7.40667	-0.418819	0.000310044	-0.865908	-0.4373	0.000315888	-0.860022	-0.434147
89207083	rs6988189	6.05985e-09	-0.488857	-0.388633	0.000206118	-1.30689	-0.404582	0.000209435	-1.30375	-0.401396
89207265	rs2176771	6.05985e-09	-0.488857	-0.388633	0.000206118	-1.30689	-0.404582	0.000209435	-1.30375	-0.401396
89207580	rs2139481	1.87778e-05	7.57436	-0.413104	0.00032787	-0.812571	-0.434734	0.000334093	-0.806515	-0.431621
89207625	rs2139482	6.09552e-09	-0.488857	-0.382765	0.000206668	-1.30689	-0.401915	0.000209985	-1.30375	-0.398771
89208113	rs4406449	8.717e-09	-1.08346	0.569564	0.000475472	-1.76537	0.889751	0.000480716	-1.76648	0.892197
89208622	rs1519942	2.5951e-09	-1.72555	-1.73403e-10	0.00019683	-1.75758	-1.73403e-10	0.000198748	-1.75752	-1.73403e-10
89208655	rs144427421	6.02728e-09	-1.32701e-10	-0.88288	0.000442997	-1.32701e-10	-0.946358	0.000447173	-1.32701e-10	-0.94661
89209114	rs1519941	2.59959e-09	-1.72382	-1.73403e-10	0.000197041	-1.75651	-1.73403e-10	0.000198961	-1.75645	-1.73403e-10
89209945	rs12546847	6.00394e-09	-0.806992	-0.0797681	0.000349581	-1.11757	-0.0656174	0.000355903	-1.11359	-0.0613073
89209965	rs17722347	2.64182e-09	-1.70771	-1.73403e-10	0.000199102	-1.7461	-1.73403e-10	0.000201045	-1.74602	-1.73403e-10
89210073	rs116993412	4.5062e-09	-1.32701e-10	-1.17372	0.00035283	-1.32701e-10	-1.17394	0.000356234	-1.32701e-10	-1.17397
89210836	rs17666091	3.7002e-07	4.37798	-1.1436	7.86039e-05	-1.56083	-1.11467	7.94057e-05	-1.56021	-1.11477
89211196	rs4961080	2.02967e-09	-1.76097	-0.210329	0.000195033	-1.61749	-0.149261	0.000197992	-1.61597	-0.145363
89211334	rs17722407	2.6268e-09	-1.71341	-1.73403e-10	0.000198354	-1.74987	-1.73403e-10	0.000200288	-1.7498	-1.73403e-10
89211427	rs62524470	2.98847e-09	-1.58442	-1.73403e-10	0.000197134	-1.75604	-1.73403e-10	0.000198969	-1.75641	-1.73403e-10
89211799	rs1519934	2.04869e-09	-1.774	-0.18797	0.0001926	-1.66969	-0.109617	0.000195476	-1.66844	-0.105679
89212034	rs7001079	8.61584e-09	-0.862236	0.336662	0.00050059	-1.20919	0.385056	0.000509643	-1.20581	0.389964
89212458	rs13257117	7.12426e-09	-1.10012	0.384453	0.000419957	-1.43337	0.4336	0.00042734	-1.43056	0.438583
89213302	rs7823166	6.7174e-09	-1.12035	0.345872	0.000398058	-1.44774	0.394412	0.000405008	-1.44498	0.399334
89213356	rs7835345	7.05232e-09	-1.10012	0.374303	0.00041565	-1.43337	0.423291	0.000422951	-1.43056	0.428259
89213764	rs11990055	2.67015e-09	-1.69704	-1.73403e-10	0.000203094	-1.72625	-1.73403e-10	0.000205081	-1.72615	-1.73403e-10
89215149	rs143897676	7.35779e-09	-1.32701e-10	-0.683416	0.000556492	-1.32701e-10	-0.718269	0.000561595	-1.32701e-10	-0.718775
89216061	rs10104620	1.63062e-05	7.39029	-0.370166	0.000260096	-1.27629	-0.202578	0.000263329	-1.27428	-0.201871
89216114	rs10091022	1.73893e-05	7.42627	-0.341835	0.000270589	-1.26786	-0.171462	0.000273961	-1.26583	-0.170744
89216480	rs11996222	2.65814e-09	-1.70155	-1.73403e-10	0.000199932	-1.74195	-1.73403e-10	0.000201884	-1.74186	-1.73403e-10
89216596	rs28905769	2.52693e-09	-1.75217	-1.73403e-10	0.000205063	-1.71661	-1.73403e-10	0.000206578	-1.71888	-1.73403e-10
89216651	rs2030346	6.08839e-09	-0.806992	-0.0657991	0.00035557	-1.11757	-0.0486303	0.000362016	-1.11359	-0.0442766
89217711	rs939278	4.53132e-09	-1.32701e-10	-1.16816	0.000352441	-1.32701e-10	-1.17504	0.000355856	-1.32701e-10	-1.17503
89217739	rs10504848	2.6268e-09	-1.71341	-1.73403e-10	0.000198354	-1.74987	-1.73403e-10	0.000200288	-1.7498	-1.73403e-10
89218167	rs143422334	3.92029e-08	-1.32701e-10	0.989574	0.00108929	-1.32701e-10	-0.0466389	0.0011023	-1.32701e-10	-0.0444034
89218210	rs10504847	2.61687e-09	-1.7172	-1.73403e-10	0.000197867	-1.75233	-1.73403e-10	0.000199797	-1.75226	-1.73403e-10
89219335	rs146636461	2.95601e-09	-1.59534	-1.73403e-10	0.000349149	-1.18442	-1.73403e-10	0.00035342	-1.1819	-1.73403e-10
89220059	rs13261974	8.34663e-09	-0.956106	0.398788	0.000491064	-1.28261	0.439261	0.000499866	-1.27945	0.444236
89220488	rs59592564	2.56826e-09	-1.73595	-1.73403e-10	0.000195621	-1.76374	-1.73403e-10	0.000197525	-1.76369	-1.73403e-10
89220613	rs13265739	3.37827e-09	-1.46181	-1.73403e-10	0.000268109	-1.44853	-1.73403e-10	0.000270839	-1.44803	-1.73403e-10
89222426	rs6469298	7.65119e-05	8.9807	-0.414674	0.000326386	-0.992927	-0.258913	0.000330795	-0.989851	-0.258205
89223378	rs28904635	5.31169e-09	-0.70556	-0.303705	0.000193917	-1.62853	-0.143958	0.000196052	-1.62806	-0.143113
89223569	rs939280	7.92337e-05	9.02055	-0.419573	0.000328156	-0.98214	-0.264291	0.000332596	-0.979043	-0.263586
89224097	rs28904632	2.54196e-09	-1.74624	-1.73403e-10	0.000204965	-1.71708	-1.73403e-10	0.000206904	-1.7173	-1.73403e-10
89224235	rs186905141	5.38797e-09	-1.32701e-10	-0.995006	0.000416704	-1.32701e-10	-1.00755	0.000420884	-1.32701e-10	-1.0072
89224300	rs28904630	2.49611e-09	-1.76444	-1.73403e-10	0.000193044	-1.777	-1.73403e-10	0.000194913	-1.777	-1.73403e-10
89224530	rs138169221	4.50004e-09	-1.32701e-10	-1.17509	0.00035513	-1.32701e-10	-1.16744	0.000358541	-1.32701e-10	-1.16751
89224646	rs17666351	2.497e-09	-1.76409	-1.73403e-10	0.00019314	-1.77651	-1.73403e-10	0.000195012	-1.77649	-1.73403e-10
89225076	rs13261169	0.000146836	9.67825	-0.460358	0.000398109	-0.73692	-0.316275	0.000403409	-0.733681	-0.315924
89225549	rs4504685	0.000447503	8.83291	1.49935	0.00254323	-0.41672	1.21799	0.00260554	-0.409587	1.22543
89225550	rs4514028	0.000469946	8.88185	1.49935	0.00258827	-0.399162	1.21799	0.00265182	-0.391983	1.22543
89225635	rs6469299	2.25703e-07	3.82041	-1.08036	0.000945009	0.937688	-1.12641	0.000959239	0.942755	-1.12617
89226029	rs16879913	7.64537e-05	9.50687	-0.941602	0.000238903	-0.78811	-0.775752	0.000241974	-0.784952	-0.775774
89226636	rs1401861	1.05359e-09	-1.74835	-0.878619	0.00011038	-1.70519	-0.630799	0.000111833	-1.70419	-0.628358
89226787	rs72675180	3.80922e-09	-1.34175	-1.73403e-10	0.000198781	-1.74772	-1.73403e-10	0.000200635	-1.74807	-1.73403e-10
89227918	rs13264048	6.67665e-05	9.54734	-1.11755	0.000188625	-0.776105	-1.02406	0.000191054	-0.772928	-1.02407
89227970	rs13256568	7.26456e-05	9.63302	-1.11885	0.000193108	-0.750518	-1.02615	0.000195603	-0.747301	-1.02617
89228175	rs149506963	2.71552e-09	-1.68019	-1.73403e-10	0.000200987	-1.73668	-1.73403e-10	0.000202895	-1.73687	-1.73403e-10
89229864	rs7357576	7.25827e-05	9.63302	-1.11971	0.000192835	-0.750518	-1.02757	0.000195327	-0.747301	-1.02758
89229980	rs7357573	6.96928e-05	9.59239	-1.11971	0.000190505	-0.762679	-1.02757	0.000192962	-0.759481	-1.02758
89230024	rs7357575	6.96928e-05	9.59239	-1.11971	0.000190505	-0.762679	-1.02757	0.000192962	-0.759481	-1.02758
89230035	rs11777424	1.3446e-05	6.41969	0.407578	0.000640526	-0.647785	0.0701534	0.000656909	-0.636212	0.0742021
89230884	rs2049073	3.65622e-06	6.62441	-1.09941	9.4083e-05	-1.50031	-0.995432	9.51683e-05	-1.49846	-0.995447
89231793	rs16879968	3.64442e-08	-0.976516	1.89312	0.00247086	-0.895029	1.66743	0.00252529	-0.891217	1.67577
89232750	rs28904621	2.71709e-09	-1.67961	-1.73403e-10	0.00022768	-1.61198	-1.73403e-10	0.000229806	-1.61232	-1.73403e-10
89232797	rs1879201	2.73571e-06	6.33224	-1.09727	9.05054e-05	-1.54236	-0.992155	9.15276e-05	-1.54074	-0.99217
89233623	rs28904614	6.94509e-05	9.59239	-1.12319	0.00018942	-0.762679	-1.03327	0.000191864	-0.759481	-1.03329
89234016	rs17722705	2.46619e-09	-1.7765	-1.73403e-10	0.000199201	-1.74561	-1.73403e-10	0.000201101	-1.74575	-1.73403e-10
89234209	rs1949530	0.000293531	8.25183	1.65873	0.00219983	-0.660175	1.31639	0.00225226	-0.654076	1.32421
89234362	rs142932182	4.5574e-09	-1.32701e-10	-1.16242	0.000366281	-1.32701e-10	-1.13652	0.000369798	-1.32701e-10	-1.1366
89234741	rs140117075	2.46662e-09	-1.77633	-1.73403e-10	0.000199457	-1.74432	-1.73403e-10	0.000201359	-1.74447	-1.73403e-10
89235404	rs140557438	6.67241e-09	-1.32701e-10	-0.781194	0.00047114	-1.32701e-10	-0.884765	0.000475968	-1.32701e-10	-0.884206
89235622	rs184209258	2.96375e-09	-1.59272	-1.73403e-10	0.000196359	-1.75998	-1.73403e-10	0.000198272	-1.75991	-1.73403e-10
89235786	rs12682181	0.000367902	8.36158	1.77482	0.00251205	-0.636382	1.42532	0.00257297	-0.630043	1.4333
89235880	rs74324839	4.46118e-09	-1.15153	-0.0322345	0.000227745	-1.6523	0.0406051	0.000230074	-1.65615	0.0449949
89236719	rs6983817	4.25324e-08	-0.859755	1.93084	0.00288861	-0.772667	1.70127	0.00295299	-0.768599	1.70962
89236812	rs113661225	3.7222e-09	-1.36486	-1.73403e-10	0.00022282	-1.63356	-1.73403e-10	0.000225382	-1.63176	-1.73403e-10
89236958	rs13258253	6.60878e-08	1.51181	-1.73403e-10	0.000472661	-0.881543	-1.73403e-10	0.000479813	-0.876158	-1.73403e-10
89237133	rs17666490	0.00100754	10.7508	0.393093	0.00420241	1.24362	0.0598696	0.00434298	1.26291	0.0638545
89237670	rs73694276	2.46777e-09	-1.77586	-1.73403e-10	0.000201602	-1.73363	-1.73403e-10	0.000203504	-1.73387	-1.73403e-10
89238315	rs10094119	0.000371357	8.40946	1.73629	0.00246213	-0.620285	1.38915	0.00252182	-0.613901	1.39708
89238498	rs138340905	1.12966e-08	-1.32701e-10	-0.254676	0.00102027	-1.32701e-10	-0.112102	0.0010304	-1.32701e-10	-0.111855
89239246	rs34914970	1.14452e-09	-1.76078	-0.783415	0.000126948	-1.69055	-0.505601	0.000128672	-1.68939	-0.502898
89239596	rs72675183	4.72923e-09	-1.12541	-1.73403e-10	0.000225421	-1.62195	-1.73403e-10	0.000227305	-1.62326	-1.73403e-10
89240118	rs115876838	6.10003e-09	-0.870882	-1.73403e-10	0.000211493	-1.68573	-1.73403e-10	0.00021362	-1.68536	-1.73403e-10
89241283	rs7835443	2.46528e-09	-1.77687	-1.73403e-10	0.000198464	-1.74931	-1.73403e-10	0.000200359	-1.74944	-1.73403e-10
89241535	rs28649468	6.05676e-05	9.46199	-1.12965	0.000180272	-0.801364	-1.04409	0.000182586	-0.798227	-1.04411
89242611	rs17666560	2.46499e-09	-1.77699	-1.73403e-10	0.000198001	-1.75165	-1.73403e-10	0.000199892	-1.75178	-1.73403e-10
89242612	rs13254181	4.07976e-08	-0.995505	2.02495	0.00274303	-0.914967	1.79186	0.0028037	-0.911198	1.80034
89243591	rs28904611	2.57329e-09	-1.73399	-1.73403e-10	0.000193119	-1.77662	-1.73403e-10	0.000195003	-1.77654	-1.73403e-10
89243606	rs16880075	3.90729e-06	6.76231	-1.17089	9.21048e-05	-1.38766	-1.12933	9.3193e-05	-1.38554	-1.12934
89243644	rs28678551	6.05676e-05	9.46199	-1.12965	0.000180272	-0.801364	-1.04409	0.000182586	-0.798227	-1.04411
89243684	rs10092380	0.000366152	8.30423	1.8274	0.00262273	-0.642644	1.47469	0.00268602	-0.636497	1.48276
89244402	rs13439559	5.78443e-05	9.41561	-1.12928	0.000177728	-0.816206	-1.04346	0.000179996	-0.813146	-1.04347
89244833	rs28904607	6.13019e-09	-0.86595	-1.73403e-10	0.000211825	-1.68416	-1.73403e-10	0.000213956	-1.68379	-1.73403e-10
89245613	rs16880086	0.000323884	8.15216	1.8568	0.00254325	-0.69327	1.49455	0.00260442	-0.687261	1.50267
89245674	rs13259709	3.21791e-08	-1.13776	1.9299	0.00174346	-1.27666	1.70037	0.00177965	-1.27409	1.70871
89245863	rs13251664	3.23379e-08	-1.14707	1.94414	0.00175302	-1.2849	1.71407	0.0017894	-1.28235	1.72243
89246009	rs16880099	3.20671e-08	-1.15548	1.94414	0.00174004	-1.29233	1.71407	0.00177612	-1.2898	1.72243
89246319	rs10094254	3.20671e-08	-1.15548	1.94414	0.00174004	-1.29233	1.71407	0.00177612	-1.2898	1.72243
89246323	rs10094255	3.20671e-08	-1.15548	1.94414	0.00174004	-1.29233	1.71407	0.00177612	-1.2898	1.72243
89246423	rs7816422	3.20671e-08	-1.15548	1.94414	0.00174004	-1.29233	1.71407	0.00177612	-1.2898	1.72243
89247005	rs4961082	4.21304e-08	-1.07631	2.1379	0.00280916	-0.99994	1.90066	0.00287118	-0.996362	1.90928
89247766	rs145878129	8.35213e-09	-0.556659	-1.73403e-10	0.000193043	-1.77701	-1.73403e-10	0.000194911	-1.77701	-1.73403e-10
89247864	rs2337519	3.18808e-08	-1.14707	1.9299	0.00172916	-1.2849	1.70037	0.00176501	-1.28235	1.70871
89247915	rs7824367	3.23379e-08	-1.14707	1.94414	0.00175302	-1.2849	1.71407	0.0017894	-1.28235	1.72243
89247987	rs6993842	2.46495e-09	-1.777	-1.73403e-10	0.000197558	-1.75389	-1.73403e-10	0.000199447	-1.75401	-1.73403e-10
89248406	rs7825130	3.83833e-08	-1.0986	2.06705	0.00204587	-1.24875	1.8324	0.0020892	-1.24595	1.84093
89248590	rs7826477	5.45228e-08	-0.819385	2.13883	0.00369546	-0.730444	1.90538	0.00377915	-0.726292	1.91399
89248749	rs10113080	5.82727e-05	9.42169	-1.12797	0.000178655	-0.813214	-1.04125	0.000180945	-0.810096	-1.04127
89248779	rs7825629	5.48121e-08	-0.798339	2.12307	0.00370651	-0.708447	1.88637	0.00379061	-0.704252	1.89498
89248912	rs118111995	5.16671e-09	-1.32701e-10	-1.03694	0.000443535	-1.32701e-10	-0.945144	0.000447707	-1.32701e-10	-0.945417
89249271	rs116862374	3.0199e-09	-1.57395	-1.73403e-10	0.00032664	-1.25106	-1.73403e-10	0.000330438	-1.24914	-1.73403e-10
89249596	rs35474420	4.14826e-08	-1.01035	2.05645	0.00220029	-1.17055	1.82698	0.00224745	-1.16756	1.83555
89249727	rs189512610	4.49479e-09	-1.17626	-1.73403e-10	0.00019934	-1.74491	-1.73403e-10	0.000201204	-1.74524	-1.73403e-10
89251316	rs11984451	2.80146e-07	1.64012	1.31602	0.000558051	-0.818903	0.103431	0.000565799	-0.817776	0.106459
89251930	rs57837867	2.4671e-09	-1.77613	-1.73403e-10	0.000196992	-1.75676	-1.73403e-10	0.000198876	-1.75688	-1.73403e-10
89254036	rs73692207	2.46765e-09	-1.77591	-1.73403e-10	0.000196793	-1.75777	-1.73403e-10	0.000198675	-1.75788	-1.73403e-10
89254045	rs34725691	0.00202191	11.0108	0.829551	0.000370185	-0.831291	-0.294628	0.000376047	-0.827568	-0.292275
89254941	rs140804609	5.14108e-09	-1.04191	-1.73403e-10	0.00025737	-1.48941	-1.73403e-10	0.000258248	-1.49564	-1.73403e-10
89255107	rs17666825	2.46827e-09	-1.77566	-1.73403e-10	0.000196599	-1.75875	-1.73403e-10	0.00019848	-1.75887	-1.73403e-10
89255511	rs28904602	2.46827e-09	-1.77566	-1.73403e-10	0.000196599	-1.75875	-1.73403e-10	0.00019848	-1.75887	-1.73403e-10
89255620	rs7818066	1.12997e-06	3.08029	1.27048	0.00175052	0.380488	0.0472587	0.00177706	0.382841	0.0503201
89257036	rs73692208	2.46827e-09	-1.77566	-1.73403e-10	0.000196599	-1.75875	-1.73403e-10	0.00019848	-1.75887	-1.73403e-10
89257220	rs13254702	3.23829e-09	-1.50413	-1.73403e-10	0.000438379	-0.956839	-1.73403e-10	0.000442936	-0.956131	-1.73403e-10
89257666	rs78449451	3.82134e-09	-1.64047	0.301895	0.00075971	-1.00995	0.602966	0.000777504	-1.00041	0.60694
89258247	rs16880226	3.96974e-07	2.05927	1.24542	0.000650819	-0.591252	0.0295618	0.000659946	-0.589998	0.032601
89258397	rs17723163	2.46765e-09	-1.77591	-1.73403e-10	0.000196793	-1.75777	-1.73403e-10	0.000198675	-1.75788	-1.73403e-10
89258545	rs75605192	3.81303e-09	-1.34075	-1.73403e-10	0.000221081	-1.64139	-1.73403e-10	0.000223826	-1.63869	-1.73403e-10
89258803	rs55799901	2.46896e-09	-1.77538	-1.73403e-10	0.000196411	-1.75971	-1.73403e-10	0.000198291	-1.75982	-1.73403e-10
89259873	rs17728649	2.4714e-09	-1.77439	-1.73403e-10	0.000195877	-1.76244	-1.73403e-10	0.000197753	-1.76254	-1.73403e-10
89260641	rs28904598	4.23227e-07	2.1479	1.22083	0.000672096	-0.541752	0.0122309	0.000681524	-0.540472	0.0152482
89262500	rs79808846	3.3335e-07	3.13002	-1.73403e-10	0.000356631	-1.16322	-1.73403e-10	0.000360733	-1.16142	-1.73403e-10
89262825	rs28904593	9.79011e-07	4.20737	-1.73403e-10	0.000540369	-0.747669	-1.73403e-10	0.000546876	-0.745333	-1.73403e-10
89264537	rs16880322	3.82325e-07	1.96115	1.30595	0.000643402	-0.645523	0.0723703	0.000652441	-0.644298	0.075463
89264751	rs7010876	0.00149693	10.9725	0.567224	0.000299078	-0.85781	-0.481407	0.000303792	-0.853963	-0.479251
89265364	rs16880333	4.72448e-07	2.13706	1.34169	0.000727667	-0.547828	0.0977498	0.000737951	-0.546552	0.100874
89266859	rs77736301	7.77827e-10	-1.75527	-1.17515	7.55978e-05	-1.55465	-1.15984	7.6168e-05	-1.55639	-1.16022
89266952	rs150393684	4.0297e-09	-1.28548	-1.73403e-10	0.000199584	-1.74369	-1.73403e-10	0.000201599	-1.74328	-1.73403e-10
89268182	rs5016164	3.24838e-06	4.01084	1.3959	0.00360676	1.01426	0.136387	0.00366303	1.01693	0.139558
89268529	rs112830581	1.17739e-07	2.08929	-1.73403e-10	0.00348967	1.11764	-1.73403e-10	0.00352374	1.11772	-1.73403e-10
89268543	rs6994019	0.00129342	10.7663	0.627337	0.000294142	-0.912571	-0.443287	0.000298761	-0.908841	-0.441072
89269473	rs73290633	7.23632e-09	-0.700063	-1.73403e-10	0.000225635	-1.621	-1.73403e-10	0.000227931	-1.62051	-1.73403e-10
89269492	rs1915017	0.0403584	13.844	0.990143	0.000422757	-0.613329	-0.379795	0.000430358	-0.607521	-0.377417
89269522	rs7013819	9.1441e-08	0.121943	1.71458	0.000402199	-1.18156	0.138588	0.000408034	-1.18005	0.14185
89269782	rs191413228	5.48847e-09	-0.976526	-1.73403e-10	0.000222384	-1.63552	-1.73403e-10	0.000224727	-1.63467	-1.73403e-10
89270547	rs11988576	0.000214556	10.714	-1.11688	0.00013984	-0.933204	-1.16622	0.000141729	-0.929415	-1.16623
89270906	rs75914373	4.82762e-09	-1.32701e-10	-1.10482	0.000385216	-1.32701e-10	-1.08612	0.000388883	-1.32701e-10	-1.08628
89271756	rs16880416	0.000388316	11.35	-1.15964	0.000127885	-1.01413	-1.17466	0.000129629	-1.01022	-1.17466
89272062	rs1467251	0.000371313	11.307	-1.16141	0.000126617	-1.02447	-1.17428	0.000128341	-1.02059	-1.17428
89273011	rs1467250	0.000354979	11.2641	-1.16346	0.000125402	-1.03474	-1.17366	0.000127106	-1.03088	-1.17365
89273100	rs1467249	0.000354979	11.2641	-1.16346	0.000125402	-1.03474	-1.17366	0.000127106	-1.03088	-1.17365
89273385	rs62524505	5.65341e-09	-0.946916	-1.73403e-10	0.00134989	0.167858	-1.73403e-10	0.00136188	0.167066	-1.73403e-10
89273678	rs10955542	0.0335992	13.6658	0.985073	0.000386825	-0.699082	-0.382867	0.000393614	-0.693691	-0.380493
89273864	rs7835822	0.000323638	11.1737	-1.16551	0.000122848	-1.05619	-1.17279	0.00012451	-1.05238	-1.17279
89274352	rs10096812	0.000431987	11.4561	-1.15912	0.000138305	-0.935716	-1.17475	0.00014018	-0.931886	-1.17475
89275232	rs4043663	0.0337031	13.6658	0.988159	0.000391854	-0.699082	-0.36995	0.000398658	-0.693691	-0.367761
89275385	rs17667265	2.68273e-09	-1.69234	-1.73403e-10	0.000194589	-1.76903	-1.73403e-10	0.000196494	-1.76892	-1.73403e-10
89275960	rs61160643	8.93811e-08	0.253553	1.56018	0.000380783	-1.13287	0.0351766	0.000386237	-1.13141	0.0383075
89276078	rs11782646	0.00145682	9.98397	1.52862	0.00458911	0.326518	1.065	0.00473801	0.344104	1.06971
89276333	rs79666950	8.93811e-08	0.253553	1.56018	0.000380783	-1.13287	0.0351766	0.000386237	-1.13141	0.0383075
89276790	rs59122715	8.83669e-08	0.242141	1.56018	0.000378346	-1.13929	0.0351766	0.000383762	-1.13784	0.0383075
89277001	rs10094746	0.000324265	11.1737	-1.16357	0.000122746	-1.05619	-1.17362	0.000124407	-1.05238	-1.17361
89277490	rs73692211	8.90791e-08	0.242141	1.56821	0.000380373	-1.13929	0.0405182	0.00038582	-1.13784	0.043656
89278112	rs11991179	0.000412202	11.4081	-1.15802	0.000136625	-0.947783	-1.1749	0.000138473	-0.943981	-1.1749
89278187	rs11998148	0.000308754	11.1263	-1.16515	0.000121463	-1.06735	-1.17296	0.000123103	-1.06357	-1.17296
89278736	rs7015655	0.000284019	11.0381	-1.16045	0.000118808	-1.08792	-1.1745	0.000120405	-1.0842	-1.1745
89279240	rs1401860	0.000271838	10.9919	-1.15808	0.000117499	-1.0986	-1.17489	0.000119075	-1.09491	-1.17489
89279407	rs57187913	2.69351e-09	-1.68833	-1.73403e-10	0.000194835	-1.76777	-1.73403e-10	0.000196744	-1.76765	-1.73403e-10
89279419	rs35658486	0.000250127	9.75055	-1.73403e-10	0.000380666	-1.098	-1.73403e-10	0.000385658	-1.0946	-1.73403e-10
89279580	rs2222294	0.000268986	9.82324	-1.73403e-10	0.000381029	-1.09705	-1.73403e-10	0.000385939	-1.09388	-1.73403e-10
89280300	rs145828528	3.2748e-09	-1.49292	-1.73403e-10	0.000315609	-1.28542	-1.73403e-10	0.000317773	-1.28822	-1.73403e-10
89280863	rs4147332	0.000141121	9.76229	-0.584094	0.000166867	-0.784865	-1.13786	0.000170369	-0.773774	-1.13782
89281272	rs17729077	9.12692e-08	0.181838	1.6528	0.000389159	-1.17298	0.0970435	0.000394745	-1.17157	0.100253
89281495	rs7010604	0.000388051	11.3649	-1.17514	0.000137891	-0.958604	-1.15486	0.000139754	-0.954826	-1.15484
89281625	rs71526930	0.000231467	9.67302	-1.73403e-10	0.000373607	-1.11672	-1.73403e-10	0.000378489	-1.11337	-1.73403e-10
89281781	rs6993710	0.000370319	11.3181	-1.17515	0.00013643	-0.97024	-1.15387	0.00013827	-0.966489	-1.15386
89282068	rs182543865	2.60187e-09	-1.72294	-1.73403e-10	0.000258942	-1.48332	-1.73403e-10	0.000261011	-1.48499	-1.73403e-10
89282318	rs74811295	8.0505e-09	-0.593441	-1.73403e-10	0.000235347	-1.57886	-1.73403e-10	0.000237756	-1.57831	-1.73403e-10
89283293	rs7833834	9.53385e-08	0.250799	1.62746	0.000371	-1.20378	0.0800658	0.000376431	-1.20207	0.0832542
89283643	rs1915018	0.0439699	13.8884	1.03143	0.000422211	-0.639673	-0.354743	0.000429697	-0.634134	-0.352342
89283689	rs1915019	0.0551277	14.0591	1.08693	0.000457532	-0.593355	-0.32072	0.000465725	-0.587705	-0.318256
89283732	rs1915020	0.000249413	10.9176	-1.1699	0.000126497	-1.06731	-1.13239	0.000128175	-1.0638	-1.13237
89283865	rs1915021	2.0256e-09	-1.61211	-0.361198	0.000165776	-1.77066	-0.158626	0.00016817	-1.76969	-0.154895
89284222	rs80002102	4.28662e-08	1.07891	-1.73403e-10	0.000435377	-0.963709	-1.73403e-10	0.00044057	-0.961487	-1.73403e-10
89284727	rs73692213	8.66085e-08	0.121252	1.66097	0.000378433	-1.20641	0.102526	0.000383852	-1.20504	0.105743
89285407	rs1401864	0.000143921	9.76229	-0.564447	0.000167801	-0.784865	-1.13228	0.00017132	-0.773774	-1.13225
89285609	rs13248408	0.000240117	9.70971	-1.73403e-10	0.000376922	-1.10788	-1.73403e-10	0.000381855	-1.10451	-1.73403e-10
89286600	rs17729255	8.50921e-08	0.0980235	1.66654	0.000375054	-1.21911	0.106262	0.000380421	-1.21776	0.109483
89287217	rs184918663	4.86062e-09	-1.09801	-1.73403e-10	0.000315688	-1.28517	-1.73403e-10	0.000318705	-1.28529	-1.73403e-10
89287763	rs16880580	0.000240117	9.70971	-1.73403e-10	0.000376922	-1.10788	-1.73403e-10	0.000381855	-1.10451	-1.73403e-10
89288584	rs28904577	2.53535e-09	-1.74884	-1.73403e-10	0.000209493	-1.69523	-1.73403e-10	0.000211737	-1.69421	-1.73403e-10
89288660	rs28904574	8.24709e-08	0.0749426	1.65833	0.000368339	-1.23167	0.100752	0.000373602	-1.23033	0.103966
89289011	rs28904573	5.623e-07	2.41057	1.24229	0.0008262	-0.150091	-0.172994	0.000838044	-0.148341	-0.170144
89289060	rs13249155	0.000390731	11.3649	-1.16825	0.000142456	-0.958604	-1.12228	0.000144382	-0.954826	-1.12226
89289745	rs1915023	0.000249764	10.9176	-1.16849	0.000127699	-1.06731	-1.12293	0.000129392	-1.0638	-1.12292
89291514	rs189069121	2.51373e-09	-1.75741	-1.73403e-10	0.000232133	-1.59261	-1.73403e-10	0.00023431	-1.59291	-1.73403e-10
89292303	rs7817382	6.75639e-06	6.55641	-0.417342	0.000293273	-1.25562	-0.103197	0.000299397	-1.248	-0.0997817
89294399	rs7017637	1.26924e-05	6.9145	-0.144918	0.00043917	-1.17466	0.219628	0.000448538	-1.16669	0.223123
89294954	rs1915024	0.000150535	9.81207	-0.569294	0.000169891	-0.770231	-1.13453	0.000173468	-0.759059	-1.1345
89295739	rs28986509	2.47657e-09	-1.7723	-1.73403e-10	0.000201389	-1.73468	-1.73403e-10	0.000203284	-1.73495	-1.73403e-10
89295740	rs28986508	5.53659e-09	-1.32701e-10	-0.967797	0.000476483	-1.32701e-10	-0.87349	0.000480687	-1.32701e-10	-0.87434
89295952	rs1519930	3.65422e-05	8.48686	-0.659812	0.00013973	-0.944953	-1.15526	0.000142392	-0.93573	-1.15524
89296907	rs28986502	7.7456e-09	-0.632051	-1.73403e-10	0.000195147	-1.76617	-1.73403e-10	0.000197013	-1.76629	-1.73403e-10
89297629	rs13277770	0.000123632	9.76786	-0.721976	0.000173131	-0.723549	-1.16232	0.000176764	-0.712454	-1.16229
89297906	rs1879202	0.000134529	9.74278	-0.612416	0.000164179	-0.795073	-1.14389	0.000167603	-0.784086	-1.14387
89298199	rs1879203	8.76316e-06	6.69714	-0.298007	0.000345033	-1.23805	0.041766	0.000352341	-1.23031	0.0453522
89298359	rs28630437	0.000293981	9.91209	-1.73403e-10	0.000398637	-1.05187	-1.73403e-10	0.000403883	-1.04843	-1.73403e-10
89298563	rs56165694	6.98948e-08	-0.00645495	1.57427	0.000332698	-1.27542	0.0427365	0.000337387	-1.27414	0.0458126
89298725	rs59544142	7.76949e-08	0.0486979	1.62492	0.000369272	-1.20491	0.0765203	0.000374541	-1.20349	0.0796387
89298828	rs139463877	1.40913e-07	3.37725	-1.10828	0.000478067	0.301668	-1.17184	0.000484986	0.306431	-1.17187
89299055	rs147938497	8.73778e-09	-1.32701e-10	-0.511519	0.000832476	-1.32701e-10	-0.315517	0.00084001	-1.32701e-10	-0.316142
89299559	rs73692214	5.40316e-08	-0.131523	1.44192	0.000278984	-1.36396	-0.0448072	0.000282943	-1.36247	-0.0418436
89299708	rs7011035	0.000294935	9.91534	-1.73403e-10	0.000389318	-1.07553	-1.73403e-10	0.00039444	-1.07209	-1.73403e-10
89299887	rs140941549	7.91624e-09	-1.32701e-10	-0.610259	0.000454523	-1.32701e-10	-0.920672	0.000459026	-1.32701e-10	-0.920448
89300241	rs73692215	5.72187e-08	-0.131523	1.49923	0.000289723	-1.36396	-0.00703563	0.000293849	-1.36247	-0.00402298
89300738	rs75737854	8.48235e-09	-0.541188	-1.73403e-10	0.000237212	-1.57097	-1.73403e-10	0.000239672	-1.57029	-1.73403e-10
89300939	rs17667732	7.79492e-08	0.0264597	1.65042	0.000370995	-1.21733	0.0935932	0.00037629	-1.21593	0.0967328
89300963	rs76163988	8.80743e-09	-0.50358	-1.73403e-10	0.000244398	-1.54112	-1.73403e-10	0.000246913	-1.54052	-1.73403e-10
89302185	rs117360326	7.23158e-08	1.60187	-1.73403e-10	0.000535003	-0.757649	-1.73403e-10	0.000541988	-0.754312	-1.73403e-10
89302448	rs36013966	0.0263129	13.565	0.841423	0.000394243	-0.593152	-0.469802	0.000401277	-0.587294	-0.467609
89302508	rs77013547	5.43132e-08	-0.143008	1.4586	0.000280447	-1.3697	-0.0338332	0.000284428	-1.36822	-0.0308553
89302519	rs117270772	2.62374e-09	-1.71458	-1.73403e-10	0.000194549	-1.76924	-1.73403e-10	0.000196454	-1.76913	-1.73403e-10
89303251	rs76199022	7.80225e-08	0.0273988	1.65042	0.000371189	-1.2168	0.0935932	0.000376487	-1.2154	0.0967328
89303276	rs116972207	1.36746e-07	3.34694	-1.10798	0.000468928	0.282432	-1.17191	0.000475704	0.287173	-1.17193
89303713	rs17667749	7.64828e-08	0.0156798	1.64221	0.000366753	-1.22332	0.0880923	0.000371983	-1.22193	0.0912251
89304277	rs17667787	7.71135e-08	0.0156798	1.65042	0.000368776	-1.22332	0.0935932	0.000374037	-1.22193	0.0967328
89304297	rs17729482	0.000192969	9.49111	-1.73403e-10	0.000351935	-1.17648	-1.73403e-10	0.000356474	-1.17329	-1.73403e-10
89304343	rs16880720	5.76919e-08	-0.120178	1.49612	0.00029078	-1.35827	-0.00908948	0.000294923	-1.35676	-0.00607948
89304622	rs28986500	1.42038e-08	-0.0256692	-1.73403e-10	0.000193149	-1.77646	-1.73403e-10	0.000195027	-1.77642	-1.73403e-10
89304637	rs28986499	1.42038e-08	-0.0256692	-1.73403e-10	0.000193149	-1.77646	-1.73403e-10	0.000195027	-1.77642	-1.73403e-10
89304647	rs28986498	5.59405e-08	-0.143008	1.48812	0.000285958	-1.3697	-0.0143716	0.000290024	-1.36822	-0.0113684
89304721	rs28986497	1.79533e-09	-1.64365	-0.45034	0.000152383	-1.76247	-0.251057	0.000154637	-1.76102	-0.247459
89305001	rs11986810	0.0273162	13.6176	0.826257	0.000396489	-0.578512	-0.47876	0.000403573	-0.572618	-0.476581
89305111	rs28986490	7.68475e-08	0.00400013	1.65865	0.000368419	-1.22981	0.0991066	0.000373674	-1.22842	0.102253
89305330	rs28986488	5.58807e-09	-0.958542	-1.73403e-10	0.000277444	-1.4143	-1.73403e-10	0.0002815	-1.40942	-1.73403e-10
89306002	rs17729512	5.6361e-08	-0.196532	1.54913	0.00028996	-1.3962	0.0260254	0.000294084	-1.39477	0.0290803
89306025	rs187702789	4.55908e-09	-1.32701e-10	-1.16206	0.000375337	-1.32701e-10	-1.1121	0.000378972	-1.32701e-10	-1.11209
89306325	rs73692216	7.73817e-08	-0.00647791	1.67605	0.000370592	-1.23561	0.110787	0.00037588	-1.23423	0.113948
89306483	rs10955556	0.0149217	13.0354	0.803779	0.000296574	-0.855633	-0.491993	0.000301582	-0.850679	-0.489835
89306560	rs116407223	0.000186014	9.4544	-1.73403e-10	0.000608466	-0.628981	-1.73403e-10	0.000616972	-0.624732	-1.73403e-10
89307402	rs28587629	0.000198472	9.51923	-1.73403e-10	0.000621248	-0.608191	-1.73403e-10	0.000629957	-0.603904	-1.73403e-10
89307548	rs143374285	2.48166e-09	-1.77025	-1.73403e-10	0.000202324	-1.73005	-1.73403e-10	0.000204155	-1.73068	-1.73403e-10
89307657	rs57749754	7.64889e-08	-0.0180828	1.67605	0.000368224	-1.24202	0.110787	0.000373476	-1.24065	0.113948
89307670	rs17667853	7.71237e-08	-0.0180828	1.68432	0.000370274	-1.24202	0.116339	0.000375558	-1.24065	0.119507
89307761	rs17667883	7.64889e-08	-0.0180828	1.67605	0.000368224	-1.24202	0.110787	0.000373476	-1.24065	0.113948
89308194	rs118135158	3.61239e-09	-1.39481	-1.73403e-10	0.000226469	-1.61731	-1.73403e-10	0.000228022	-1.62011	-1.73403e-10
89309524	rs12114224	4.8089e-08	-0.302242	1.49612	0.000266047	-1.44716	-0.00908948	0.000269791	-1.44583	-0.00607948
89309832	rs73692217	6.10813e-08	-0.0880533	1.52108	0.000300458	-1.34204	0.00742379	0.000304753	-1.34051	0.010455
89309845	rs78672663	4.97835e-09	-1.07408	-1.73403e-10	0.000268262	-1.44796	-1.73403e-10	0.000272075	-1.44348	-1.73403e-10
89310376	rs7003179	5.8607e-08	-0.121367	1.51305	0.000293877	-1.35886	0.00210275	0.000298068	-1.35736	0.00512714
89310568	rs10100297	5.13901e-05	8.72317	-0.55515	0.000130402	-1.03996	-1.12933	0.00013291	-1.03058	-1.12931
89310983	rs79244541	3.43828e-09	-1.4442	-1.73403e-10	0.000318139	-1.27743	-1.73403e-10	0.000321248	-1.27734	-1.73403e-10
89311123	rs73692218	8.15709e-08	0.0379797	1.68432	0.000381977	-1.2109	0.116339	0.000387443	-1.20949	0.119507
89311482	rs73692219	5.42758e-08	-0.198143	1.51305	0.000282882	-1.39699	0.00210275	0.000286896	-1.39556	0.00512714
89311785	rs7834743	1.84493e-09	-1.54872	-0.518019	0.000145604	-1.73134	-0.327689	0.000147185	-1.73362	-0.324243
89312168	rs17729596	6.97352e-08	0.0273988	1.53813	0.000344413	-1.2168	0.0187234	0.000349296	-1.2154	0.021769
89312391	rs7816934	1.51672e-07	1.08311	1.25944	0.000288212	-1.17485	-0.201378	0.000292358	-1.17275	-0.198822
89312690	rs10105759	0.000169548	9.36171	-1.73403e-10	0.0003442	-1.1987	-1.73403e-10	0.00034855	-1.19577	-1.73403e-10
89313051	rs28986481	2.5347e-09	-1.7491	-1.73403e-10	0.000242242	-1.54999	-1.73403e-10	0.000244226	-1.55146	-1.73403e-10
89313560	rs28986479	9.26414e-09	-1.32701e-10	-0.453024	0.000697221	-1.32701e-10	-0.49282	0.000704467	-1.32701e-10	-0.492115
89313787	rs28986476	5.55244e-08	-0.22853	1.56618	0.000288717	-1.41183	0.0373519	0.000292819	-1.41042	0.0404212
89314657	rs1568381	7.10117e-09	-1.32701e-10	-0.718916	0.000606749	-1.32701e-10	-0.631806	0.000613234	-1.32701e-10	-0.63081
89314677	rs58396591	2.59546e-09	-1.72541	-1.73403e-10	0.000193871	-1.77273	-1.73403e-10	0.000195764	-1.77265	-1.73403e-10
89315165	rs140929260	7.20455e-08	-1.32701e-10	1.59812	0.0015971	-1.32701e-10	0.336022	0.00161835	-1.32701e-10	0.339605
89315415	rs7843531	5.81137e-08	-0.0880533	1.47128	0.000290732	-1.34204	-0.0254817	0.000294876	-1.34051	-0.022493
89316021	rs78615299	2.6102e-09	-1.71975	-1.73403e-10	0.000260861	-1.47593	-1.73403e-10	0.00026294	-1.47763	-1.73403e-10
89316185	rs58755914	5.48505e-08	-0.207604	1.53304	0.000285328	-1.40163	0.0153462	0.000289379	-1.40021	0.0183875
89316723	rs35267712	0.000172386	9.37832	-1.73403e-10	0.000342964	-1.2023	-1.73403e-10	0.000347363	-1.19918	-1.73403e-10
89318354	rs57279787	7.75558e-08	0.0722907	1.59953	0.000367904	-1.19167	0.059568	0.000373151	-1.19024	0.0626653
89318620	rs76466133	1.7234e-08	0.167709	-1.73403e-10	0.000213567	-1.67597	-1.73403e-10	0.000215768	-1.67535	-1.73403e-10
89318698	rs58695872	5.52726e-08	-0.0764865	1.40959	0.000280828	-1.33616	-0.0660191	0.000284819	-1.33462	-0.0630835
89318889	rs117077233	8.39066e-09	-0.552057	-1.73403e-10	0.000239416	-1.56172	-1.73403e-10	0.000241873	-1.56114	-1.73403e-10
89319109	rs75529309	7.69276e-08	0.0722907	1.5914	0.000365914	-1.19167	0.0541447	0.00037113	-1.19024	0.0572352
89319697	rs7000030	4.96341e-08	-0.175384	1.40089	0.000265713	-1.38579	-0.0717162	0.000269463	-1.38433	-0.0687881
89319836	rs73692222	6.79381e-08	-0.0519781	1.5914	0.000341528	-1.26064	0.0541447	0.000346367	-1.25929	0.0572352
89319894	rs148718784	3.39449e-09	-1.45702	-1.73403e-10	0.000395903	-1.05875	-1.73403e-10	0.000400638	-1.0565	-1.73403e-10
89320119	rs7817311	7.52126e-08	0.0668724	1.57427	0.000371563	-1.16494	0.0427365	0.000376784	-1.1637	0.0458126
89321267	rs16880925	3.94893e-07	2.10479	1.19465	0.000662628	-0.338499	-0.205209	0.000671987	-0.336854	-0.202464
89321805	rs143430470	2.71756e-09	-1.67944	-1.73403e-10	0.000199003	-1.7466	-1.73403e-10	0.000200778	-1.74735	-1.73403e-10
89322419	rs16880935	4.92673e-08	-0.175384	1.39347	0.000266019	-1.38579	-0.0705671	0.00026976	-1.38433	-0.0676867
89322905	rs3851539	0.000153901	8.65088	0.614014	0.00137305	-0.0853201	0.270186	0.0014126	-0.0697614	0.273396
89323004	rs3844198	0.0136687	13.0872	0.664228	0.000277083	-0.842669	-0.572934	0.000281735	-0.837681	-0.570908
89323204	rs28907898	4.51307e-09	-1.32701e-10	-1.1722	0.000377402	-1.32701e-10	-1.10661	0.000381005	-1.32701e-10	-1.10674
89323908	rs28907891	8.11748e-09	-0.585156	-1.73403e-10	0.000394534	-1.06222	-1.73403e-10	0.000399361	-1.05969	-1.73403e-10
89324848	rs4463475	0.00161914	12.109	-0.49077	0.000345144	-0.0868761	-1.10908	0.000353492	-0.0726498	-1.10905
89324997	rs71526931	0.000171027	9.3704	-1.73403e-10	0.000338813	-1.21447	-1.73403e-10	0.000343138	-1.21142	-1.73403e-10
89325122	rs113251965	5.10299e-08	-0.164196	1.41743	0.000270101	-1.38025	-0.0608787	0.00027392	-1.37879	-0.0579363
89325123	rs147640669	2.46908e-09	-1.77533	-1.73403e-10	0.000224982	-1.6239	-1.73403e-10	0.000227223	-1.62362	-1.73403e-10
89325286	rs75909341	5.14324e-08	-0.164196	1.42529	0.000271496	-1.38025	-0.0557259	0.000275336	-1.37879	-0.0527767
89325435	rs144373935	4.51182e-09	-1.32701e-10	-1.17247	0.000377918	-1.32701e-10	-1.10525	0.000381525	-1.32701e-10	-1.10538
89326461	rs73692223	5.8213e-08	-0.0648791	1.44981	0.000290054	-1.33024	-0.0396159	0.000294189	-1.32869	-0.0366455
89326781	rs73692224	4.78193e-08	-0.164196	1.35245	0.000258873	-1.38025	-0.103337	0.000262518	-1.37879	-0.100452
89327593	rs73692225	5.35975e-08	-0.164196	1.46652	0.000278957	-1.38025	-0.0286157	0.000282913	-1.37879	-0.025631
89327637	rs75290858	2.6352e-09	-1.71022	-1.73403e-10	0.000198009	-1.75161	-1.73403e-10	0.000199775	-1.75237	-1.73403e-10
89327738	rs10504846	6.81013e-08	-0.0405559	1.58238	0.000341612	-1.25438	0.0481335	0.000346452	-1.25303	0.0512164
89328328	rs143327664	4.77428e-09	-1.32701e-10	-1.11593	0.00036537	-1.32701e-10	-1.13901	0.000368902	-1.32701e-10	-1.13903
89328519	rs76088041	2.46718e-09	-1.7761	-1.73403e-10	0.000193147	-1.77647	-1.73403e-10	0.000195016	-1.77648	-1.73403e-10
89328797	rs55888684	7.12686e-08	0.0381465	1.54913	0.000349024	-1.21081	0.0260254	0.000353978	-1.2094	0.0290803
89328803	rs56322839	6.26823e-08	0.0381465	1.42076	0.000320671	-1.21081	-0.0586977	0.000325188	-1.2094	-0.0557524
89328847	rs56053776	6.73272e-08	0.117453	1.41294	0.000333605	-1.16614	-0.0638254	0.000338319	-1.16468	-0.0608869
89330431	rs7821897	0.0001469	9.21834	-1.73403e-10	0.000327567	-1.24823	-1.73403e-10	0.000331718	-1.24527	-1.73403e-10
89330590	rs7823185	5.08918e-09	-1.05206	-1.73403e-10	0.000212924	-1.67899	-1.73403e-10	0.000215106	-1.67843	-1.73403e-10
89330686	rs73692226	3.35766e-07	2.06475	1.07249	0.00059843	-0.362834	-0.282778	0.000606805	-0.361203	-0.280145
89331224	rs56074617	2.59412e-09	-1.72593	-1.73403e-10	0.000193842	-1.77288	-1.73403e-10	0.000195735	-1.77279	-1.73403e-10
89331430	rs73692227	4.08677e-07	2.25642	1.07733	0.000679372	-0.245628	-0.273125	0.000688905	-0.24393	-0.270522
89334260	rs7837860	0.00102313	10.4593	0.699898	0.00023335	-1.07114	-0.516245	0.000237103	-1.06719	-0.513873
89334509	rs10094702	9.65203e-09	-0.258153	-0.153855	0.000173201	-1.66052	-0.22495	0.000175309	-1.65909	-0.223915
89334910	rs35889496	9.56794e-05	9.84041	-1.05083	0.000182767	-0.660193	-1.17151	0.000186461	-0.649734	-1.1716
89335647	rs7014590	0.0003548	10.7734	-0.673257	0.000149559	-0.857101	-1.17513	0.000152497	-0.847277	-1.17513
89335728	rs117405277	1.78497e-08	0.202812	-1.73403e-10	0.00955288	2.12468	-1.73403e-10	0.00964697	2.12484	-1.73403e-10
89336492	rs117977464	4.96999e-09	-1.32701e-10	-1.07576	0.00043337	-1.32701e-10	-0.96833	0.000437618	-1.32701e-10	-0.96821
89337036	rs10088444	0.000302017	10.6332	-0.694097	0.000140121	-0.922361	-1.17506	0.00014282	-0.912919	-1.17505
89337237	rs73692228	9.05503e-08	2.77389	-0.947155	0.000388448	-0.355114	-0.722648	0.000394086	-0.350122	-0.722864
89337704	rs4515601	2.47927e-05	8.10794	-0.668807	8.95188e-05	-1.37038	-1.17509	9.09964e-05	-1.36364	-1.1751
89338018	rs12677541	5.58386e-09	-1.32701e-10	-0.959296	0.000459836	-1.32701e-10	-0.909051	0.000464168	-1.32701e-10	-0.90931
89338155	rs7835845	0.000286232	10.5795	-0.694067	0.000138165	-0.936413	-1.17506	0.000140816	-0.927049	-1.17505
89339721	rs7828497	0.000246764	10.5083	-0.771322	0.000134676	-0.965336	-1.17171	0.000137214	-0.95634	-1.17168
89340162	rs16892543	0.00162137	12.2785	-0.658902	9.10143e-05	-1.35505	-1.17385	9.21565e-05	-1.35214	-1.17393
89340251	rs3808641	4.9117e-09	-1.32701e-10	-1.08756	0.000400925	-1.32701e-10	-1.04615	0.000404966	-1.32701e-10	-1.04575
89340257	rs28907872	1.61226e-07	3.11624	-0.712611	0.000253679	-0.33101	-1.17284	0.000257036	-0.327624	-1.17271
89340301	rs28907871	1.85485e-07	3.22492	-0.681122	0.000269921	-0.271659	-1.17013	0.000273529	-0.268204	-1.16995
89340937	rs28907868	3.33612e-09	-1.47437	-1.73403e-10	0.000452897	-0.924258	-1.73403e-10	0.00045861	-0.921356	-1.73403e-10
89341038	rs13256784	7.65399e-06	7.3836	-1.1198	6.39171e-05	-1.72825	-1.15409	6.45896e-05	-1.72746	-1.15405
89341857	rs186266519	5.18162e-09	-1.32701e-10	-1.03406	0.000438445	-1.32701e-10	-0.956688	0.000442699	-1.32701e-10	-0.956666
89342288	rs4246109	0.00242714	12.7799	-0.756806	0.000100744	-1.26455	-1.16278	0.000102022	-1.26135	-1.16301
89342516	rs4246111	0.00229734	12.7321	-0.764048	9.99774e-05	-1.27348	-1.1615	0.000101242	-1.2703	-1.16174
89342944	rs12677791	4.84087e-06	4.5848	1.22087	0.000411414	-1.56116	0.540836	0.000418794	-1.55554	0.543363
89343338	rs184364348	5.2681e-09	-1.0175	-1.73403e-10	0.000294875	-1.35337	-1.73403e-10	0.000296362	-1.35797	-1.73403e-10
89343362	rs117900927	1.41329e-08	-1.32701e-10	-0.0306729	0.000427172	-1.32701e-10	-0.982734	0.000431871	-1.32701e-10	-0.981428
89343458	rs16881203	0.0025502	12.8811	-0.808577	0.000103817	-1.24542	-1.15188	0.000105131	-1.24215	-1.1522
89343809	rs73692229	2.16435e-07	3.39092	-0.692804	0.000295342	-0.179983	-1.17181	0.000299311	-0.176424	-1.17165
89343849	rs80039465	3.7905e-08	0.955908	-1.73403e-10	0.000349362	-1.18381	-1.73403e-10	0.000353762	-1.18093	-1.73403e-10
89343912	rs28677103	2.47229e-09	-1.77403	-1.73403e-10	0.000219819	-1.64712	-1.73403e-10	0.000221552	-1.6489	-1.73403e-10
89344301	rs4961086	2.20126e-05	8.06937	-0.749169	8.85719e-05	-1.38407	-1.17204	9.0014e-05	-1.37758	-1.17201
89344622	rs4961087	2.16739e-05	8.06937	-0.764679	8.87033e-05	-1.38407	-1.17056	9.01481e-05	-1.37758	-1.17052
89344788	rs117200726	2.56085e-09	-1.73883	-1.73403e-10	0.000214766	-1.67037	-1.73403e-10	0.000216862	-1.6703	-1.73403e-10
89344794	rs4246112	2.05841e-05	8.02386	-0.77076	8.79337e-05	-1.39312	-1.17022	8.93596e-05	-1.3867	-1.17018
89344801	rs4246113	2.05868e-05	8.0277	-0.774473	8.87154e-05	-1.38469	-1.1698	9.01598e-05	-1.37821	-1.16976
89344949	rs79744793	7.72437e-10	-1.76625	-1.17113	8.43505e-05	-1.43132	-1.17362	8.57164e-05	-1.4247	-1.17381
89345187	rs10504845	0.00140797	12.2785	-0.800027	9.29285e-05	-1.35505	-1.15304	9.40718e-05	-1.35214	-1.15336
89345707	rs4559289	8.58126e-10	-1.69284	-1.13934	6.17108e-05	-1.76954	-1.14793	6.23091e-05	-1.76869	-1.14876
89345880	rs16881281	1.30042e-05	7.94495	-1.1511	7.11872e-05	-1.65022	-1.12438	7.19737e-05	-1.64893	-1.12432
89346252	rs145710460	6.4139e-09	-1.32701e-10	-0.820708	0.000539132	-1.32701e-10	-0.749961	0.000544701	-1.32701e-10	-0.749319
89347240	rs77455583	2.84906e-09	-1.63218	-1.73403e-10	0.000215463	-1.66713	-1.73403e-10	0.000217455	-1.66757	-1.73403e-10
89347466	rs192073244	2.84906e-09	-1.63218	-1.73403e-10	0.000215463	-1.66713	-1.73403e-10	0.000217455	-1.66757	-1.73403e-10
89347499	rs185436668	2.84243e-09	-1.63452	-1.73403e-10	0.000215027	-1.66916	-1.73403e-10	0.000217015	-1.66959	-1.73403e-10
89347923	rs4961088	4.6718e-09	-1.32701e-10	-1.13763	0.000370107	-1.32701e-10	-1.12613	0.000373676	-1.32701e-10	-1.12617
89347958	rs111992066	9.56425e-10	-1.76154	-0.962189	9.47322e-05	-1.68844	-0.800431	9.61362e-05	-1.68566	-0.798126
89348016	rs4961089	3.22704e-05	8.55297	-0.850241	0.000100306	-1.27508	-1.15662	0.000102019	-1.26785	-1.15654
89348106	rs28435130	3.01663e-09	-1.57504	-1.73403e-10	0.000197352	-1.75493	-1.73403e-10	0.000199406	-1.75421	-1.73403e-10
89348420	rs4395935	0.00579341	13.0045	-0.111461	0.000112848	-1.2217	-1.09218	0.000114393	-1.21837	-1.09155
89348431	rs75163742	1.0159e-09	-1.73902	-0.924376	9.59382e-05	-1.72544	-0.750777	9.73109e-05	-1.72332	-0.748324
89348461	rs144886960	9.20272e-09	-1.32701e-10	-0.459676	0.000783728	-1.32701e-10	-0.37586	0.000792451	-1.32701e-10	-0.374425
89348566	rs117686673	7.64409e-09	-0.645242	-1.73403e-10	0.000445624	-0.940446	-1.73403e-10	0.000451726	-0.93648	-1.73403e-10
89349671	rs4961090	4.37114e-05	8.79706	-0.790872	0.00010399	-1.22832	-1.16731	0.000105809	-1.22066	-1.16726
89351074	rs7825672	0.00746436	13.2579	-0.111461	0.000118632	-1.17172	-1.09218	0.000120274	-1.16823	-1.09155
89352314	rs4548227	4.58742e-05	8.84898	-0.794493	0.000105288	-1.21644	-1.16678	0.000107139	-1.2087	-1.16673
89352411	rs35175011	0.00772694	13.3067	-0.125676	0.00011906	-1.1619	-1.0984	0.00012071	-1.15838	-1.09778
89353124	rs150116072	9.51283e-09	-1.32701e-10	-0.426534	0.00108492	-1.32701e-10	-0.0506614	0.00109505	-1.32701e-10	-0.051001
89353407	rs75074004	2.87698e-09	-1.62243	-1.73403e-10	0.000217306	-1.65862	-1.73403e-10	0.00021931	-1.65907	-1.73403e-10
89353507	rs77555604	1.00824e-09	-1.74659	-0.924376	9.68761e-05	-1.71571	-0.750777	9.82809e-05	-1.7134	-0.748324
89354371	rs72675200	7.92317e-08	1.6932	-1.73403e-10	0.00176472	0.435824	-1.73403e-10	0.00179329	0.44225	-1.73403e-10
89355317	rs35259465	2.207e-05	7.3228	-1.73403e-10	0.00024558	-1.5363	-1.73403e-10	0.000248337	-1.53477	-1.73403e-10
89355406	rs117885175	2.87698e-09	-1.62243	-1.73403e-10	0.000217306	-1.65862	-1.73403e-10	0.00021931	-1.65907	-1.73403e-10
89355538	rs28787399	0.00592075	13.0244	-0.109639	0.000115072	-1.20035	-1.09402	0.000116645	-1.19704	-1.09339
89355733	rs117736279	2.87698e-09	-1.62243	-1.73403e-10	0.000217306	-1.65862	-1.73403e-10	0.00021931	-1.65907	-1.73403e-10
89355779	rs116996217	2.90535e-09	-1.61262	-1.73403e-10	0.000219184	-1.65001	-1.73403e-10	0.000221202	-1.65048	-1.73403e-10
89355995	rs149958073	6.44385e-09	-1.32701e-10	-0.81605	0.000536346	-1.32701e-10	-0.755142	0.000541914	-1.32701e-10	-0.754449
89356149	rs112441769	9.72842e-10	-1.75737	-0.949343	9.54776e-05	-1.69758	-0.783453	9.68835e-05	-1.69495	-0.781096
89356580	rs9656892	4.60406e-05	8.84898	-0.790872	0.000105232	-1.21644	-1.16731	0.000107082	-1.2087	-1.16726
89356623	rs117031235	2.91263e-09	-1.61012	-1.73403e-10	0.000219667	-1.64781	-1.73403e-10	0.000221688	-1.64828	-1.73403e-10
89356831	rs7009149	4.90688e-05	8.89628	-0.774473	0.000106121	-1.20554	-1.1698	0.000107994	-1.19772	-1.16976
89358941	rs140124109	6.21381e-09	-0.852401	-1.73403e-10	0.000476429	-0.873603	-1.73403e-10	0.000483153	-0.869223	-1.73403e-10
89359127	rs58644813	0.00441648	12.6245	-0.00277651	0.000110268	-1.2771	-1.05991	0.000111761	-1.27402	-1.05918
89359381	rs114166836	1.11824e-09	-1.70283	-0.864592	0.000174404	-1.20458	-0.673967	0.000178072	-1.19607	-0.671302
89359598	rs10955586	5.03253e-05	8.89628	-0.74919	0.000105884	-1.20554	-1.17204	0.000107751	-1.19772	-1.17201
89359761	rs139526975	1.30446e-08	-1.32701e-10	-0.110804	0.000569572	-1.32701e-10	-0.695037	0.000575363	-1.32701e-10	-0.694555
89359880	rs116196672	1.10868e-09	-1.71342	-0.862589	0.000169658	-1.23471	-0.671424	0.000173188	-1.22643	-0.668752
89360760	rs7823223	0.0059241	12.9509	-0.0355291	0.000113886	-1.23206	-1.07266	0.000115451	-1.22875	-1.07195
89360768	rs77858725	2.90961e-09	-1.61116	-1.73403e-10	0.000219466	-1.64872	-1.73403e-10	0.000221487	-1.64919	-1.73403e-10
89361016	rs116858738	9.92119e-09	-0.384503	-1.73403e-10	0.000193148	-1.77647	-1.73403e-10	0.000195013	-1.77649	-1.73403e-10
89361040	rs6469364	0.00939556	13.3953	-0.0187307	0.000139087	-1.03724	-1.06758	0.000141048	-1.0336	-1.06686
89361555	rs13249594	2.23655e-09	-1.42647	-0.447772	0.000221468	-1.77645	0.136806	0.000224145	-1.77654	0.139277
89362209	rs115580893	3.58392e-09	-1.40272	-1.73403e-10	0.000438549	-0.95645	-1.73403e-10	0.000444328	-0.952994	-1.73403e-10
89362467	rs1604925	2.98584e-09	-1.58529	-1.73403e-10	0.000197224	-1.75558	-1.73403e-10	0.000199114	-1.75568	-1.73403e-10
89362521	rs76428953	2.90961e-09	-1.61116	-1.73403e-10	0.000219466	-1.64872	-1.73403e-10	0.000221487	-1.64919	-1.73403e-10
89362617	rs182850866	2.90961e-09	-1.61116	-1.73403e-10	0.000219466	-1.64872	-1.73403e-10	0.000221487	-1.64919	-1.73403e-10
89363376	rs13250349	0.000250451	9.67088	0.0809618	8.1315e-05	-1.60585	-1.03574	8.23418e-05	-1.60376	-1.03492
89363534	rs117358712	2.91695e-09	-1.60864	-1.73403e-10	0.000219954	-1.6465	-1.73403e-10	0.000221978	-1.64698	-1.73403e-10
89363607	rs58255283	0.00513418	12.7002	0.0720179	0.000112371	-1.2794	-1.03871	0.000113911	-1.27624	-1.0379
89363816	rs79490511	1.1214e-09	-1.68687	-0.877724	0.000179038	-1.16164	-0.690688	0.000182853	-1.15281	-0.688067
89363941	rs78927613	4.35759e-09	-1.20726	-1.73403e-10	0.000229756	-1.6029	-1.73403e-10	0.000232242	-1.60178	-1.73403e-10
89364046	rs117964580	2.51904e-09	-1.7553	-1.73403e-10	0.000205186	-1.716	-1.73403e-10	0.000207174	-1.716	-1.73403e-10
89364451	rs77435745	7.33661e-09	-0.686298	-1.73403e-10	0.000352523	-1.17481	-1.73403e-10	0.000358021	-1.16896	-1.73403e-10
89365246	rs147594649	1.12635e-09	-1.68443	-0.875762	0.000180631	-1.15528	-0.688186	0.000184489	-1.14641	-0.685558
89365287	rs185954905	2.91695e-09	-1.60864	-1.73403e-10	0.000219954	-1.6465	-1.73403e-10	0.000221978	-1.64698	-1.73403e-10
89365808	rs73275292	4.92503e-07	2.9923	0.528025	0.000369617	-0.398023	-0.729431	0.000375192	-0.394716	-0.727401
89365829	rs56261923	2.90961e-09	-1.61116	-1.73403e-10	0.000219466	-1.64872	-1.73403e-10	0.000221487	-1.64919	-1.73403e-10
89365835	rs56912549	1.13113e-09	-1.68195	-0.874009	0.000182195	-1.14889	-0.68595	0.000186097	-1.13997	-0.683317
89366264	rs6994283	0.00375382	12.4519	0.00725433	0.000105192	-1.32458	-1.05956	0.000106611	-1.32156	-1.0588
89366754	rs79446462	2.893e-09	-1.61688	-1.73403e-10	0.000213976	-1.67406	-1.73403e-10	0.000215978	-1.67438	-1.73403e-10
89366919	rs78735645	3.17673e-09	-1.52332	-1.73403e-10	0.000231136	-1.59692	-1.73403e-10	0.000233273	-1.59734	-1.73403e-10
89367107	rs13262875	0.00457211	12.552	0.104319	0.000110548	-1.30658	-1.02789	0.000112057	-1.30351	-1.02704
89367130	rs78827343	1.17082e-09	-1.69377	-0.827699	0.000187291	-1.17988	-0.62738	0.000191288	-1.17118	-0.624593
89368594	rs7006944	0.000173473	9.24833	0.136268	7.92215e-05	-1.65403	-1.01365	8.02e-05	-1.65226	-1.01277
89368920	rs71526933	2.02365e-05	8.2526	-1.01654	7.02495e-05	-1.61297	-1.1749	7.10336e-05	-1.6115	-1.1749
89368945	rs74408158	1.18087e-09	-1.68928	-0.823647	0.000190503	-1.16796	-0.622295	0.000194588	-1.15918	-0.619496
89368982	rs76570466	3.17673e-09	-1.52332	-1.73403e-10	0.000231136	-1.59692	-1.73403e-10	0.000233273	-1.59734	-1.73403e-10
89368983	rs12547582	1.45294e-08	-1.32701e-10	-0.00300348	0.00123395	-1.32701e-10	0.0780545	0.00124547	-1.32701e-10	0.0777129
89369940	rs10481112	4.40596e-05	8.69829	-0.684163	0.000100906	-1.25064	-1.1751	0.00010265	-1.24314	-1.17509
89369976	rs10100170	0.00237798	11.9454	0.0572349	0.000100047	-1.39071	-1.04357	0.00010137	-1.38801	-1.04277
89370125	rs55833306	2.88549e-09	-1.61948	-1.73403e-10	0.000213531	-1.67614	-1.73403e-10	0.000215529	-1.67646	-1.73403e-10
89370153	rs143974319	4.65271e-09	-1.32701e-10	-1.14173	0.000359785	-1.32701e-10	-1.15442	0.000363272	-1.32701e-10	-1.1544
89370198	rs111966557	1.19381e-09	-1.67433	-0.827699	0.000196963	-1.12953	-0.62738	0.000201239	-1.12047	-0.624593
89370279	rs79744929	1.18316e-09	-1.68928	-0.82171	0.000190966	-1.16796	-0.619866	0.000195062	-1.15918	-0.617061
89371069	rs6984041	0.00428672	12.4992	0.0926155	0.000109069	-1.3161	-1.03184	0.000110553	-1.31305	-1.03101
89371594	rs7004601	0.000200478	9.29293	0.236358	8.22439e-05	-1.64928	-0.980954	8.32712e-05	-1.64747	-0.979979
89371765	rs76137576	3.19765e-09	-1.51676	-1.73403e-10	0.000232419	-1.59138	-1.73403e-10	0.000234567	-1.59181	-1.73403e-10
89371995	rs75772927	2.86703e-09	-1.6259	-1.73403e-10	0.000216648	-1.66165	-1.73403e-10	0.000218648	-1.66209	-1.73403e-10
89372037	rs4461943	0.000200478	9.29293	0.236358	8.22439e-05	-1.64928	-0.980954	8.32712e-05	-1.64747	-0.979979
89372154	rs59951423	1.20496e-09	-1.66908	-0.823647	0.000200573	-1.11645	-0.622295	0.000204948	-1.1073	-0.619496
89372511	rs13261175	0.00356656	12.2527	0.15524	0.000107068	-1.35951	-1.00694	0.000108514	-1.35662	-1.00605
89372613	rs76376853	2.888e-09	-1.61861	-1.73403e-10	0.000218034	-1.65527	-1.73403e-10	0.000220044	-1.65573	-1.73403e-10
89372645	rs79446361	2.86703e-09	-1.6259	-1.73403e-10	0.000216648	-1.66165	-1.73403e-10	0.000218648	-1.66209	-1.73403e-10
89372706	rs150576149	1.10396e-08	-1.32701e-10	-0.277684	0.000389636	-1.32701e-10	-1.07471	0.000393764	-1.32701e-10	-1.0738
89372846	rs4497011	0.000171173	9.10622	0.265041	8.18426e-05	-1.66863	-0.966499	8.28544e-05	-1.66696	-0.965508
89373036	rs6989866	0.000702932	11.5206	-0.736768	0.000170498	-0.728303	-1.1729	0.000173963	-0.717848	-1.17287
89373041	rs60298754	3.21556e-07	2.72991	0.364089	0.000296494	-0.537401	-0.810494	0.000300834	-0.534265	-0.808731
89373327	rs36116061	1.85329e-06	5.82575	-0.980213	0.000155631	-1.17303	-0.8194	0.000158649	-1.16576	-0.817099
89373916	rs6469372	0.000158419	9.03045	0.263374	8.19595e-05	-1.66564	-0.968052	8.29627e-05	-1.66405	-0.967119
89374095	rs183346584	9.04823e-09	-1.32701e-10	-0.476606	0.000451426	-1.32701e-10	-0.927511	0.000455903	-1.32701e-10	-0.927276
89374660	rs4483202	4.88799e-05	8.79706	-0.679115	0.00010318	-1.22832	-1.17513	0.00010498	-1.22066	-1.17512
89374809	rs4320597	4.90835e-05	8.79706	-0.674957	0.000103178	-1.22832	-1.17515	0.000104978	-1.22066	-1.17515
89376304	rs17730333	3.78256e-08	0.95381	-1.73403e-10	0.000358651	-1.15757	-1.73403e-10	0.000363356	-1.15417	-1.73403e-10
89376806	rs16881745	1.23328e-09	-1.66641	-0.803091	0.000207156	-1.10986	-0.596589	0.000211698	-1.10067	-0.593726
89377353	rs76508001	2.85274e-09	-1.6309	-1.73403e-10	0.000215705	-1.66601	-1.73403e-10	0.000217698	-1.66645	-1.73403e-10
89377502	rs1394511	0.00443593	12.4519	0.174215	0.000111005	-1.32458	-1.00577	0.000112517	-1.32156	-1.00489
89378328	rs148265449	4.89738e-09	-1.32701e-10	-1.09047	0.000447017	-1.32701e-10	-0.937325	0.000451275	-1.32701e-10	-0.937479
89378681	rs4275260	4.70217e-05	8.74997	-0.670782	0.000102081	-1.239	-1.17516	0.000103853	-1.23142	-1.17516
89378750	rs116941580	9.45724e-09	-0.432395	-1.73403e-10	0.000541298	-0.745951	-1.73403e-10	0.000548941	-0.741565	-1.73403e-10
89379019	rs1857753	4.7239e-05	8.74997	-0.66617	0.000102082	-1.239	-1.17514	0.000103855	-1.23142	-1.17514
89379630	rs34051963	0.00401474	12.3521	0.174215	0.000109064	-1.34222	-1.00577	0.000110543	-1.33927	-1.00489
89380472	rs1504800	2.61902e-09	-1.71637	-1.73403e-10	0.000193438	-1.77497	-1.73403e-10	0.000195316	-1.77494	-1.73403e-10
89381207	rs73277117	3.97507e-07	2.8601	0.44594	0.000330673	-0.468682	-0.77011	0.000335574	-0.46546	-0.768253
89381372	rs1910730	0.00387641	12.305	0.186282	0.000109398	-1.35046	-0.994472	0.000110888	-1.34753	-0.993507
89382014	rs117758893	1.36108e-07	2.23427	-1.73403e-10	0.000596268	-0.649231	-1.73403e-10	0.000604723	-0.644785	-1.73403e-10
89382116	rs58418586	0.00255563	11.864	0.21066	0.00010179	-1.42431	-0.992697	0.000103144	-1.42165	-0.991783
89383150	rs1857754	5.01487e-05	8.79706	-0.653488	0.000103194	-1.22832	-1.175	0.000104993	-1.22066	-1.175
89383311	rs1857755	5.08183e-05	8.79706	-0.640223	0.000103226	-1.22832	-1.17468	0.000105025	-1.22066	-1.1747
89383361	rs80050131	1.23847e-09	-1.66641	-0.798892	0.000208243	-1.10986	-0.591357	0.000212811	-1.10067	-0.58848
89383691	rs78485342	1.228e-09	-1.6769	-0.796885	0.000203375	-1.13601	-0.588857	0.0002078	-1.12701	-0.585975
89383727	rs1504801	0.00312269	12.0084	0.266609	0.00010639	-1.40077	-0.972044	0.00010782	-1.39802	-0.971079
89383780	rs78492034	2.81993e-09	-1.64247	-1.73403e-10	0.000213548	-1.67606	-1.73403e-10	0.000215525	-1.67648	-1.73403e-10
89383820	rs75433404	2.83941e-09	-1.63558	-1.73403e-10	0.000214828	-1.67009	-1.73403e-10	0.000216814	-1.67052	-1.73403e-10
89384850	rs75617330	1.61903e-05	8.09815	-1.08515	6.92737e-05	-1.6322	-1.16966	7.00411e-05	-1.63082	-1.16965
89384911	rs77245705	1.22554e-09	-1.6769	-0.798892	0.000202867	-1.13601	-0.591357	0.00020728	-1.12701	-0.58848
89385520	rs56231945	0.00496215	12.5275	0.21066	0.000114002	-1.311	-0.992697	0.000115564	-1.30795	-0.991783
89385573	rs140096967	2.46658e-09	-1.77634	-1.73403e-10	0.000201135	-1.73594	-1.73403e-10	0.000203492	-1.73393	-1.73403e-10
89385808	rs56187488	0.000462881	11.0712	-0.705181	0.000155949	-0.815967	-1.17443	0.00015901	-0.80618	-1.17441
89386114	rs79089647	1.22554e-09	-1.6769	-0.798892	0.000202867	-1.13601	-0.591357	0.00020728	-1.12701	-0.58848
89386500	rs1604922	3.05739e-09	-1.56161	-1.73403e-10	0.000223853	-1.62893	-1.73403e-10	0.000225933	-1.62932	-1.73403e-10
89386548	rs74439052	1.52949e-08	-1.32701e-10	0.0483462	0.000439236	-1.32701e-10	-0.954886	0.000444096	-1.32701e-10	-0.953515
89386618	rs149173252	5.70131e-09	-1.32701e-10	-0.93848	0.00036024	-1.32701e-10	-1.15315	0.000363753	-1.32701e-10	-1.15308
89386882	rs73277124	1.23733e-09	-1.69052	-0.775705	0.00020157	-1.17122	-0.56256	0.000205918	-1.16247	-0.559613
89386933	rs1604923	3.096e-09	-1.54906	-1.73403e-10	0.000226201	-1.6185	-1.73403e-10	0.000228299	-1.6189	-1.73403e-10
89387224	rs151260206	2.64481e-08	-1.32701e-10	0.596011	0.000764255	-1.32701e-10	-0.40102	0.000773423	-1.32701e-10	-0.39873
89388335	rs10283316	5.08183e-05	8.79706	-0.640223	0.000103226	-1.22832	-1.17468	0.000105025	-1.22066	-1.1747
89388604	rs76034445	1.32315e-07	2.20601	-1.73403e-10	0.000587413	-0.664194	-1.73403e-10	0.000595725	-0.659777	-1.73403e-10
89388893	rs79577870	1.21974e-09	-1.67945	-0.801094	0.000201009	-1.14247	-0.5941	0.000205371	-1.13351	-0.591231
89389256	rs79214507	2.80044e-09	-1.6494	-1.73403e-10	0.000212271	-1.68206	-1.73403e-10	0.00021424	-1.68246	-1.73403e-10
89389442	rs78131177	1.21974e-09	-1.67945	-0.801094	0.000201009	-1.14247	-0.5941	0.000205371	-1.13351	-0.591231
89389761	rs67312178	0.00508562	12.5275	0.235239	0.000115032	-1.311	-0.98371	0.00011661	-1.30795	-0.982774
89390053	rs4246115	4.64586e-05	8.69829	-0.631145	0.000100978	-1.25064	-1.17438	0.000102722	-1.24314	-1.17439
89390073	rs58337229	1.21859e-09	-1.67945	-0.802033	0.000199374	-1.14247	-0.602268	0.000203697	-1.13351	-0.599417
89390411	rs7003388	0.00484795	12.4797	0.235239	0.000114046	-1.31961	-0.98371	0.000115608	-1.31658	-0.982774
89390692	rs7002751	0.00459734	12.4266	0.235239	0.000112971	-1.32908	-0.98371	0.000114515	-1.32608	-0.982774
89390946	rs6989402	0.00511881	12.5275	0.241744	0.000115308	-1.311	-0.981309	0.000116891	-1.30795	-0.980366
89391115	rs1504802	3.04835e-09	-1.56457	-1.73403e-10	0.000223305	-1.63138	-1.73403e-10	0.00022538	-1.63177	-1.73403e-10
89391310	rs79611180	3.6109e-09	-1.39522	-1.73403e-10	0.000446985	-0.937397	-1.73403e-10	0.000452714	-0.934296	-1.73403e-10
89391354	rs4434662	4.67761e-05	8.7051	-0.631145	0.000100475	-1.25563	-1.17438	0.000102206	-1.24818	-1.17439
89391509	rs1463922	1.54962e-09	-1.39651	-0.844653	0.000129597	-1.77251	-0.402985	0.000131048	-1.77278	-0.401212
89391848	rs1463923	0.000420953	10.9674	-0.696305	0.000151543	-0.844209	-1.17484	0.000154494	-0.834567	-1.17483
89392132	rs4961093	4.91361e-05	8.74997	-0.626796	0.000102178	-1.239	-1.1742	0.000103951	-1.23142	-1.17422
89393033	rs75664917	1.17673e-09	-1.6769	-0.839529	0.000192799	-1.13601	-0.64226	0.000196967	-1.12701	-0.639511
89393211	rs76153661	8.78562e-09	-0.506059	-1.73403e-10	0.000403756	-1.03911	-1.73403e-10	0.000410309	-1.03264	-1.73403e-10
89393278	rs35820017	2.68238e-09	-1.69247	-1.73403e-10	0.000198689	-1.74818	-1.73403e-10	0.000200662	-1.74794	-1.73403e-10
89393952	rs71526936	1.52655e-05	8.02139	-1.06722	6.8497e-05	-1.64136	-1.17177	6.92534e-05	-1.64003	-1.17176
89394233	rs75145948	1.18299e-09	-1.6637	-0.84743	0.000197247	-1.10324	-0.652228	0.000201552	-1.094	-0.649506
89394517	rs28417952	4.86044e-05	8.69829	-0.585993	0.000101239	-1.25064	-1.1718	0.000102985	-1.24314	-1.17183
89395244	rs78989990	4.23773e-08	1.06744	-1.73403e-10	0.00175806	0.432042	-1.73403e-10	0.00177864	0.434048	-1.73403e-10
89395264	rs77041023	2.80044e-09	-1.6494	-1.73403e-10	0.000212271	-1.68206	-1.73403e-10	0.00021424	-1.68246	-1.73403e-10
89395808	rs73277199	4.25799e-07	2.9515	0.423288	0.000399234	-0.291115	-0.759259	0.000405097	-0.287921	-0.757507
89396728	rs143490111	6.52483e-09	-1.32701e-10	-0.803561	0.000530796	-1.32701e-10	-0.765543	0.000536181	-1.32701e-10	-0.765084
89397044	rs79616878	1.21558e-05	7.79301	-1.06662	6.67532e-05	-1.66705	-1.17187	6.74814e-05	-1.66584	-1.17186
89397267	rs1012116	0.00518702	12.516	0.266485	0.0001142	-1.32988	-0.97209	0.000115783	-1.32671	-0.971126
89397431	rs4369037	0.00320431	11.9966	0.304275	0.000106099	-1.4178	-0.957754	0.000107538	-1.41496	-0.956756
89397557	rs78107263	1.00193e-09	-1.777	-0.900247	0.000111002	-1.61082	-0.719555	0.0001128	-1.60693	-0.717014
89397637	rs2134964	3.79308e-05	8.45562	-0.591272	9.59474e-05	-1.30393	-1.17219	9.75648e-05	-1.29682	-1.17222
89398005	rs79091964	1.21021e-09	-1.65284	-0.835544	0.000205529	-1.07709	-0.637242	0.000210061	-1.06768	-0.63448
89398513	rs12548636	5.21563e-05	8.74997	-0.567146	0.000102672	-1.239	-1.16938	0.00010445	-1.23142	-1.16943
89399041	rs13259754	1.6114e-05	8.05771	-1.04944	6.85966e-05	-1.63706	-1.17462	6.93552e-05	-1.6357	-1.17461
89399149	rs12155796	3.52559e-05	8.40926	-0.618048	9.48909e-05	-1.31386	-1.17333	9.64835e-05	-1.30682	-1.17336
89399200	rs12156301	3.80063e-05	8.50207	-0.635739	9.67292e-05	-1.2939	-1.1741	9.8368e-05	-1.28671	-1.17413
89399205	rs12155798	3.80063e-05	8.50207	-0.635739	9.67292e-05	-1.2939	-1.1741	9.8368e-05	-1.28671	-1.17413
89399461	rs13258797	1.20322e-05	7.79604	-1.07988	6.48537e-05	-1.6974	-1.17039	6.55475e-05	-1.69642	-1.17036
89400464	rs1394519	4.39525e-05	8.59996	-0.588267	9.90741e-05	-1.2725	-1.17155	0.000100767	-1.26515	-1.17159
89400526	rs1394518	4.37563e-05	8.59996	-0.592742	9.90402e-05	-1.2725	-1.1719	0.000100732	-1.26515	-1.17193
89400656	rs1394517	4.39525e-05	8.59996	-0.588267	9.90741e-05	-1.2725	-1.17155	0.000100767	-1.26515	-1.17159
89401112	rs73279213	1.31827e-09	-1.65121	-0.751639	0.000229025	-1.07325	-0.532841	0.00023414	-1.06381	-0.529824
89401247	rs35660410	0.000335893	9.52681	0.518562	9.55891e-05	-1.61496	-0.864899	9.68118e-05	-1.61303	-0.863753
89401265	rs4961094	4.39525e-05	8.59996	-0.588267	9.90741e-05	-1.2725	-1.17155	0.000100767	-1.26515	-1.17159
89401302	rs4961095	0.000210965	9.06198	0.518288	9.0189e-05	-1.673	-0.865016	9.1315e-05	-1.67137	-0.86387
89401368	rs4961096	4.39525e-05	8.59996	-0.588267	9.90741e-05	-1.2725	-1.17155	0.000100767	-1.26515	-1.17159
89401727	rs1875904	4.39525e-05	8.59996	-0.588267	9.90741e-05	-1.2725	-1.17155	0.000100767	-1.26515	-1.17159
89402524	rs12682164	4.65024e-05	8.65141	-0.583325	0.000100249	-1.26111	-1.17116	0.00010197	-1.25368	-1.1712
89403130	rs4604492	0.0001574	9.01343	0.273945	8.12666e-05	-1.67771	-0.964481	8.22575e-05	-1.67611	-0.963587
89403161	rs73279219	1.34723e-09	-1.62737	-0.753759	0.00024134	-1.01826	-0.535452	0.000246818	-1.00846	-0.532441
89403561	rs10099233	1.36334e-09	-1.6242	-0.745036	0.000245686	-1.01115	-0.524715	0.00025128	-1.00131	-0.521679
89403715	rs10099461	1.35008e-09	-1.62737	-0.751639	0.000241971	-1.01826	-0.532841	0.000247465	-1.00846	-0.529824
89403893	rs10103336	1.35324e-09	-1.62737	-0.749302	0.000242668	-1.01826	-0.529963	0.000248179	-1.00846	-0.526939
89404266	rs73279224	1.35324e-09	-1.62737	-0.749302	0.000242668	-1.01826	-0.529963	0.000248179	-1.00846	-0.526939
89404444	rs11774961	7.57489e-05	8.13469	0.421309	8.01023e-05	-1.7504	-0.90622	8.10275e-05	-1.74955	-0.905219
89404664	rs73279231	1.36043e-09	-1.6242	-0.747171	0.000245042	-1.01115	-0.527341	0.00025062	-1.00131	-0.524311
89404717	rs16882035	1.36043e-09	-1.6242	-0.747171	0.000245042	-1.01115	-0.527341	0.00025062	-1.00131	-0.524311
89405172	rs59107062	1.36334e-09	-1.6242	-0.745036	0.000245686	-1.01115	-0.524715	0.00025128	-1.00131	-0.521679
89406537	rs13279115	0.000111887	8.47161	0.474463	8.36601e-05	-1.72901	-0.884147	8.46519e-05	-1.7279	-0.883106
89406651	rs73279236	1.37094e-09	-1.621	-0.742681	0.000248165	-1.00401	-0.52182	0.000253829	-0.994117	-0.518777
89406872	rs78109581	5.7016e-09	-0.938429	-1.73403e-10	0.000259907	-1.4796	-1.73403e-10	0.000262473	-1.47941	-1.73403e-10
89406894	rs10104706	1.35797e-09	-1.6305	-0.742681	0.000242927	-1.02534	-0.52182	0.000248437	-1.01559	-0.518777
89406955	rs10086327	1.37094e-09	-1.621	-0.742681	0.000248165	-1.00401	-0.52182	0.000253829	-0.994117	-0.518777
89407811	rs73692252	1.37388e-09	-1.621	-0.740535	0.000248821	-1.00401	-0.519182	0.000254501	-0.994117	-0.516133
89407821	rs2134963	1.92713e-05	7.82878	-0.641581	8.24357e-05	-1.45323	-1.17467	8.37314e-05	-1.44725	-1.17469
89408196	rs2174367	2.08835e-05	7.92207	-0.654536	8.38492e-05	-1.43592	-1.17499	8.5181e-05	-1.42978	-1.175
89408205	rs118132198	3.47219e-07	3.17078	-1.73403e-10	0.000339719	-1.2118	-1.73403e-10	0.00034348	-1.21043	-1.73403e-10
89408279	rs138460083	3.32863e-09	-1.47662	-1.73403e-10	0.000362121	-1.14794	-1.73403e-10	0.000366686	-1.14505	-1.73403e-10
89408568	rs16882065	0.000112677	8.47161	0.481499	8.39081e-05	-1.72901	-0.881187	8.49033e-05	-1.7279	-0.880141
89408571	rs10109321	1.38178e-09	-1.61777	-0.738036	0.000251384	-0.996828	-0.516113	0.000257136	-0.986893	-0.513057
89408785	rs75944630	2.48118e-09	-1.77044	-1.73403e-10	0.000193413	-1.77509	-1.73403e-10	0.000195276	-1.77514	-1.73403e-10
89408982	rs57942898	1.30741e-09	-1.64413	-0.766994	0.000228493	-1.05663	-0.551784	0.000233611	-1.04709	-0.548811
89409343	rs59484067	1.30741e-09	-1.64413	-0.766994	0.000228493	-1.05663	-0.551784	0.000233611	-1.04709	-0.548811
89409669	rs6992417	0.00154299	11.2573	0.312726	9.59498e-05	-1.52644	-0.949659	9.71918e-05	-1.52413	-0.948743
89409993	rs1394515	1.39444e-09	-1.61777	-0.728917	0.000254212	-0.996828	-0.504927	0.000260035	-0.986893	-0.501845
89410289	rs57283474	1.399e-09	-1.6145	-0.728917	0.000256052	-0.989615	-0.504927	0.00026193	-0.979634	-0.501845
89410365	rs7462228	1.399e-09	-1.6145	-0.728917	0.000256052	-0.989615	-0.504927	0.00026193	-0.979634	-0.501845
89410497	rs59725465	1.399e-09	-1.6145	-0.728917	0.000256052	-0.989615	-0.504927	0.00026193	-0.979634	-0.501845
89410840	rs58723841	1.40544e-09	-1.6145	-0.724324	0.000257496	-0.989615	-0.499301	0.000263411	-0.979634	-0.496206
89410970	rs28403966	1.40544e-09	-1.6145	-0.724324	0.000257496	-0.989615	-0.499301	0.000263411	-0.979634	-0.496206
89410975	rs28705947	1.95258e-05	7.82878	-0.628463	8.24746e-05	-1.45323	-1.1742	8.37703e-05	-1.44725	-1.17423
89411020	rs28758406	1.45461e-09	-1.60027	-0.704169	0.000272218	-0.958647	-0.474673	0.00027854	-0.948472	-0.471522
89411029	rs28453085	1.45138e-09	-1.60027	-0.706394	0.00027148	-0.958647	-0.477387	0.000277783	-0.948472	-0.474242
89411162	rs76703918	2.83284e-09	-1.63789	-1.73403e-10	0.000214396	-1.6721	-1.73403e-10	0.00021638	-1.67252	-1.73403e-10
89411286	rs10103474	1.47118e-09	-1.57341	-0.719708	0.000282685	-0.901938	-0.493652	0.000289337	-0.891418	-0.490544
89411364	rs62525781	6.52918e-08	1.49969	-1.73403e-10	0.0189106	2.80756	-1.73403e-10	0.0191926	2.81273	-1.73403e-10
89411565	rs10093191	1.51765e-09	-1.56598	-0.696038	0.000295464	-0.886609	-0.464765	0.000302465	-0.875997	-0.461592
89411781	rs59430846	1.41851e-09	-1.6145	-0.71507	0.000260428	-0.989615	-0.48798	0.000266417	-0.979634	-0.48486
89411860	rs57771217	1.4232e-09	-1.6112	-0.71507	0.000262322	-0.982368	-0.48798	0.000268367	-0.972342	-0.48486
89411899	rs59425875	1.4232e-09	-1.6112	-0.71507	0.000262322	-0.982368	-0.48798	0.000268367	-0.972342	-0.48486
89412237	rs145159130	4.51801e-09	-1.32701e-10	-1.1711	0.000352615	-1.32701e-10	-1.17454	0.000356036	-1.32701e-10	-1.17452
89412296	rs60374267	1.42636e-09	-1.6112	-0.712853	0.000263034	-0.982368	-0.485272	0.000269096	-0.972342	-0.482145
89412357	rs58984354	1.42636e-09	-1.6112	-0.712853	0.000263034	-0.982368	-0.485272	0.000269096	-0.972342	-0.482145
89412398	rs13282590	2.49784e-09	-1.76375	-1.73403e-10	0.000200468	-1.73927	-1.73403e-10	0.000202421	-1.73921	-1.73403e-10
89412572	rs182366769	8.0736e-09	-1.32701e-10	-0.590576	0.000657969	-1.32701e-10	-0.550764	0.000664624	-1.32701e-10	-0.550335
89412652	rs28768402	1.4159e-09	-1.621	-0.710409	0.000258173	-1.00401	-0.482287	0.000264089	-0.994117	-0.479153
89412955	rs28877640	1.42985e-09	-1.6112	-0.710409	0.00026382	-0.982368	-0.482287	0.000269903	-0.972342	-0.479153
89413235	rs1394514	1.98784e-05	7.82878	-0.610563	8.25477e-05	-1.45323	-1.17332	8.38438e-05	-1.44725	-1.17335
89413557	rs1504804	2.02322e-05	7.84642	-0.610563	8.3263e-05	-1.4446	-1.17332	8.45841e-05	-1.43846	-1.17335
89413736	rs73692253	1.47884e-09	-1.60143	-0.686486	0.000277444	-0.961161	-0.453143	0.000283896	-0.951002	-0.449945
89413856	rs1504805	2.47442e-05	8.08324	-0.646067	8.69825e-05	-1.39942	-1.1748	8.83998e-05	-1.39287	-1.17481
89414197	rs74464585	4.87255e-09	-1.09556	-1.73403e-10	0.00025333	-1.50523	-1.73403e-10	0.00025642	-1.50274	-1.73403e-10
89414470	rs13269593	2.04511e-05	7.84642	-0.5998	8.32888e-05	-1.4446	-1.17301	8.46102e-05	-1.43846	-1.17304
89414644	rs61320020	1.44e-09	-1.61351	-0.701019	0.000262953	-0.997113	-0.470832	0.000268926	-0.987447	-0.467673
89414702	rs59030724	1.49846e-09	-1.57597	-0.69877	0.000285549	-0.917415	-0.468092	0.000292177	-0.907269	-0.464927
89414848	rs10109475	1.45567e-09	-1.6112	-0.692509	0.000269049	-0.982368	-0.46266	0.000275249	-0.972342	-0.459537
89414854	rs10094278	1.45567e-09	-1.6112	-0.692509	0.000269049	-0.982368	-0.46266	0.000275249	-0.972342	-0.459537
89414888	rs10087268	1.44659e-09	-1.6112	-0.69877	0.000267591	-0.982368	-0.468092	0.00027377	-0.972342	-0.464927
89414904	rs10112258	1.44182e-09	-1.6145	-0.69877	0.000265659	-0.989615	-0.468092	0.000271781	-0.979634	-0.464927
89414990	rs57040657	1.36904e-09	-1.63817	-0.726897	0.000243384	-1.04283	-0.502451	0.000248888	-1.03319	-0.499364
89415173	rs1354521	1.45142e-09	-1.60786	-0.69877	0.000269547	-0.975088	-0.468092	0.000275783	-0.965015	-0.464927
89415202	rs10504842	0.000128951	8.49165	0.596361	8.85478e-05	-1.72469	-0.831688	8.9613e-05	-1.7235	-0.830558
89415262	rs11994538	9.94099e-05	8.24471	0.58312	8.65177e-05	-1.74207	-0.837505	8.75408e-05	-1.74107	-0.836384
89415493	rs1354522	1.44659e-09	-1.6112	-0.69877	0.000267591	-0.982368	-0.468092	0.00027377	-0.972342	-0.464927
89415541	rs1354523	1.43712e-09	-1.61777	-0.69877	0.00026375	-0.996828	-0.468092	0.000269815	-0.986893	-0.464927
89415605	rs1354524	1.44182e-09	-1.6145	-0.69877	0.000265659	-0.989615	-0.468092	0.000271781	-0.979634	-0.464927
89415608	rs117393491	2.0034e-08	-1.32701e-10	0.318253	0.000649506	-1.32701e-10	-0.56371	0.000656984	-1.32701e-10	-0.561896
89415821	rs10504841	1.43858e-09	-1.6145	-0.701019	0.000264932	-0.989615	-0.470832	0.000271035	-0.979634	-0.467673
89415843	rs13278603	4.33453e-05	8.985	-0.987225	7.5839e-05	-1.53829	-1.17302	7.6711e-05	-1.53648	-1.17303
89415996	rs9297464	1.43858e-09	-1.6145	-0.701019	0.000264932	-0.989615	-0.470832	0.000271035	-0.979634	-0.467673
89416018	rs10088380	1.43858e-09	-1.6145	-0.701019	0.000264932	-0.989615	-0.470832	0.000271035	-0.979634	-0.467673
89416038	rs56161211	2.83761e-09	-1.63621	-1.73403e-10	0.000212671	-1.68018	-1.73403e-10	0.000214621	-1.68068	-1.73403e-10
89416077	rs80287386	8.70748e-09	-0.514993	-1.73403e-10	0.000207241	-1.70604	-1.73403e-10	0.000209492	-1.70487	-1.73403e-10
89416165	rs72660614	1.13649e-08	-0.24865	-1.73403e-10	0.000339163	-1.21344	-1.73403e-10	0.000342098	-1.21446	-1.73403e-10
89416196	rs78204053	9.05433e-09	-0.475933	-1.73403e-10	0.000209217	-1.69655	-1.73403e-10	0.000211506	-1.6953	-1.73403e-10
89416250	rs55807042	3.25503e-08	0.429196	0.374414	0.000116748	-1.47185	-0.80805	0.000118275	-1.47022	-0.806322
89416335	rs10102401	1.43858e-09	-1.6145	-0.701019	0.000264932	-0.989615	-0.470832	0.000271035	-0.979634	-0.467673
89416415	rs10102505	1.43503e-09	-1.6145	-0.703487	0.000264136	-0.989615	-0.473841	0.000270219	-0.979634	-0.470688
89416473	rs146867847	5.13538e-08	1.25956	-1.73403e-10	0.000216201	-1.66371	-1.73403e-10	0.000218541	-1.66258	-1.73403e-10
89416826	rs9297465	1.2259e-09	-1.6145	-0.861	0.000208106	-0.989615	-0.712261	0.000212796	-0.979634	-0.709589
89417410	rs1875903	1.43503e-09	-1.6145	-0.703487	0.000264136	-0.989615	-0.473841	0.000270219	-0.979634	-0.470688
89417721	rs79773987	2.80558e-09	-1.64756	-1.73403e-10	0.000210687	-1.68955	-1.73403e-10	0.000212624	-1.69003	-1.73403e-10
89418217	rs141776930	2.57225e-08	-1.32701e-10	0.568191	0.000764804	-1.32701e-10	-0.400303	0.000773786	-1.32701e-10	-0.398261
89418325	rs10099697	1.46107e-09	-1.61043	-0.689569	0.000280736	-0.940454	-0.462052	0.000287371	-0.929992	-0.458789
89418326	rs61087653	1.39285e-09	-1.63441	-0.713415	0.000258159	-0.995332	-0.491013	0.000264151	-0.985218	-0.487817
89418422	rs75970525	2.80558e-09	-1.64756	-1.73403e-10	0.000210687	-1.68955	-1.73403e-10	0.000212624	-1.69003	-1.73403e-10
89418520	rs13275559	2.04664e-05	7.84642	-0.599051	8.33419e-05	-1.4446	-1.17237	8.46632e-05	-1.43846	-1.17241
89418537	rs13274493	9.69764e-05	8.19764	0.605404	8.65449e-05	-1.7448	-0.834464	8.75695e-05	-1.74383	-0.833289
89418733	rs7822566	2.57079e-05	8.08324	-0.607856	8.71435e-05	-1.39942	-1.17295	8.85611e-05	-1.39287	-1.17299
89418769	rs13273030	2.47775e-09	-1.77183	-1.73403e-10	0.000203391	-1.72479	-1.73403e-10	0.000205281	-1.72518	-1.73403e-10
89418809	rs73287339	1.46239e-09	-1.60449	-0.694606	0.000271507	-0.967773	-0.468159	0.000277825	-0.957655	-0.46491
89418826	rs138585523	6.46606e-09	-0.812608	-1.73403e-10	0.000506088	-0.813211	-1.73403e-10	0.000513337	-0.808623	-1.73403e-10
89419280	rs28445522	2.44643e-05	8.03365	-0.607856	8.63063e-05	-1.40907	-1.17295	8.7703e-05	-1.40261	-1.17299
89420016	rs28446827	1.45189e-09	-1.60449	-0.701814	0.000269143	-0.967773	-0.476908	0.000275399	-0.957655	-0.473679
89420236	rs28539549	1.45189e-09	-1.60449	-0.701814	0.000269143	-0.967773	-0.476908	0.000275399	-0.957655	-0.473679
89420861	rs10089941	1.44864e-09	-1.60449	-0.704056	0.000268411	-0.967773	-0.479631	0.000274649	-0.957655	-0.476408
89421010	rs10093818	1.43896e-09	-1.6112	-0.704056	0.000264521	-0.982368	-0.479631	0.000270644	-0.972342	-0.476408
89421045	rs117022902	6.28712e-09	-1.32701e-10	-0.840672	0.000562266	-1.32701e-10	-0.707947	0.000567518	-1.32701e-10	-0.708283
89421080	rs10111179	1.44864e-09	-1.60449	-0.704056	0.000268411	-0.967773	-0.479631	0.000274649	-0.957655	-0.476408
89421184	rs73287345	1.44377e-09	-1.60786	-0.704056	0.000266454	-0.975088	-0.479631	0.000272635	-0.965015	-0.476408
89421831	rs72660616	2.84228e-09	-1.63457	-1.73403e-10	0.000193473	-1.77478	-1.73403e-10	0.000195307	-1.77498	-1.73403e-10
89421980	rs73287349	1.45189e-09	-1.60449	-0.701814	0.000269143	-0.967773	-0.476908	0.000275399	-0.957655	-0.473679
89422086	rs73692561	1.45189e-09	-1.60449	-0.701814	0.000269143	-0.967773	-0.476908	0.000275399	-0.957655	-0.473679
89422227	rs73287352	1.45189e-09	-1.60449	-0.701814	0.000269143	-0.967773	-0.476908	0.000275399	-0.957655	-0.473679
89422327	rs76655667	1.45632e-09	-1.60449	-0.69877	0.000271526	-0.967773	-0.468092	0.00027782	-0.957655	-0.464927
89422384	rs73692565	1.45189e-09	-1.60449	-0.701814	0.000269143	-0.967773	-0.476908	0.000275399	-0.957655	-0.473679
89422475	rs73287353	1.45189e-09	-1.60449	-0.701814	0.000269143	-0.967773	-0.476908	0.000275399	-0.957655	-0.473679
89422498	rs74743307	1.21141e-09	-1.59339	-0.894005	0.000217094	-0.943916	-0.715674	0.000222039	-0.93365	-0.713054
89422505	rs55758944	2.82102e-05	7.9398	-0.371537	8.75766e-05	-1.42706	-1.14035	8.89699e-05	-1.42076	-1.1405
89422511	rs78268237	1.21157e-09	-1.60027	-0.886995	0.000215843	-0.958647	-0.706724	0.000220744	-0.948472	-0.704079
89422589	rs28671153	1.86654e-05	7.74863	-0.593374	8.18582e-05	-1.46257	-1.17236	8.31423e-05	-1.4566	-1.1724
89423083	rs34912085	0.000101117	8.19764	0.647211	8.81541e-05	-1.7448	-0.81604	8.92006e-05	-1.74383	-0.814834
89423314	rs35549010	0.000103569	8.24471	0.624103	8.80972e-05	-1.74207	-0.819413	8.91416e-05	-1.74107	-0.818262
89423653	rs73287358	1.45634e-09	-1.60143	-0.701814	0.000270928	-0.961161	-0.476908	0.000277238	-0.951002	-0.473679
89423785	rs73287359	1.45059e-09	-1.60786	-0.699342	0.000267984	-0.975088	-0.473906	0.000274203	-0.965015	-0.470671
89423940	rs13277579	2.19833e-05	7.89059	-0.571727	8.42171e-05	-1.43635	-1.17017	8.55574e-05	-1.43013	-1.17024
89424098	rs7825171	1.45059e-09	-1.60786	-0.699342	0.000267984	-0.975088	-0.473906	0.000274203	-0.965015	-0.470671
89424350	rs16882273	1.44684e-09	-1.61045	-0.699342	0.000256202	-1.02005	-0.473906	0.000261994	-1.01056	-0.470671
89424512	rs111598845	1.45059e-09	-1.60786	-0.699342	0.000267984	-0.975088	-0.473906	0.000274203	-0.965015	-0.470671
89424764	rs80231582	1.45241e-09	-1.6145	-0.691453	0.00026547	-0.989615	-0.468806	0.000271565	-0.979634	-0.465719
89425033	rs76619514	2.77463e-09	-1.65866	-1.73403e-10	0.000208784	-1.69862	-1.73403e-10	0.000210709	-1.69908	-1.73403e-10
89425263	rs1112163	1.48376e-09	-1.5875	-0.69709	0.000280706	-0.93144	-0.471173	0.0002873	-0.921098	-0.46793
89425444	rs1112164	2.38485e-05	7.9842	-0.583896	8.56645e-05	-1.4186	-1.17089	8.70425e-05	-1.41222	-1.17094
89425711	rs6987711	1.44629e-09	-1.61083	-0.699342	0.000272463	-0.958511	-0.473906	0.00027878	-0.948461	-0.470671
89426102	rs7006506	1.48318e-09	-1.60449	-0.680493	0.000276189	-0.967773	-0.451062	0.000282627	-0.957655	-0.447774
89426173	rs7005386	1.34513e-09	-1.65284	-0.729849	0.000233173	-1.07709	-0.51105	0.000238406	-1.06768	-0.507901
89426273	rs17731360	7.58004e-08	1.32961	0.31932	0.000152651	-1.17716	-0.83461	0.000154744	-1.17484	-0.832946
89426789	rs78168127	2.8148e-09	-1.64428	-1.73403e-10	0.000211256	-1.68685	-1.73403e-10	0.000213197	-1.68734	-1.73403e-10
89426998	rs72660617	4.39369e-09	-1.19901	-1.73403e-10	0.00023341	-1.58712	-1.73403e-10	0.000235831	-1.58644	-1.73403e-10
89426999	rs10504840	0.000122193	8.2919	0.742286	9.3674e-05	-1.73923	-0.760871	9.48036e-05	-1.73819	-0.75956
89427256	rs28581869	1.44902e-09	-1.6112	-0.69709	0.000266768	-0.982368	-0.471173	0.000272949	-0.972342	-0.46793
89427336	rs28414285	1.44902e-09	-1.6112	-0.69709	0.000266768	-0.982368	-0.471173	0.000272949	-0.972342	-0.46793
89428008	rs16882334	1.45262e-09	-1.6112	-0.694606	0.000267573	-0.982368	-0.468159	0.000273774	-0.972342	-0.46491
89428098	rs13258321	0.000116715	8.33446	0.653858	8.91443e-05	-1.73658	-0.813086	9.02133e-05	-1.7355	-0.811874
89428215	rs13251103	2.42928e-05	7.9842	-0.565435	8.57304e-05	-1.4186	-1.17012	8.7109e-05	-1.41222	-1.17018
89428731	rs73289232	1.45591e-09	-1.6112	-0.692343	0.000268309	-0.982368	-0.465415	0.000274528	-0.972342	-0.46216
89429404	rs150011268	8.58298e-09	-1.32701e-10	-0.529394	0.000364568	-1.32701e-10	-1.14121	0.000368282	-1.32701e-10	-1.14071
89429531	rs7838159	2.42928e-05	7.9842	-0.565435	8.57304e-05	-1.4186	-1.17012	8.7109e-05	-1.41222	-1.17018
89429583	rs16882368	1.45519e-09	-1.6112	-0.69284	0.000268147	-0.982368	-0.466017	0.000274363	-0.972342	-0.462763
89429665	rs145228392	2.40463e-08	-1.32701e-10	0.500807	0.000731368	-1.32701e-10	-0.445005	0.000739914	-1.32701e-10	-0.443022
89429946	rs117474946	2.83403e-09	-1.63748	-1.73403e-10	0.000212448	-1.68122	-1.73403e-10	0.000214396	-1.68173	-1.73403e-10
89430837	rs10098834	1.45882e-09	-1.6112	-0.690352	0.000268957	-0.982368	-0.463001	0.000275193	-0.972342	-0.459741
89431248	rs10099075	1.45731e-09	-1.6145	-0.688085	0.000267749	-0.989615	-0.460255	0.000273947	-0.979634	-0.456988
89431405	rs10112810	1.40687e-09	-1.63329	-0.704516	0.000251653	-1.03168	-0.48019	0.000257397	-1.02197	-0.476968
89431611	rs9297468	1.40687e-09	-1.63329	-0.704516	0.000251653	-1.03168	-0.48019	0.000257397	-1.02197	-0.476968
89431766	rs4305946	2.42419e-05	7.9821	-0.565435	8.63544e-05	-1.41134	-1.17012	8.77632e-05	-1.40474	-1.17018
89432036	rs9297470	1.40687e-09	-1.63329	-0.704516	0.000251653	-1.03168	-0.48019	0.000257397	-1.02197	-0.476968
89432355	rs138428490	1.32966e-09	-1.66641	-0.727842	0.00022621	-1.10986	-0.508599	0.000231237	-1.10067	-0.505444
89432421	rs10113214	1.41427e-09	-1.6305	-0.702057	0.000254011	-1.02534	-0.477203	0.000259821	-1.01559	-0.473975
89432538	rs10095262	1.41427e-09	-1.6305	-0.702057	0.000254011	-1.02534	-0.477203	0.000259821	-1.01559	-0.473975
89432552	rs10110453	1.40916e-09	-1.63637	-0.699817	0.000251325	-1.03869	-0.474483	0.000257052	-1.02903	-0.471248
89432587	rs10096195	1.43262e-09	-1.63637	-0.683309	0.000256405	-1.03869	-0.45447	0.00026226	-1.02903	-0.45119
89432719	rs118092259	3.04327e-09	-1.56624	-1.73403e-10	0.000305671	-1.31741	-1.73403e-10	0.000309496	-1.31461	-1.73403e-10
89432760	rs10095499	1.44104e-09	-1.6305	-0.683309	0.000259852	-1.02534	-0.45447	0.000265809	-1.01559	-0.45119
89432995	rs16882408	1.44466e-09	-1.6305	-0.680798	0.000260642	-1.02534	-0.451432	0.00026662	-1.01559	-0.448144
89433000	rs17669974	1.17366e-08	-0.216467	-1.73403e-10	0.000550893	-0.728382	-1.73403e-10	0.000558384	-0.724509	-1.73403e-10
89433493	rs79668160	4.51661e-07	3.43376	-1.73403e-10	0.000372134	-1.12067	-1.73403e-10	0.000376294	-1.11919	-1.73403e-10
89433618	rs74765656	2.71072e-09	-1.68196	-1.73403e-10	0.00020491	-1.71735	-1.73403e-10	0.000206811	-1.71775	-1.73403e-10
89434405	rs1504797	1.74985e-05	8.09738	-1.00669	0.000100635	-1.28828	-1.14015	0.00010237	-1.28087	-1.1401
89435101	rs61109805	1.4457e-09	-1.6832	-0.627385	0.000243273	-1.1521	-0.393636	0.000248695	-1.14321	-0.390122
89435475	rs16882450	4.2925e-05	8.62562	-0.637587	0.000108311	-1.18077	-1.17414	0.000110256	-1.17258	-1.17417
89435664	rs16882464	1.50823e-09	-1.6637	-0.604536	0.000262512	-1.10324	-0.366389	0.00026847	-1.094	-0.362814
89435708	rs61177731	1.52039e-09	-1.65567	-0.604536	0.000267652	-1.08384	-0.366389	0.000273763	-1.07448	-0.362814
89435868	rs55674305	4.61927e-05	8.67674	-0.615342	0.00010978	-1.16849	-1.17296	0.000111759	-1.16021	-1.173
89435877	rs56084092	4.61927e-05	8.67674	-0.615342	0.00010978	-1.16849	-1.17296	0.000111759	-1.16021	-1.173
89436001	rs59645827	1.51231e-09	-1.6637	-0.601833	0.000263358	-1.10324	-0.363172	0.000269337	-1.094	-0.35959
89436103	rs61098556	1.52133e-09	-1.66022	-0.59937	0.00026716	-1.09183	-0.360241	0.000273272	-1.08243	-0.356653
89436105	rs55743536	1.52138e-09	-1.65772	-0.601833	0.000267992	-1.08579	-0.363172	0.000274133	-1.07635	-0.35959
89436158	rs56691611	1.52546e-09	-1.66022	-0.596656	0.000268024	-1.09183	-0.357013	0.000274158	-1.08243	-0.353417
89436182	rs59119264	1.52133e-09	-1.66022	-0.59937	0.00026716	-1.09183	-0.360241	0.000273272	-1.08243	-0.356653
89436384	rs78704524	1.46784e-09	-1.67815	-0.617231	0.000249441	-1.13918	-0.381516	0.000255031	-1.1302	-0.377975
89436877	rs73692571	1.52768e-09	-1.66124	-0.594183	0.000267361	-1.09725	-0.354072	0.000273448	-1.08797	-0.35047
89436902	rs73289254	1.52768e-09	-1.66124	-0.594183	0.000267361	-1.09725	-0.354072	0.000273448	-1.08797	-0.35047
89436933	rs1504798	0.000219073	8.99319	0.624799	9.64792e-05	-1.64746	-0.823135	9.77235e-05	-1.64552	-0.821894
89436950	rs1504799	0.000384298	9.54268	0.637315	0.000102508	-1.5924	-0.817588	0.000103875	-1.59003	-0.816338
89437106	rs73289257	1.52809e-09	-1.6637	-0.591456	0.000266628	-1.10324	-0.350831	0.000272689	-1.094	-0.347222
89437373	rs59580800	1.58554e-09	-1.62928	-0.588973	0.000289881	-1.02257	-0.34788	0.000296631	-1.0128	-0.344265
89437490	rs58399951	1.53609e-09	-1.6637	-0.586235	0.000268287	-1.10324	-0.344628	0.000274389	-1.094	-0.341006
89437611	rs60779425	1.53992e-09	-1.6637	-0.58374	0.000269083	-1.10324	-0.341667	0.000275205	-1.094	-0.338038
89437684	rs73289264	1.55185e-09	-1.66124	-0.578486	0.000272392	-1.09725	-0.335431	0.000278605	-1.08797	-0.331789
89437770	rs58164144	1.53992e-09	-1.6637	-0.58374	0.000269083	-1.10324	-0.341667	0.000275205	-1.094	-0.338038
89438027	rs73289267	1.54797e-09	-1.66124	-0.580991	0.000271584	-1.09725	-0.338403	0.000277776	-1.08797	-0.334767
89438194	rs58994609	1.55185e-09	-1.66124	-0.578486	0.000272392	-1.09725	-0.335431	0.000278605	-1.08797	-0.331789
89438243	rs58453379	1.55185e-09	-1.66124	-0.578486	0.000272392	-1.09725	-0.335431	0.000278605	-1.08797	-0.331789
89438405	rs60245117	1.55185e-09	-1.66124	-0.578486	0.000272392	-1.09725	-0.335431	0.000278605	-1.08797	-0.331789
89438616	rs13271448	0.000424839	9.59249	0.687802	0.000106139	-1.58599	-0.789181	0.000107565	-1.58358	-0.78788
89438875	rs61088422	1.56439e-09	-1.65847	-0.573209	0.000275941	-1.09056	-0.329174	0.000282251	-1.08124	-0.325518
89438949	rs79676922	1.9362e-08	0.284136	-1.73403e-10	0.000253267	-1.50548	-1.73403e-10	0.000256289	-1.50325	-1.73403e-10
89439450	rs113792528	1.59273e-09	-1.65567	-0.558053	0.000283009	-1.08384	-0.310599	0.000289471	-1.07448	-0.307023
89439453	rs821116	4.68725e-05	8.728	-0.651985	0.000110979	-1.15607	-1.17451	0.000112992	-1.14771	-1.17453
89439454	rs114433731	1.58424e-09	-1.65847	-0.560599	0.000280268	-1.09056	-0.313613	0.000286653	-1.08124	-0.310042
89439469	rs821115	0.000261629	9.13422	0.661285	9.97655e-05	-1.63158	-0.805516	0.000101078	-1.62953	-0.804136
89439610	rs16882621	1.58997e-09	-1.65567	-0.559794	0.00028225	-1.08384	-0.313283	0.000288728	-1.07448	-0.309593
89439642	rs16882622	1.58997e-09	-1.65567	-0.559794	0.00028225	-1.08384	-0.313283	0.000288728	-1.07448	-0.309593
89439731	rs10504839	1.57284e-09	-1.6637	-0.56259	0.000275915	-1.10324	-0.316592	0.000282208	-1.094	-0.312909
89440332	rs821114	4.75676e-05	8.728	-0.637265	0.000111021	-1.15607	-1.17413	0.000113034	-1.14771	-1.17416
89440456	rs56324438	1.57041e-09	-1.65212	-0.575725	0.000267185	-1.11982	-0.332156	0.000273324	-1.11039	-0.328507
89440610	rs34583542	0.000403218	9.56267	0.665391	0.000105589	-1.57531	-0.805058	0.000106999	-1.57295	-0.803786
89440814	rs58720276	1.56052e-09	-1.65567	-0.578486	0.000276068	-1.08384	-0.335431	0.00028239	-1.07448	-0.331789
89440842	rs34578339	6.98023e-05	9.36672	-0.892474	9.27602e-05	-1.35716	-1.15275	9.38767e-05	-1.35478	-1.15279
89441030	rs821113	0.000268886	9.17819	0.644682	9.93989e-05	-1.62647	-0.814312	0.000100698	-1.62438	-0.813056
89441440	rs58754325	1.55234e-09	-1.65567	-0.58374	0.000274352	-1.08384	-0.341667	0.000280631	-1.07448	-0.338038
89441655	rs77948155	3.05083e-08	0.453743	0.285079	0.000112887	-1.46268	-0.850852	0.000114355	-1.46102	-0.849227
89441796	rs59290812	1.54401e-09	-1.65856	-0.586235	0.000267044	-1.10788	-0.344628	0.000273017	-1.09902	-0.341006
89441981	rs34729002	1.36481e-08	-0.0655723	-1.73403e-10	0.000200667	-1.73828	-1.73403e-10	0.000202753	-1.73757	-1.73403e-10
89441993	rs57047577	1.54424e-09	-1.65567	-0.588973	0.000272652	-1.08384	-0.34788	0.000278889	-1.07448	-0.344265
89442174	rs73291151	1.54041e-09	-1.65567	-0.591456	0.000271849	-1.08384	-0.350831	0.000278065	-1.07448	-0.347222
89442550	rs61433177	7.72121e-08	1.41712	0.250257	0.000153609	-1.13836	-0.867151	0.000155714	-1.13597	-0.865568
89442651	rs821112	0.000530694	9.78279	0.719971	0.000110693	-1.56063	-0.772527	0.000112185	-1.55807	-0.771339
89442814	rs73291153	1.52899e-09	-1.65847	-0.596096	0.000268543	-1.09056	-0.356347	0.000274668	-1.08124	-0.352751
89442846	rs73694046	1.52521e-09	-1.65847	-0.598572	0.000267754	-1.09056	-0.359292	0.000273859	-1.08124	-0.355702
89442943	rs73291154	1.52521e-09	-1.65847	-0.598572	0.000267754	-1.09056	-0.359292	0.000273859	-1.08124	-0.355702
89442964	rs73291155	0.00296785	11.7231	0.501042	0.000118968	-1.38443	-0.876635	0.00012061	-1.3815	-0.875493
89443271	rs73291157	1.52107e-09	-1.65847	-0.60129	0.000266889	-1.09056	-0.362525	0.000272973	-1.08124	-0.358942
89443368	rs73694050	1.51733e-09	-1.65847	-0.603755	0.000266107	-1.09056	-0.365459	0.000272171	-1.08124	-0.361883
89443392	rs821111	3.68616e-05	8.43254	-0.596794	0.000103747	-1.22631	-1.17166	0.000105574	-1.21844	-1.17171
89443807	rs73291159	1.50846e-09	-1.65917	-0.608916	0.000255726	-1.12421	-0.371604	0.000261535	-1.11495	-0.368041
89444046	rs7820710	0.00298603	11.7231	0.507148	0.000119276	-1.38443	-0.874055	0.000120922	-1.3815	-0.872908
89444177	rs60953371	1.50129e-09	-1.66124	-0.61161	0.000261873	-1.09725	-0.374814	0.000267823	-1.08797	-0.371258
89444200	rs55848977	1.50129e-09	-1.66124	-0.61161	0.000261873	-1.09725	-0.374814	0.000267823	-1.08797	-0.371258
89444261	rs116929530	2.46493e-09	-1.77701	-1.73403e-10	0.000211326	-1.68652	-1.73403e-10	0.000213263	-1.68703	-1.73403e-10
89444592	rs59043278	1.48999e-09	-1.66124	-0.619169	0.000259523	-1.09725	-0.383828	0.000265414	-1.08797	-0.380292
89445005	rs73291164	1.48242e-09	-1.66124	-0.624262	0.00025795	-1.09725	-0.389907	0.000263802	-1.08797	-0.386384
89445225	rs73291166	1.47848e-09	-1.66124	-0.626921	0.000257133	-1.09725	-0.393082	0.000262964	-1.08797	-0.389566
89445574	rs13279451	0.00379924	12.0164	0.454709	0.000122832	-1.33311	-0.896001	0.000124544	-1.33	-0.894896
89445648	rs111474293	1.51427e-09	-1.64241	-0.62184	0.000270504	-1.05262	-0.387015	0.000276725	-1.04304	-0.383486
89445696	rs111810774	1.46749e-09	-1.66124	-0.634381	0.00025485	-1.09725	-0.401997	0.000260625	-1.08797	-0.398502
89445712	rs113738158	1.46749e-09	-1.66124	-0.634381	0.00025485	-1.09725	-0.401997	0.000260625	-1.08797	-0.398502
89445857	rs61234864	1.46363e-09	-1.66124	-0.637017	0.000254048	-1.09725	-0.405149	0.000259803	-1.08797	-0.401661
89445923	rs55942501	2.61872e-09	-1.71649	-1.73403e-10	0.000199541	-1.7439	-1.73403e-10	0.000201413	-1.7442	-1.73403e-10
89446178	rs7004757	1.45631e-09	-1.66124	-0.642031	0.000252529	-1.09725	-0.411149	0.000258245	-1.08797	-0.407674
89446259	rs7000891	1.45285e-09	-1.66124	-0.644411	0.00025181	-1.09725	-0.413998	0.000257509	-1.08797	-0.41053
89446335	rs7018226	1.44906e-09	-1.66124	-0.647023	0.000251023	-1.09725	-0.417127	0.000256702	-1.08797	-0.413666
89446459	rs7001241	1.44563e-09	-1.66124	-0.649392	0.000250312	-1.09725	-0.419966	0.000255973	-1.08797	-0.416511
89446540	rs1094206	4.9277e-05	8.728	-0.601958	0.000111252	-1.15607	-1.17205	0.000113267	-1.14771	-1.1721
89446680	rs6980734	1.44278e-09	-1.66124	-0.651365	0.00024972	-1.09725	-0.422331	0.000255367	-1.08797	-0.418882
89446812	rs7001875	1.44278e-09	-1.66124	-0.651365	0.00024972	-1.09725	-0.422331	0.000255367	-1.08797	-0.418882
89446930	rs73291175	1.4402e-09	-1.66043	-0.653968	0.000237103	-1.14598	-0.425452	0.000242388	-1.13701	-0.42201
89447031	rs2134962	4.81798e-05	8.728	-0.624477	0.000111091	-1.15607	-1.1735	0.000113104	-1.14771	-1.17353
89447140	rs73694056	1.43564e-09	-1.66124	-0.656328	0.000248238	-1.09725	-0.428283	0.000253848	-1.08797	-0.424848
89447163	rs73694057	1.43564e-09	-1.66124	-0.656328	0.000248238	-1.09725	-0.428283	0.000253848	-1.08797	-0.424848
89447266	rs73291177	1.43564e-09	-1.66124	-0.656328	0.000248238	-1.09725	-0.428283	0.000253848	-1.08797	-0.424848
89447372	rs73291179	1.43192e-09	-1.66124	-0.658919	0.000247468	-1.09725	-0.431392	0.000253058	-1.08797	-0.427964
89447394	rs117167174	1.37943e-08	-0.0549207	-1.73403e-10	0.000529501	-0.767987	-1.73403e-10	0.000538089	-0.761531	-1.73403e-10
89447848	rs1825876	0.000395217	9.59191	0.616106	0.000102195	-1.58606	-0.826974	0.000103561	-1.58366	-0.82574
89448076	rs73291181	1.47841e-09	-1.65692	-0.631289	0.000258471	-1.08684	-0.3983	0.000264349	-1.07749	-0.394796
89448361	rs140457155	5.03217e-09	-1.06332	-1.73403e-10	0.000340051	-1.21083	-1.73403e-10	0.000343146	-1.2114	-1.73403e-10
89448411	rs3105409	4.96956e-05	8.7276	-0.593102	0.000115034	-1.12333	-1.17136	0.000117133	-1.11483	-1.17142
89448839	rs144315709	2.46701e-08	-1.32701e-10	0.526417	0.00182317	-1.32701e-10	0.46841	0.00183963	-1.32701e-10	0.467765
89448862	rs35795205	0.00304103	11.7743	0.474184	0.000118672	-1.37565	-0.887907	0.00012031	-1.3727	-0.886786
89448877	rs821100	0.000188031	10.2031	-0.737865	0.000137119	-0.945522	-1.17355	0.000139746	-0.936218	-1.17352
89449154	rs113239790	2.42152e-08	0.507807	-1.73403e-10	0.000679401	-0.518711	-1.73403e-10	0.000686633	-0.517756	-1.73403e-10
89449328	rs7814792	1.43423e-09	-1.66222	-0.656328	0.000247651	-1.09962	-0.428283	0.000253243	-1.09036	-0.424848
89449340	rs7814799	1.43423e-09	-1.66222	-0.656328	0.000247651	-1.09962	-0.428283	0.000253243	-1.09036	-0.424848
89449435	rs7845586	1.42779e-09	-1.66908	-0.653968	0.000244208	-1.11645	-0.425452	0.000249696	-1.1073	-0.42201
89449475	rs117671912	4.94554e-09	-1.32701e-10	-1.08069	0.000406245	-1.32701e-10	-1.03296	0.000410273	-1.32701e-10	-1.03273
89449818	rs7828596	1.43423e-09	-1.66222	-0.656328	0.000247651	-1.09962	-0.428283	0.000253243	-1.09036	-0.424848
89449820	rs6469419	1.39842e-09	-1.68986	-0.653968	0.000226964	-1.18968	-0.425452	0.000231902	-1.18123	-0.42201
89449888	rs78439532	9.08733e-09	-1.32701e-10	-0.472294	0.000367864	-1.32701e-10	-1.13221	0.000371637	-1.32701e-10	-1.13164
89450084	rs6988021	1.43423e-09	-1.66222	-0.656328	0.000247651	-1.09962	-0.428283	0.000253243	-1.09036	-0.424848
89450576	rs73291190	1.43423e-09	-1.66222	-0.656328	0.000247651	-1.09962	-0.428283	0.000253243	-1.09036	-0.424848
89450629	rs73291191	1.43423e-09	-1.66222	-0.656328	0.000247651	-1.09962	-0.428283	0.000253243	-1.09036	-0.424848
89450832	rs73291192	1.43423e-09	-1.66222	-0.656328	0.000247651	-1.09962	-0.428283	0.000253243	-1.09036	-0.424848
89450964	rs60894020	1.43423e-09	-1.66222	-0.656328	0.000247651	-1.09962	-0.428283	0.000253243	-1.09036	-0.424848
89451205	rs57092235	1.38764e-09	-1.69266	-0.658919	0.000228521	-1.1769	-0.431392	0.000233552	-1.16819	-0.427964
89451579	rs148438468	1.92856e-07	2.58277	-1.73403e-10	0.000643779	-0.572566	-1.73403e-10	0.000647559	-0.576345	-1.73403e-10
89451970	rs7008219	1.43031e-09	-1.66496	-0.656328	0.000246002	-1.1063	-0.428283	0.000251546	-1.09708	-0.424848
89452250	rs60469280	1.43031e-09	-1.66496	-0.656328	0.000246002	-1.1063	-0.428283	0.000251546	-1.09708	-0.424848
89452295	rs58174955	2.61088e-09	-1.71949	-1.73403e-10	0.000199101	-1.74611	-1.73403e-10	0.000200971	-1.7464	-1.73403e-10
89452311	rs59495340	1.43031e-09	-1.66496	-0.656328	0.000246002	-1.1063	-0.428283	0.000251546	-1.09708	-0.424848
89452516	rs73292857	1.43031e-09	-1.66496	-0.656328	0.000246002	-1.1063	-0.428283	0.000251546	-1.09708	-0.424848
89452576	rs59745808	1.43252e-09	-1.66341	-0.656328	0.00024606	-1.10606	-0.428283	0.000251621	-1.09678	-0.424848
89452923	rs7819898	1.43031e-09	-1.66496	-0.656328	0.000246002	-1.1063	-0.428283	0.000251546	-1.09708	-0.424848
89453028	rs7838772	1.43031e-09	-1.66496	-0.656328	0.000246002	-1.1063	-0.428283	0.000251546	-1.09708	-0.424848
89453055	rs7842479	1.43423e-09	-1.66222	-0.656328	0.000247651	-1.09962	-0.428283	0.000253243	-1.09036	-0.424848
89453170	rs7820191	1.43031e-09	-1.66496	-0.656328	0.000246002	-1.1063	-0.428283	0.000251546	-1.09708	-0.424848
89453182	rs60936046	1.41743e-09	-1.66124	-0.66909	0.000244462	-1.09725	-0.443612	0.000249978	-1.08797	-0.440212
89453388	rs77014603	7.57064e-09	-1.32701e-10	-0.654899	0.000587904	-1.32701e-10	-0.663359	0.000592904	-1.32701e-10	-0.664523
89453493	rs73694066	1.43031e-09	-1.66496	-0.656328	0.000246002	-1.1063	-0.428283	0.000251546	-1.09708	-0.424848
89453758	rs75752377	3.3905e-09	-1.4582	-1.73403e-10	0.000360235	-1.15316	-1.73403e-10	0.000362414	-1.15677	-1.73403e-10
89453959	rs16882905	1.43031e-09	-1.66496	-0.656328	0.000246002	-1.1063	-0.428283	0.000251546	-1.09708	-0.424848
89454231	rs16882914	1.43031e-09	-1.66496	-0.656328	0.000246002	-1.1063	-0.428283	0.000251546	-1.09708	-0.424848
89454293	rs13281505	0.000372119	9.37547	0.772318	0.000108207	-1.5996	-0.756277	0.000109645	-1.59738	-0.754924
89454305	rs73292867	1.42661e-09	-1.66496	-0.658919	0.000245239	-1.1063	-0.431392	0.000250763	-1.09708	-0.427964
89454360	rs821096	4.31224e-05	8.52885	-0.536223	0.000106761	-1.20377	-1.16556	0.000108655	-1.19574	-1.16564
89454832	rs821095	5.77721e-05	8.82574	-0.540652	0.000114628	-1.13214	-1.16609	0.000116718	-1.12362	-1.16617
89454910	rs73694076	1.42661e-09	-1.66496	-0.658919	0.000245239	-1.1063	-0.431392	0.000250763	-1.09708	-0.427964
89454997	rs61667532	1.42326e-09	-1.66496	-0.661268	0.000244548	-1.1063	-0.434213	0.000250055	-1.09708	-0.430791
89455016	rs821094	0.000541255	9.7356	0.786866	0.000112546	-1.56705	-0.749515	0.000114078	-1.56452	-0.748151
89455046	rs61683331	1.42661e-09	-1.66496	-0.658919	0.000245239	-1.1063	-0.431392	0.000250763	-1.09708	-0.427964
89455068	rs57807215	1.42661e-09	-1.66496	-0.658919	0.000245239	-1.1063	-0.431392	0.000250763	-1.09708	-0.427964
89455095	rs73292871	1.42661e-09	-1.66496	-0.658919	0.000245239	-1.1063	-0.431392	0.000250763	-1.09708	-0.427964
89455192	rs61498756	1.42661e-09	-1.66496	-0.658919	0.000245239	-1.1063	-0.431392	0.000250763	-1.09708	-0.427964
89455407	rs16882925	1.43052e-09	-1.66222	-0.658919	0.000246882	-1.09962	-0.431392	0.000252455	-1.09036	-0.427964
89455867	rs58652034	1.43052e-09	-1.66222	-0.658919	0.000246882	-1.09962	-0.431392	0.000252455	-1.09036	-0.427964
89455926	rs58079230	1.42661e-09	-1.66496	-0.658919	0.000245239	-1.1063	-0.431392	0.000250763	-1.09708	-0.427964
89455932	rs821093	5.5664e-05	8.77424	-0.526324	0.000113389	-1.14479	-1.16431	0.000115445	-1.13636	-1.1644
89456145	rs16882945	1.42661e-09	-1.66496	-0.658919	0.000245239	-1.1063	-0.431392	0.000250763	-1.09708	-0.427964
89456247	rs16882947	1.42661e-09	-1.66496	-0.658919	0.000245239	-1.1063	-0.431392	0.000250763	-1.09708	-0.427964
89456306	rs141333197	2.33029e-08	0.469404	-1.73403e-10	0.00120547	0.0547054	-1.73403e-10	0.00121527	0.0531626	-1.73403e-10
89456566	rs117645005	3.39801e-09	-1.45599	-1.73403e-10	0.00026882	-1.44588	-1.73403e-10	0.000271063	-1.4472	-1.73403e-10
89456686	rs73292876	1.43052e-09	-1.66222	-0.658919	0.000246882	-1.09962	-0.431392	0.000252455	-1.09036	-0.427964
89456851	rs16882948	1.43052e-09	-1.66222	-0.658919	0.000246882	-1.09962	-0.431392	0.000252455	-1.09036	-0.427964
89456953	rs73694079	1.43052e-09	-1.66222	-0.658919	0.000246882	-1.09962	-0.431392	0.000252455	-1.09036	-0.427964
89457166	rs61548111	1.42353e-09	-1.64241	-0.683628	0.000251186	-1.05262	-0.461111	0.000256919	-1.04304	-0.457752
89457184	rs114778540	1.36395e-09	-1.67558	-0.693206	0.000229197	-1.13267	-0.472666	0.000234295	-1.12364	-0.469334
89457265	rs80113810	7.26575e-09	-0.696004	-1.73403e-10	0.000333674	-1.22976	-1.73403e-10	0.000338793	-1.22417	-1.73403e-10
89457287	rs16882949	1.42661e-09	-1.66496	-0.658919	0.000245239	-1.1063	-0.431392	0.000250763	-1.09708	-0.427964
89457398	rs16882951	1.42661e-09	-1.66496	-0.658919	0.000245239	-1.1063	-0.431392	0.000250763	-1.09708	-0.427964
89457480	rs16882953	1.42661e-09	-1.66496	-0.658919	0.000245239	-1.1063	-0.431392	0.000250763	-1.09708	-0.427964
89457685	rs16882955	1.42661e-09	-1.66496	-0.658919	0.000245239	-1.1063	-0.431392	0.000250763	-1.09708	-0.427964
89457837	rs16882957	0.000377572	9.37547	0.786866	0.000108941	-1.5996	-0.749515	0.00011039	-1.59738	-0.748151
89457884	rs16882960	1.43052e-09	-1.66222	-0.658919	0.000246882	-1.09962	-0.431392	0.000252455	-1.09036	-0.427964
89458652	rs16882980	1.43052e-09	-1.66222	-0.658919	0.000246882	-1.09962	-0.431392	0.000252455	-1.09036	-0.427964
89458895	rs73275307	1.43052e-09	-1.66222	-0.658919	0.000246882	-1.09962	-0.431392	0.000252455	-1.09036	-0.427964
89459234	rs2129782	1.43052e-09	-1.66222	-0.658919	0.000246882	-1.09962	-0.431392	0.000252455	-1.09036	-0.427964
89459516	rs1685546	4.60532e-05	8.57972	-0.521345	0.000108261	-1.19172	-1.16366	0.000110189	-1.18361	-1.16375
89459614	rs2171481	1.43031e-09	-1.66496	-0.656328	0.000246002	-1.1063	-0.428283	0.000251546	-1.09708	-0.424848
89460030	rs1844057	1.426e-09	-1.67034	-0.653968	0.000243451	-1.11955	-0.425452	0.000248916	-1.11043	-0.42201
89460105	rs1844056	1.426e-09	-1.67034	-0.653968	0.000243451	-1.11955	-0.425452	0.000248916	-1.11043	-0.42201
89460308	rs62525787	3.14021e-09	-1.53489	-1.73403e-10	0.000508244	-0.80896	-1.73403e-10	0.000514278	-0.806792	-1.73403e-10
89460425	rs16883006	1.42031e-09	-1.67433	-0.653968	0.000241036	-1.12953	-0.425452	0.000246429	-1.12047	-0.42201
89460453	rs16883010	1.42561e-09	-1.67558	-0.648994	0.000241715	-1.13267	-0.419489	0.000247122	-1.12364	-0.416034
89460870	rs1685544	2.51689e-09	-1.75615	-1.73403e-10	0.000198511	-1.74908	-1.73403e-10	0.000200454	-1.74897	-1.73403e-10
89460917	rs60350282	1.4431e-09	-1.67297	-0.639407	0.000246111	-1.12613	-0.408009	0.000251634	-1.11705	-0.404527
89460958	rs138613665	4.58598e-09	-1.32701e-10	-1.15617	0.000396055	-1.32701e-10	-1.05837	0.000399815	-1.32701e-10	-1.05855
89461024	rs1700138	4.5373e-05	8.57972	-0.536223	0.000108055	-1.19172	-1.16556	0.000109981	-1.18361	-1.16564
89461069	rs77333251	1.44655e-09	-1.67297	-0.637017	0.000246816	-1.12613	-0.405149	0.000252357	-1.11705	-0.401661
89461609	rs1700137	4.65986e-05	8.67674	-0.606592	0.000109843	-1.16849	-1.17238	0.000111823	-1.16021	-1.17243
89461761	rs73275324	1.45771e-09	-1.67297	-0.629333	0.000249094	-1.12613	-0.395963	0.000254691	-1.11705	-0.392454
89461776	rs73275325	1.45392e-09	-1.67558	-0.629333	0.000247469	-1.13267	-0.395963	0.000253018	-1.12364	-0.392454
89461907	rs60484072	2.79152e-08	0.473466	0.176529	0.000104738	-1.48756	-0.900899	0.00010608	-1.48596	-0.899405
89461996	rs61079180	1.46123e-09	-1.67297	-0.626921	0.000249812	-1.12613	-0.393082	0.000255427	-1.11705	-0.389566
89462321	rs1601817	4.19215e-05	8.57972	-0.615342	0.000107258	-1.19172	-1.17296	0.000109174	-1.18361	-1.173
89462721	rs7840103	1.44511e-09	-1.695	-0.615994	0.000239057	-1.18318	-0.380041	0.000244338	-1.17451	-0.376496
89462767	rs77434687	2.69339e-09	-1.68838	-1.73403e-10	0.000203876	-1.72241	-1.73403e-10	0.000205771	-1.72279	-1.73403e-10
89462850	rs74573911	3.09989e-09	-1.54781	-1.73403e-10	0.000193813	-1.77303	-1.73403e-10	0.000195739	-1.77277	-1.73403e-10
89462854	rs34392627	0.000486414	9.7553	0.66034	0.000108754	-1.54891	-0.801922	0.000110222	-1.5464	-0.800655
89462937	rs62525788	3.03033e-09	-1.5705	-1.73403e-10	0.000291814	-1.3638	-1.73403e-10	0.000294492	-1.36431	-1.73403e-10
89462984	rs1604921	1.44865e-09	-1.695	-0.613547	0.000239755	-1.18318	-0.377124	0.000245053	-1.17451	-0.373573
89463009	rs1604920	4.81798e-05	8.728	-0.624477	0.000111091	-1.15607	-1.1735	0.000113104	-1.14771	-1.17353
89463432	rs13256013	0.00421846	12.1149	0.460873	0.000125359	-1.31529	-0.893446	0.000127116	-1.31212	-0.892337
89463435	rs62525789	2.30255e-08	0.457425	-1.73403e-10	0.00604121	1.66644	-1.73403e-10	0.00612057	1.66985	-1.73403e-10
89463632	rs79852500	4.75501e-09	-1.11998	-1.73403e-10	0.000564395	-0.704168	-1.73403e-10	0.00056717	-0.708897	-1.73403e-10
89463754	rs73275337	1.44639e-09	-1.70171	-0.608393	0.000228527	-1.23729	-0.370983	0.000233467	-1.2291	-0.367418
89463938	rs112279857	1.45256e-09	-1.695	-0.610851	0.000240527	-1.18318	-0.37391	0.000245844	-1.17451	-0.370352
89464046	rs61226117	1.45955e-09	-1.69266	-0.608393	0.000242751	-1.1769	-0.370983	0.00024813	-1.16819	-0.367418
89464275	rs117344347	1.47237e-09	-1.68069	-0.61161	0.000249498	-1.14566	-0.374814	0.000255081	-1.13672	-0.371258
89464285	rs117669807	1.47611e-09	-1.67815	-0.61161	0.000251118	-1.13918	-0.374814	0.00025675	-1.1302	-0.371258
89464327	rs78206820	6.15417e-09	-1.32701e-10	-0.862045	0.000447376	-1.32701e-10	-0.936523	0.000451833	-1.32701e-10	-0.936243
89464569	rs1580509	1.46351e-09	-1.69266	-0.605685	0.000243535	-1.1769	-0.367757	0.000248933	-1.16819	-0.364185
89464620	rs1094204	1.04013e-05	7.1018	-0.531283	7.59311e-05	-1.54515	-1.16494	7.70514e-05	-1.54005	-1.16503
89464778	rs1817684	1.55018e-09	-1.71255	-0.528255	0.000225429	-1.23219	-0.389728	0.000230333	-1.22388	-0.386148
89464868	rs7463933	1.46351e-09	-1.69266	-0.605685	0.000243535	-1.1769	-0.367757	0.000248933	-1.16819	-0.364185
89465086	rs73275347	1.46712e-09	-1.69266	-0.603217	0.000244252	-1.1769	-0.364819	0.000249667	-1.16819	-0.361241
89465223	rs73275350	1.43657e-09	-1.69266	-0.624262	0.0002382	-1.1769	-0.389907	0.000243468	-1.16819	-0.386384
89465274	rs73275353	1.43657e-09	-1.69266	-0.624262	0.0002382	-1.1769	-0.389907	0.000243468	-1.16819	-0.386384
89465349	rs75247012	1.44661e-09	-1.68811	-0.62184	0.000241779	-1.16488	-0.387015	0.000247149	-1.15608	-0.383486
89465442	rs73275354	1.42665e-09	-1.69959	-0.624262	0.00023378	-1.19563	-0.389907	0.000238917	-1.18705	-0.386384
89465503	rs67769525	0.00100724	10.5687	0.574825	9.72731e-05	-1.61736	-0.845039	9.85084e-05	-1.61558	-0.843837
89466401	rs139418774	3.70908e-09	-1.36839	-1.73403e-10	0.000292298	-1.36215	-1.73403e-10	0.000294912	-1.36288	-1.73403e-10
89466443	rs6469426	8.78999e-06	7.43986	-1.03767	6.34206e-05	-1.72562	-1.16451	6.40751e-05	-1.725	-1.1645
89466643	rs1094203	0.00101107	10.5725	0.574825	9.7468e-05	-1.61536	-0.845039	9.86891e-05	-1.61374	-0.843837
89466752	rs1094202	9.72208e-06	7.05342	-0.550438	7.54165e-05	-1.54967	-1.16723	7.65105e-05	-1.54482	-1.1673
89467167	rs821104	0.00101838	10.5725	0.582031	9.77739e-05	-1.61536	-0.841905	9.89994e-05	-1.61374	-0.840698
89467259	rs184234425	4.62579e-09	-1.32701e-10	-1.14753	0.000371975	-1.32701e-10	-1.12109	0.000375496	-1.32701e-10	-1.12131
89467481	rs821103	1.21375e-05	7.27531	-0.550438	7.82404e-05	-1.51291	-1.16723	7.94051e-05	-1.50769	-1.1673
89467491	rs821102	0.00101107	10.5725	0.574825	9.7468e-05	-1.61536	-0.845039	9.86891e-05	-1.61374	-0.843837
89467552	rs73275371	1.44742e-09	-1.69266	-0.616736	0.000240349	-1.1769	-0.380926	0.000245669	-1.16819	-0.377383
89467899	rs186124913	1.23118e-09	-1.32595	-1.14525	6.03342e-05	-1.77383	-1.16619	6.09213e-05	-1.77378	-1.1662
89468284	rs2171482	0.000977468	10.525	0.588529	9.75238e-05	-1.62075	-0.839072	9.8744e-05	-1.61917	-0.83786
89468633	rs142815627	4.93542e-09	-1.32701e-10	-1.08274	0.000422972	-1.32701e-10	-0.992615	0.000427184	-1.32701e-10	-0.992341
89468814	rs1586492	1.13918e-09	-1.77687	-0.771996	0.00012799	-1.61945	-0.568518	0.000130136	-1.61556	-0.565421
89469271	rs79562877	1.49081e-09	-1.68567	-0.594183	0.000251474	-1.15851	-0.354072	0.00025709	-1.14966	-0.35047
89469414	rs1094199	4.48647e-08	0.488277	0.636198	0.000121444	-1.48223	-0.758242	0.000123006	-1.48061	-0.756709
89469693	rs1094198	0.000977468	10.525	0.588529	9.75238e-05	-1.62075	-0.839072	9.8744e-05	-1.61917	-0.83786
89469839	rs140333247	2.60527e-09	-1.72164	-1.73403e-10	0.000197691	-1.75321	-1.73403e-10	0.000199558	-1.75345	-1.73403e-10
89470343	rs79335930	7.16611e-09	-1.32701e-10	-0.709813	0.000376212	-1.32701e-10	-1.10977	0.000379865	-1.32701e-10	-1.10974
89470459	rs55906335	2.62529e-09	-1.71398	-1.73403e-10	0.000199913	-1.74204	-1.73403e-10	0.000201787	-1.74235	-1.73403e-10
89470628	rs55994630	2.60953e-09	-1.72001	-1.73403e-10	0.000199026	-1.74649	-1.73403e-10	0.000200895	-1.74677	-1.73403e-10
89470963	rs1094196	0.000943439	10.4823	0.595764	9.73666e-05	-1.62553	-0.835909	9.8583e-05	-1.62397	-0.834691
89471148	rs11995730	1.55977e-09	-1.63142	-0.603217	0.000283632	-1.02743	-0.364819	0.000290217	-1.01769	-0.361241
89471306	rs1094195	0.000949615	10.4823	0.602289	9.76454e-05	-1.62553	-0.83305	9.88657e-05	-1.62397	-0.831827
89471711	rs143185791	7.55207e-08	1.64523	-1.73403e-10	0.000209713	-1.69418	-1.73403e-10	0.000211876	-1.69355	-1.73403e-10
89472395	rs1685541	9.76967e-06	7.05342	-0.545555	7.54587e-05	-1.54967	-1.16667	7.6553e-05	-1.54482	-1.16675
89473110	rs3105407	1.30711e-05	7.33521	-0.536223	7.99872e-05	-1.4925	-1.16556	8.11879e-05	-1.48715	-1.16564
89473189	rs3110414	1.24757e-05	7.28858	-0.536223	7.93348e-05	-1.50069	-1.16556	8.05195e-05	-1.49542	-1.16564
89473331	rs3110415	1.24757e-05	7.28858	-0.536223	7.93348e-05	-1.50069	-1.16556	8.05195e-05	-1.49542	-1.16564
89473571	rs3110416	1.29968e-05	7.33521	-0.541926	7.99322e-05	-1.4925	-1.16624	8.11323e-05	-1.48715	-1.16633
89473800	rs117065541	4.56512e-09	-1.32701e-10	-1.16073	0.000371065	-1.32701e-10	-1.12354	0.000374482	-1.32701e-10	-1.12401
89473908	rs112441563	6.18196e-09	-0.85754	-1.73403e-10	0.000295523	-1.35118	-1.73403e-10	0.000298857	-1.34959	-1.73403e-10
89474298	rs1601816	1.13212e-09	-1.77425	-0.780835	0.000134341	-1.56017	-0.579372	0.000136674	-1.55565	-0.576303
89474804	rs60669462	1.1371e-09	-1.77425	-0.776449	0.000135066	-1.56017	-0.573983	0.000137415	-1.55565	-0.5709
89475119	rs61341431	1.13653e-09	-1.77475	-0.776449	0.000134444	-1.56479	-0.573983	0.000136775	-1.56032	-0.5709
89475140	rs117646114	2.84657e-08	0.669525	-1.73403e-10	0.000308509	-1.30817	-1.73403e-10	0.000312385	-1.30532	-1.73403e-10
89475352	rs77486495	4.71643e-09	-1.32701e-10	-1.12812	0.000388104	-1.32701e-10	-1.07865	0.00039154	-1.32701e-10	-1.07947
89475411	rs75486427	2.60573e-09	-1.72146	-1.73403e-10	0.000198814	-1.74755	-1.73403e-10	0.000200683	-1.74783	-1.73403e-10
89475888	rs112091101	8.5674e-09	-0.531211	-1.73403e-10	0.000404535	-1.03718	-1.73403e-10	0.000409578	-1.03443	-1.73403e-10
89476442	rs3105406	9.27658e-05	9.3888	-0.630143	0.000103217	-1.23028	-1.17281	0.000104962	-1.22311	-1.17285
89476451	rs3110417	8.43936e-05	9.29421	-0.630143	0.000101095	-1.25105	-1.17281	0.00010279	-1.24402	-1.17285
89476919	rs60336907	1.55832e-09	-1.67297	-0.56259	0.00026967	-1.12613	-0.316592	0.000275777	-1.11705	-0.312909
89477020	rs3105405	1.25338e-05	7.29766	-0.540652	7.86298e-05	-1.50908	-1.16609	7.98028e-05	-1.50382	-1.16617
89477291	rs56039725	1.1306e-09	-1.7756	-0.780835	0.000132512	-1.57388	-0.579372	0.000134794	-1.5695	-0.576303
89477563	rs77397538	1.55462e-09	-1.67815	-0.559794	0.000267055	-1.13918	-0.313283	0.000273081	-1.1302	-0.309593
89477936	rs13280546	3.58834e-07	4.32131	-1.11763	6.24219e-05	-1.73162	-1.17438	6.29642e-05	-1.7326	-1.17439
89478085	rs821121	1.32671e-05	7.33521	-0.521345	8.01392e-05	-1.4925	-1.16366	8.13416e-05	-1.48715	-1.16375
89478259	rs821120	1.3661e-05	7.33521	-0.492081	8.04732e-05	-1.4925	-1.1595	8.16793e-05	-1.48715	-1.15961
89479237	rs821119	1.35917e-05	7.33521	-0.497174	8.04118e-05	-1.4925	-1.16026	8.16172e-05	-1.48715	-1.16037
89479632	rs74704541	1.37638e-08	-0.0571317	-1.73403e-10	0.000960178	-0.172803	-1.73403e-10	0.000970104	-0.172153	-1.73403e-10
89479917	rs821118	9.65519e-06	6.95983	-0.463753	7.9096e-05	-1.51534	-1.15392	8.02759e-05	-1.51004	-1.15404
89480086	rs1700143	0.00113	10.5725	0.686032	0.00010239	-1.61536	-0.79577	0.000103682	-1.61374	-0.794482
89480090	rs1685559	1.24328e-05	7.25066	-0.50174	7.84048e-05	-1.51711	-1.16093	7.95666e-05	-1.51193	-1.16103
89480144	rs821117	1.366e-05	7.34479	-0.50174	7.96833e-05	-1.50093	-1.16093	8.08768e-05	-1.49559	-1.16103
89480472	rs866592	1.01584e-05	7.0732	-0.526324	7.58782e-05	-1.54648	-1.16431	7.69804e-05	-1.54161	-1.1644
89480789	rs78605933	2.63811e-09	-1.70911	-1.73403e-10	0.000200644	-1.73839	-1.73403e-10	0.000202522	-1.73871	-1.73403e-10
89480980	rs2656312	1.22644e-05	7.24208	-0.506795	7.90045e-05	-1.50876	-1.16166	8.01768e-05	-1.50356	-1.16176
89481029	rs3105403	0.000811902	10.1107	0.817253	0.000244796	-0.868691	-0.670805	0.000249411	-0.859033	-0.671422
89481347	rs59254696	1.14173e-09	-1.7767	-0.769931	0.000131958	-1.59145	-0.565985	0.00013421	-1.58727	-0.562882
89481366	rs58414801	1.57194e-09	-1.6832	-0.543663	0.000268704	-1.1521	-0.294212	0.000274752	-1.14321	-0.290482
89481487	rs1700150	1.13714e-05	7.20033	-0.540652	7.80938e-05	-1.51592	-1.16609	7.92486e-05	-1.51079	-1.16617
89481675	rs1386767	1.13582e-05	7.19917	-0.540652	7.80484e-05	-1.5165	-1.16609	7.91973e-05	-1.51144	-1.16617
89482556	rs78903242	2.58404e-09	-1.72982	-1.73403e-10	0.000197626	-1.75354	-1.73403e-10	0.00019949	-1.75379	-1.73403e-10
89482758	rs145113990	1.20965e-08	-1.32701e-10	-0.186262	0.000471143	-1.32701e-10	-0.88476	0.000476351	-1.32701e-10	-0.883402
89483465	rs1601821	1.45129e-05	7.46328	-0.559663	8.14918e-05	-1.47118	-1.16824	8.27277e-05	-1.46569	-1.16831
89483518	rs1601820	1.41542e-05	7.42415	-0.545555	8.11781e-05	-1.47661	-1.16667	8.24092e-05	-1.47111	-1.16675
89483612	rs79526392	2.47249e-09	-1.77395	-1.73403e-10	0.000195405	-1.76485	-1.73403e-10	0.000197318	-1.76474	-1.73403e-10
89483647	rs1601819	1.41542e-05	7.42415	-0.545555	8.11781e-05	-1.47661	-1.16667	8.24092e-05	-1.47111	-1.16675
89483759	rs1601818	1.12134e-05	7.20846	-0.562775	7.72906e-05	-1.52422	-1.16813	7.8433e-05	-1.51912	-1.16819
89483894	rs1685555	1.13529e-07	1.42161	0.631265	0.000163907	-1.18001	-0.760607	0.000166133	-1.17769	-0.759079
89483991	rs1685554	1.21944e-05	7.29766	-0.568098	7.83926e-05	-1.50908	-1.16911	7.9564e-05	-1.50382	-1.16917
89484048	rs1685553	1.36328e-05	7.37728	-0.536223	8.05872e-05	-1.48503	-1.16556	8.18027e-05	-1.47961	-1.16564
89484171	rs1685552	1.41542e-05	7.42415	-0.545555	8.11781e-05	-1.47661	-1.16667	8.24092e-05	-1.47111	-1.16675
89484172	rs1700154	1.42869e-05	7.42415	-0.536223	8.12685e-05	-1.47661	-1.16556	8.25006e-05	-1.47111	-1.16564
89484502	rs1700155	1.17331e-05	7.25066	-0.559663	7.78341e-05	-1.51711	-1.16824	7.89899e-05	-1.51193	-1.16831
89485405	rs116880446	4.82564e-09	-1.32701e-10	-1.10523	0.000369977	-1.32701e-10	-1.12648	0.000373563	-1.32701e-10	-1.12647
89485817	rs1685551	1.34404e-05	7.37728	-0.550438	8.04526e-05	-1.48503	-1.16723	8.16666e-05	-1.47961	-1.1673
89485927	rs1617649	1.35725e-05	7.37728	-0.540652	8.0544e-05	-1.48503	-1.16609	8.1759e-05	-1.47961	-1.16617
89486032	rs1685550	7.63632e-10	-1.77443	-1.17442	7.48606e-05	-1.60733	-1.11697	7.56748e-05	-1.60679	-1.11632
89486176	rs77846263	1.57589e-09	-1.68069	-0.543663	0.00027044	-1.14566	-0.294212	0.00027654	-1.13672	-0.290482
89486235	rs117466873	8.26423e-08	1.73535	-1.73403e-10	0.000212779	-1.67967	-1.73403e-10	0.000214985	-1.67899	-1.73403e-10
89486513	rs1685549	1.31263e-05	7.37728	-0.574084	8.02548e-05	-1.48503	-1.16969	8.14669e-05	-1.47961	-1.16975
89486770	rs76689818	1.58897e-09	-1.68069	-0.535394	0.000273093	-1.14566	-0.28445	0.000279259	-1.13672	-0.280699
89487055	rs35432728	2.30539e-07	3.87457	-1.11333	6.39598e-05	-1.70687	-1.1748	6.45014e-05	-1.70807	-1.1748
89487370	rs80247046	4.51887e-09	-1.32701e-10	-1.17091	0.00036271	-1.32701e-10	-1.14632	0.000366128	-1.32701e-10	-1.14657
89487592	rs1504807	2.48796e-09	-1.76771	-1.73403e-10	0.000232839	-1.58958	-1.73403e-10	0.00023526	-1.58886	-1.73403e-10
89487971	rs79527298	2.62937e-09	-1.71243	-1.73403e-10	0.000200144	-1.74088	-1.73403e-10	0.000202019	-1.74119	-1.73403e-10
89487994	rs73277624	1.16247e-09	-1.77425	-0.754381	0.000138767	-1.56017	-0.546953	0.000141189	-1.55565	-0.543802
89488046	rs75449632	1.16189e-09	-1.77475	-0.754381	0.000138127	-1.56479	-0.546953	0.000140532	-1.56032	-0.543802
89488175	rs56173985	5.61881e-08	1.34953	-1.73403e-10	0.00188325	0.50083	-1.73403e-10	0.0019065	0.50347	-1.73403e-10
89488272	rs1103868	1.17942e-05	7.29766	-0.601469	7.81656e-05	-1.50908	-1.17201	7.93345e-05	-1.50382	-1.17206
89488796	rs1094207	0.000938256	10.525	0.547586	9.58093e-05	-1.62075	-0.856809	9.70048e-05	-1.61917	-0.855629
89488925	rs1094208	1.13054e-05	7.25066	-0.596794	7.75683e-05	-1.51711	-1.17166	7.87218e-05	-1.51193	-1.17171
89489824	rs1094209	1.12527e-05	7.25066	-0.601469	7.75408e-05	-1.51711	-1.17201	7.86941e-05	-1.51193	-1.17206
89490075	rs142089949	2.63247e-09	-1.71125	-1.73403e-10	0.000198996	-1.74663	-1.73403e-10	0.000200873	-1.74688	-1.73403e-10
89490504	rs1094210	1.36323e-05	7.42415	-0.583127	8.0866e-05	-1.47661	-1.17052	8.20941e-05	-1.47111	-1.17058
89491666	rs2450827	0.000116312	8.25585	0.729014	9.33535e-05	-1.7273	-0.776229	9.44805e-05	-1.72625	-0.774909
89491864	rs79119609	2.60573e-09	-1.72146	-1.73403e-10	0.000198814	-1.74755	-1.73403e-10	0.000200683	-1.74783	-1.73403e-10
89494221	rs4563940	1.29096e-05	7.37688	-0.590332	8.01454e-05	-1.4851	-1.17098	8.13564e-05	-1.47968	-1.17104
89494570	rs148409892	1.28767e-08	-1.32701e-10	-0.123754	0.000487589	-1.32701e-10	-0.850449	0.000493017	-1.32701e-10	-0.849012
89495331	rs1685534	1.41045e-05	7.46742	-0.592352	8.14404e-05	-1.46875	-1.1713	8.26836e-05	-1.46318	-1.17136
89495663	rs185154482	2.68795e-09	-1.6904	-1.73403e-10	0.000195262	-1.76558	-1.73403e-10	0.000197061	-1.76604	-1.73403e-10
89495728	rs1700141	1.47262e-05	7.51502	-0.596812	8.21264e-05	-1.46	-1.17166	8.33867e-05	-1.45436	-1.17171
89497039	rs10094691	1.21391e-05	7.34431	-0.619298	7.87049e-05	-1.50101	-1.1732	7.98889e-05	-1.49568	-1.17324
89497175	rs62525812	3.16707e-09	-1.52637	-1.73403e-10	0.000482462	-0.86102	-1.73403e-10	0.000488118	-0.858999	-1.73403e-10
89497208	rs143180223	2.58028e-09	-1.73128	-1.73403e-10	0.000197424	-1.75457	-1.73403e-10	0.000199286	-1.75481	-1.73403e-10
89497268	rs4625076	1.37602e-05	7.42425	-0.573893	8.09364e-05	-1.47659	-1.16967	8.21651e-05	-1.47109	-1.16974
89497868	rs2656311	1.14684e-05	7.2966	-0.62843	7.80191e-05	-1.50926	-1.17371	7.91868e-05	-1.50401	-1.17374
89498225	rs17732888	1.03047e-08	-1.07258	0.726004	0.00038318	-1.72551	0.634098	0.00038672	-1.72601	0.634149
89498722	rs117593453	2.64882e-09	-1.70506	-1.73403e-10	0.000201711	-1.73309	-1.73403e-10	0.000203596	-1.73342	-1.73403e-10
89498930	rs1394516	1.19769e-05	7.34431	-0.632753	7.86483e-05	-1.50101	-1.17392	7.9832e-05	-1.49568	-1.17395
89499245	rs13254978	1.6122e-09	-1.6782	-0.523373	0.00028038	-1.13931	-0.264466	0.00028673	-1.13032	-0.260691
89499247	rs13254984	1.60026e-09	-1.68564	-0.523373	0.000275074	-1.15842	-0.264466	0.000281266	-1.14957	-0.260691
89499603	rs139983427	2.23541e-08	0.427832	-1.73403e-10	0.000839935	-0.306597	-1.73403e-10	0.000855451	-0.297927	-1.73403e-10
89499611	rs821109	0.000925998	10.5717	0.48775	9.39009e-05	-1.61545	-0.88223	9.50706e-05	-1.61384	-0.881098
89500097	rs821108	1.52364e-05	7.55839	-0.606124	8.27333e-05	-1.45195	-1.17235	8.40093e-05	-1.44623	-1.17239
89500663	rs821107	1.98903e-05	7.81116	-0.592352	8.48694e-05	-1.4275	-1.1713	8.62075e-05	-1.42144	-1.17136
89500900	rs821106	7.70839e-10	-1.76446	-1.175	7.07007e-05	-1.66428	-1.11719	7.14785e-05	-1.66375	-1.11641
89501183	rs11990735	1.23708e-09	-1.77663	-0.689797	0.000141817	-1.60817	-0.477215	0.000144228	-1.60428	-0.473883
89501797	rs72660622	3.382e-09	-1.46071	-1.73403e-10	0.000202208	-1.73062	-1.73403e-10	0.000203989	-1.73149	-1.73403e-10
89502092	rs56328659	1.84932e-09	-1.76866	-0.295697	0.00023562	-1.52674	-0.0509632	0.000239996	-1.52172	-0.0472136
89502396	rs16883590	1.8716e-09	-1.77674	-0.275636	0.000221259	-1.61229	-0.0282968	0.000225132	-1.60836	-0.0245096
89502464	rs1386766	1.86538e-09	-1.77656	-0.279154	0.000221281	-1.60822	-0.0322698	0.000225163	-1.60424	-0.0284891
89502506	rs1386765	1.90458e-09	-1.77632	-0.258593	0.000227411	-1.6041	-0.00906365	0.00023142	-1.60008	-0.00524488
89502639	rs1906449	1.18742e-05	7.58884	-0.885896	8.26071e-05	-1.47323	-1.15259	8.38805e-05	-1.46768	-1.15248
89503344	rs59840691	1.86698e-09	-1.7757	-0.279154	0.000224066	-1.59571	-0.0322698	0.00022803	-1.59159	-0.0284891
89503752	rs11784001	3.08753e-08	0.750781	-1.73403e-10	0.000324507	-1.25761	-1.73403e-10	0.000329136	-1.25308	-1.73403e-10
89504480	rs149955867	2.78745e-08	0.648536	-1.73403e-10	0.000754678	-0.413631	-1.73403e-10	0.000762798	-0.412563	-1.73403e-10
89504599	rs2200670	1.92349e-09	-1.77537	-0.249658	0.000219486	-1.64964	0.00101227	0.000223235	-1.64618	0.00484749
89504605	rs2200669	1.20971e-05	7.61044	-0.888887	8.21129e-05	-1.48008	-1.15175	8.33874e-05	-1.47442	-1.15164
89504917	rs16883637	1.92714e-09	-1.77531	-0.24783	0.000221382	-1.64311	0.00307281	0.000225162	-1.63965	0.00691139
89504945	rs76178082	2.62273e-09	-1.71496	-1.73403e-10	0.000199767	-1.74277	-1.73403e-10	0.000201641	-1.74307	-1.73403e-10
89505126	rs183942662	2.77116e-09	-1.65991	-1.73403e-10	0.000197596	-1.7537	-1.73403e-10	0.000199439	-1.75405	-1.73403e-10
89505319	rs11996834	1.30724e-05	7.69782	-0.898742	8.42177e-05	-1.4577	-1.14882	8.5536e-05	-1.45192	-1.1487
89505934	rs16883682	1.87338e-09	-1.77603	-0.275395	0.000224072	-1.59993	-0.0280251	0.000228026	-1.59586	-0.0242375
89506295	rs58139040	8.96452e-07	3.50113	0.618144	0.000144432	-1.28967	-0.777448	0.000146113	-1.28921	-0.775969
89508254	rs59162478	1.90983e-09	-1.77603	-0.256128	0.000228997	-1.59993	-0.00628278	0.000233047	-1.59586	-0.00245947
89509165	rs1386764	1.93627e-09	-1.77603	-0.242381	0.000232573	-1.59993	0.00921367	0.000236692	-1.59586	0.0130622
89509223	rs1386763	1.93627e-09	-1.77603	-0.242381	0.000232573	-1.59993	0.00921367	0.000236692	-1.59586	0.0130622
89510364	rs16883779	1.95214e-09	-1.777	-0.23325	0.000228458	-1.62807	0.0194997	0.00023243	-1.62433	0.0233649
89510584	rs16883783	1.95212e-09	-1.77701	-0.23325	0.000229344	-1.6242	0.0194997	0.000233342	-1.62041	0.0233649
89510688	rs7013550	1.29822e-05	7.69782	-0.905665	8.44027e-05	-1.4577	-1.14662	8.57243e-05	-1.45192	-1.1465
89510705	rs55806463	1.30201e-05	7.69782	-0.902751	8.43236e-05	-1.4577	-1.14756	8.56438e-05	-1.45192	-1.14744
89511145	rs139292829	2.94416e-06	4.67094	0.637465	0.000196935	-0.988727	-0.768321	0.000199376	-0.987535	-0.766826
89511805	rs139975300	1.62605e-08	-1.32701e-10	0.109561	0.000557979	-1.32701e-10	-0.7156	0.000564345	-1.32701e-10	-0.713891
89511827	rs145586611	2.55953e-09	-1.73935	-1.73403e-10	0.000196333	-1.76011	-1.73403e-10	0.000198192	-1.76032	-1.73403e-10
89512124	rs150963066	2.55647e-09	-1.74055	-1.73403e-10	0.000196177	-1.76091	-1.73403e-10	0.000198035	-1.76111	-1.73403e-10
89512903	rs73279635	1.93823e-09	-1.77688	-0.240517	0.000229276	-1.61631	0.0113142	0.000233293	-1.61243	0.0151661
89512986	rs74406777	2.54476e-09	-1.74514	-1.73403e-10	0.000195589	-1.76391	-1.73403e-10	0.000197446	-1.76409	-1.73403e-10
89512992	rs16883794	1.94525e-09	-1.77327	-0.240517	0.000239219	-1.57386	0.0113142	0.000243526	-1.5695	0.0151661
89513273	rs75552369	2.87421e-09	-1.71644	0.0930442	0.000464353	-1.28319	0.383918	0.000474673	-1.27526	0.388333
89513786	rs16883803	2.52914e-06	4.53698	0.619483	0.000186419	-1.03511	-0.776817	0.00018872	-1.03395	-0.775337
89514484	rs7835734	0.00316889	11.8982	0.391553	0.000106583	-1.44849	-0.922513	0.000107997	-1.44594	-0.921511
89514488	rs117140037	1.67706e-09	-1.05558	-1.10655	6.29646e-05	-1.7222	-1.17515	6.35891e-05	-1.72196	-1.17515
89514733	rs1394513	1.93536e-09	-1.77694	-0.241948	0.000225368	-1.63189	0.00970183	0.000229272	-1.6282	0.0135512
89514775	rs6469448	0.00315584	11.8734	0.412227	0.000106228	-1.45078	-0.923553	0.000107631	-1.44833	-0.92251
89516007	rs73692406	1.90864e-09	-1.77701	-0.255776	0.000223595	-1.6242	-0.00588579	0.000227484	-1.62041	-0.00206182
89516079	rs73279637	1.93529e-09	-1.77697	-0.241948	0.000228	-1.62028	0.00970183	0.000231982	-1.61645	0.0135512
89516099	rs113311696	7.28965e-09	-0.692721	-1.73403e-10	0.000289296	-1.37247	-1.73403e-10	0.000292855	-1.36988	-1.73403e-10
89516107	rs1352320	1.39905e-05	7.7895	-0.922548	8.6215e-05	-1.44069	-1.14239	8.75797e-05	-1.43475	-1.14225
89516441	rs716881	0.00325336	11.8982	0.417861	0.000107722	-1.44849	-0.911883	0.000109154	-1.44594	-0.91086
89516748	rs117193803	6.55114e-09	-0.799537	-1.73403e-10	0.000347152	-1.19016	-1.73403e-10	0.00034863	-1.19554	-1.73403e-10
89516832	rs117962236	4.8282e-09	-1.32701e-10	-1.1047	0.000375365	-1.32701e-10	-1.11202	0.000378854	-1.32701e-10	-1.1124
89517889	rs73279640	1.90212e-09	-1.77683	-0.259381	0.00022015	-1.63566	-0.00995222	0.000223946	-1.63202	-0.00613491
89517922	rs7013582	6.2979e-06	6.99087	-0.922071	7.46924e-05	-1.5856	-1.14094	7.57679e-05	-1.58107	-1.14081
89518058	rs6989995	0.00316232	11.929	0.35865	0.000110826	-1.39634	-0.935622	0.000112334	-1.39343	-0.934645
89518190	rs73279644	1.92195e-09	-1.77335	-0.252492	0.000235876	-1.57443	-0.00218325	0.000240117	-1.57008	0.00164676
89518590	rs77144076	1.83731e-06	4.21163	0.625252	0.000169949	-1.13033	-0.774096	0.000171972	-1.12961	-0.772612
89520084	rs4961099	8.27595e-10	-1.76123	-1.10718	8.34437e-05	-1.67972	-0.936026	8.44095e-05	-1.6793	-0.934576
89520188	rs141761984	2.56488e-09	-1.73726	-1.73403e-10	0.00019661	-1.7587	-1.73403e-10	0.00019847	-1.75892	-1.73403e-10
89520714	rs144869299	2.53587e-09	-1.74864	-1.73403e-10	0.000195158	-1.76611	-1.73403e-10	0.000197014	-1.76628	-1.73403e-10
89520755	rs35169378	1.16851e-05	7.62844	-0.941547	8.43972e-05	-1.47033	-1.13406	8.57124e-05	-1.46467	-1.13389
89520897	rs57373104	1.92866e-09	-1.77133	-0.251025	0.000241159	-1.56083	0.00636989	0.000245555	-1.55634	0.0103005
89521144	rs34192269	0.00121586	10.9471	0.384668	9.30591e-05	-1.58141	-0.925274	9.4239e-05	-1.57945	-0.924276
89521224	rs71526938	0.00121586	10.9471	0.384668	9.30591e-05	-1.58141	-0.925274	9.4239e-05	-1.57945	-0.924276
89521261	rs36099997	8.53375e-10	-1.73963	-1.0981	8.12964e-05	-1.71738	-0.92444	8.2236e-05	-1.71705	-0.922915
89521508	rs13274549	9.31795e-06	7.40207	-0.941547	8.11085e-05	-1.51008	-1.13406	8.23413e-05	-1.50479	-1.13389
89521547	rs57926946	1.95116e-09	-1.76698	-0.243776	0.000248963	-1.53718	0.0145645	0.000253564	-1.53245	0.0185087
89521982	rs59759655	1.96476e-09	-1.76698	-0.236831	0.000250924	-1.53718	0.0224114	0.000255565	-1.53245	0.0263686
89522089	rs117803838	4.54433e-09	-1.32701e-10	-1.16529	0.0003626	-1.32701e-10	-1.14662	0.000366177	-1.32701e-10	-1.14644
89522150	rs57195479	1.96476e-09	-1.76698	-0.236831	0.000250924	-1.53718	0.0224114	0.000255565	-1.53245	0.0263686
89522407	rs58857750	1.97329e-09	-1.76596	-0.233516	0.000253097	-1.5323	0.0261566	0.000257793	-1.52752	0.03012
89522688	rs58098738	1.97128e-09	-1.76698	-0.233516	0.000251865	-1.53718	0.0261566	0.000256526	-1.53245	0.03012
89522721	rs11989139	9.31795e-06	7.40207	-0.941547	8.11085e-05	-1.51008	-1.13406	8.23413e-05	-1.50479	-1.13389
89522739	rs57577747	1.97329e-09	-1.76596	-0.233516	0.000253097	-1.5323	0.0261566	0.000257793	-1.52752	0.03012
89522759	rs150403494	1.0164e-08	-1.32701e-10	-0.360319	0.000438876	-1.32701e-10	-0.955705	0.000443626	-1.32701e-10	-0.954574
89523070	rs35528030	8.89192e-06	7.35527	-0.941547	8.04678e-05	-1.51801	-1.13406	8.16844e-05	-1.5128	-1.13389
89523832	rs116908576	1.09419e-08	-0.286573	-1.73403e-10	0.000193256	-1.77591	-1.73403e-10	0.000195137	-1.77586	-1.73403e-10
89523905	rs71526939	0.00119514	10.9037	0.410916	9.3546e-05	-1.58677	-0.914702	9.47315e-05	-1.58482	-0.913684
89524007	rs74443260	3.06462e-08	-1.32701e-10	0.743334	0.0031256	-1.32701e-10	1.00746	0.00314556	-1.32701e-10	1.00419
89524623	rs60266820	1.98777e-09	-1.76596	-0.226203	0.000255196	-1.5323	0.0344153	0.000259934	-1.52752	0.0383922
89524792	rs4524843	1.04929e-05	7.52567	-0.94639	8.40875e-05	-1.47795	-1.13011	8.53858e-05	-1.47242	-1.12995
89524899	rs59138690	2.0119e-09	-1.76596	-0.214139	0.000258695	-1.5323	0.0480307	0.000263503	-1.52752	0.0520299
89524964	rs56809440	1.98989e-09	-1.76489	-0.226203	0.000256457	-1.52738	0.0344153	0.000261231	-1.52254	0.0383922
89525079	rs7829490	0.00108066	10.7885	0.425441	9.20318e-05	-1.59951	-0.918276	9.31888e-05	-1.59771	-0.917222
89525357	rs59527156	2.04586e-09	-1.76886	-0.194495	0.000258844	-1.54679	0.0630963	0.000263601	-1.54215	0.0670313
89526281	rs17671962	4.08171e-07	3.33251	-1.73403e-10	0.000301375	-1.33157	-1.73403e-10	0.000304624	-1.33048	-1.73403e-10
89526842	rs16883937	2.01127e-09	-1.76489	-0.215517	0.000259569	-1.52738	0.0464754	0.000264405	-1.52254	0.0504721
89526880	rs16883939	2.01587e-09	-1.76596	-0.212166	0.000259271	-1.5323	0.0502556	0.000264091	-1.52752	0.0542585
89527312	rs16883940	2.01587e-09	-1.76596	-0.212166	0.000259271	-1.5323	0.0502556	0.000264091	-1.52752	0.0542585
89527380	rs117165617	2.52546e-09	-1.75275	-1.73403e-10	0.000194673	-1.7686	-1.73403e-10	0.000196528	-1.76875	-1.73403e-10
89527405	rs16883945	2.00708e-09	-1.76698	-0.215517	0.000257035	-1.53718	0.0464754	0.0002618	-1.53245	0.0504721
89528148	rs16883962	1.32592e-09	-1.76698	-0.630092	0.000157439	-1.53718	-0.443697	0.00016021	-1.53245	-0.440623
89528229	rs10504863	1.32464e-09	-1.76794	-0.630092	0.000156681	-1.54201	-0.443697	0.000159431	-1.53732	-0.440623
89529063	rs7813334	9.08171e-06	7.16122	-0.726376	7.50876e-05	-1.54615	-1.17512	7.6183e-05	-1.5413	-1.17511
89529078	rs60336020	1.3843e-09	-1.76794	-0.586035	0.000164176	-1.54201	-0.396967	0.000167037	-1.53732	-0.394017
89529961	rs1872922	1.83253e-09	-1.76354	-0.309938	0.000220944	-1.52136	-0.12065	0.000225024	-1.51647	-0.116878
89530078	rs11989655	1.83746e-05	8.02813	-0.888578	0.000103268	-1.2434	-1.1592	0.000105047	-1.23606	-1.15909
89530465	rs12676082	1.57315e-09	-1.75862	-0.467468	0.000171813	-1.51988	-0.373639	0.000174833	-1.51495	-0.37078
89530470	rs12681782	1.5921e-09	-1.75895	-0.455168	0.000177126	-1.50251	-0.360552	0.000180268	-1.49744	-0.357669
89531103	rs10097739	3.86158e-08	-0.423724	1.39821	0.000712978	-1.75508	1.2846	0.0007215	-1.75449	1.28627
89531215	rs77187517	2.54794e-08	0.558693	-1.73403e-10	0.000684109	-0.511804	-1.73403e-10	0.000691371	-0.510879	-1.73403e-10
89531722	rs724979	1.56217e-09	-1.75435	-0.478751	0.00017573	-1.48532	-0.38565	0.000178867	-1.4801	-0.382812
89531979	rs117347410	9.38628e-10	-1.5896	-1.15291	7.09714e-05	-1.61457	-1.16308	7.16129e-05	-1.61522	-1.16306
89532732	rs11997591	8.33618e-06	7.22077	-0.871587	7.56803e-05	-1.54157	-1.17183	7.67943e-05	-1.53664	-1.17179
89533709	rs373179891	5.58717e-09	-1.32701e-10	-0.958703	0.000370525	-1.32701e-10	-1.125	0.000374087	-1.32701e-10	-1.12507
89533747	rs79512063	6.5615e-09	-0.797956	-1.73403e-10	0.00019465	-1.76872	-1.73403e-10	0.000196548	-1.76865	-1.73403e-10
89534091	rs7834603	8.30693e-06	7.22077	-0.875102	7.5709e-05	-1.54157	-1.17145	7.68236e-05	-1.53664	-1.17141
89535302	rs2171480	0.00113877	11.0551	0.211168	0.000101105	-1.48161	-0.942154	0.000102381	-1.47952	-0.941333
89536429	rs17672417	2.53103e-09	-1.75055	-1.73403e-10	0.00019493	-1.76728	-1.73403e-10	0.000196785	-1.76744	-1.73403e-10
89536805	rs11988146	1.51442e-09	-1.75726	-0.506886	0.000168727	-1.49602	-0.415625	0.000171713	-1.49089	-0.412842
89537137	rs72660624	2.50862e-08	0.543142	-1.73403e-10	0.000292523	-1.36138	-1.73403e-10	0.000296565	-1.35729	-1.73403e-10
89537167	rs138471887	2.16489e-09	-1.62779	-0.279021	0.00033017	-1.06651	-0.173801	0.000337628	-1.05701	-0.170606
89537560	rs35543348	0.00125409	11.1938	0.16894	9.50141e-05	-1.46025	-1.02564	9.61997e-05	-1.45809	-1.02504
89537724	rs1817683	5.05871e-08	1.24452	-1.73403e-10	0.000740764	-0.43224	-1.73403e-10	0.000753752	-0.424493	-1.73403e-10
89537851	rs7018143	0.000379472	9.9795	0.187864	7.71509e-05	-1.67487	-1.01929	7.8048e-05	-1.67356	-1.01867
89537876	rs1825877	0.000395643	10.0212	0.187864	7.74542e-05	-1.67095	-1.01929	7.83568e-05	-1.66961	-1.01867
89537977	rs142282015	8.06512e-08	1.71096	-1.73403e-10	0.000416618	-1.00775	-1.73403e-10	0.000419383	-1.01077	-1.73403e-10
89538058	rs11985423	2.53203e-09	-1.75016	-1.73403e-10	0.000194832	-1.76778	-1.73403e-10	0.000196686	-1.76795	-1.73403e-10
89538102	rs151078466	2.52602e-09	-1.75253	-1.73403e-10	0.000194698	-1.76847	-1.73403e-10	0.000196553	-1.76862	-1.73403e-10
89538315	rs11985523	2.50204e-09	-1.76207	-1.73403e-10	0.000193697	-1.77363	-1.73403e-10	0.000195554	-1.77372	-1.73403e-10
89538933	rs56411610	1.50431e-09	-1.76112	-0.509721	0.000165689	-1.51116	-0.418648	0.000168596	-1.50618	-0.41587
89538960	rs71526941	0.00339347	12.1703	0.187864	0.000109975	-1.32038	-1.01929	0.000111408	-1.31768	-1.01867
89539212	rs7007255	0.00391605	12.2382	0.263208	0.000131832	-1.2807	-0.877696	0.000133536	-1.27775	-0.877436
89539527	rs6990293	9.60911e-06	7.40259	-0.911298	7.94841e-05	-1.5114	-1.15296	8.06864e-05	-1.50616	-1.15283
89540609	rs76550354	2.50122e-09	-1.7624	-1.73403e-10	0.000206955	-1.70742	-1.73403e-10	0.000209063	-1.70692	-1.73403e-10
89541143	rs7017757	0.0033516	12.1703	0.17545	0.000109517	-1.32038	-1.02347	0.000110943	-1.31768	-1.02286
89541526	rs74757828	2.15566e-09	-1.63364	-0.277441	0.000326505	-1.07935	-0.172132	0.000333852	-1.06993	-0.168933
89541535	rs6981619	0.000372358	9.9795	0.16894	7.66621e-05	-1.67487	-1.02564	7.75526e-05	-1.67356	-1.02504
89541858	rs78274865	1.67475e-08	-1.32701e-10	0.139075	0.00178363	-1.32701e-10	0.446483	0.00179342	-1.32701e-10	0.442324
89541865	rs7813797	0.000372358	9.9795	0.16894	7.66621e-05	-1.67487	-1.02564	7.75526e-05	-1.67356	-1.02504
89542166	rs7826357	0.00320893	12.1209	0.181323	0.000108761	-1.32928	-1.02149	0.000110175	-1.3266	-1.02089
89542679	rs73692422	0.00379469	12.2148	0.255098	0.000113985	-1.3123	-0.991559	0.000115477	-1.30957	-0.990917
89543870	rs139322706	2.46592e-09	-1.77661	-1.73403e-10	0.000203215	-1.72566	-1.73403e-10	0.000205659	-1.72334	-1.73403e-10
89544104	rs1487960	1.41119e-05	7.78349	-0.907892	8.42484e-05	-1.45222	-1.15394	8.55531e-05	-1.44661	-1.15381
89544326	rs6988481	0.000401707	10.0677	0.156616	7.69908e-05	-1.6665	-1.02973	7.78885e-05	-1.66514	-1.02914
89544448	rs142234993	2.55866e-09	-1.73969	-1.73403e-10	0.000196289	-1.76034	-1.73403e-10	0.000198147	-1.76055	-1.73403e-10
89546570	rs16884181	0.000401251	10.0677	0.15548	7.69619e-05	-1.6665	-1.03011	7.78592e-05	-1.66514	-1.02952
89547088	rs28509386	2.2e-06	6.17638	-1.15935	0.000107412	-1.20551	-1.15774	0.000109265	-1.19778	-1.15799
89547256	rs34734754	3.00781e-05	8.80207	-1.1697	9.23913e-05	-1.37627	-1.13762	9.34188e-05	-1.37483	-1.13764
89547539	rs726862	2.50397e-09	-1.7613	-1.73403e-10	0.000193769	-1.77325	-1.73403e-10	0.000195626	-1.77335	-1.73403e-10
89547895	rs10504862	2.31807e-05	8.31014	-0.938242	0.000110097	-1.19434	-1.14421	0.00011203	-1.18673	-1.14406
89547932	rs10504861	0.00136632	11.3285	0.119999	9.55204e-05	-1.43892	-1.04166	9.67162e-05	-1.43668	-1.0411
89548428	rs1386761	0.00297549	12.0766	0.150153	0.000106788	-1.33721	-1.03186	0.000108172	-1.33456	-1.03128
89548572	rs6989533	0.00311045	12.1209	0.150153	0.000107639	-1.32928	-1.03186	0.000109036	-1.3266	-1.03128
89548599	rs17672696	1.51037e-08	0.0357659	-1.73403e-10	0.000193129	-1.77656	-1.73403e-10	0.000195015	-1.77648	-1.73403e-10
89548722	rs6990990	0.00295828	12.0766	0.144351	0.000106585	-1.33721	-1.03377	0.000107965	-1.33456	-1.03318
89549012	rs77415893	3.41726e-08	0.852249	-1.73403e-10	0.00128971	0.122249	-1.73403e-10	0.00130556	0.124832	-1.73403e-10
89549468	rs13281639	0.000925298	10.8962	0.162446	8.32479e-05	-1.5903	-1.0278	8.42585e-05	-1.58846	-1.02721
89549901	rs111502810	1.16007e-08	-0.22811	-1.73403e-10	0.000398258	-1.05282	-1.73403e-10	0.000403338	-1.04978	-1.73403e-10
89549970	rs10504860	2.30399e-05	8.31014	-0.944331	0.000110346	-1.19434	-1.14196	0.000112284	-1.18673	-1.1418
89550545	rs79977096	2.13557e-09	-1.62466	-0.295782	0.000326585	-1.05971	-0.191524	0.000333967	-1.05016	-0.188357
89551019	rs62525817	4.22473e-09	-1.23822	-1.73403e-10	0.000797054	-0.358999	-1.73403e-10	0.000807033	-0.356192	-1.73403e-10
89551043	rs16884208	0.00299889	12.1209	0.11363	0.000106372	-1.32928	-1.0437	0.00010775	-1.3266	-1.04314
89551889	rs67422774	1.16684e-05	7.62897	-0.943504	8.34732e-05	-1.47175	-1.14365	8.47703e-05	-1.46613	-1.14348
89552084	rs34976907	0.000881213	10.8962	0.11363	8.19348e-05	-1.5903	-1.0437	8.29267e-05	-1.58846	-1.04314
89552096	rs35021587	0.000875632	10.8962	0.107277	8.17692e-05	-1.5903	-1.04573	8.27587e-05	-1.58846	-1.04517
89552192	rs117535734	2.52069e-09	-1.75464	-1.73403e-10	0.000194459	-1.7697	-1.73403e-10	0.000196314	-1.76984	-1.73403e-10
89552390	rs117717875	2.25569e-08	0.436864	-1.73403e-10	0.00103776	-0.0951027	-1.73403e-10	0.00105516	-0.0881091	-1.73403e-10
89552391	rs368579201	5.7609e-09	-1.32701e-10	-0.928082	0.000376224	-1.32701e-10	-1.10974	0.000379838	-1.32701e-10	-1.10981
89552467	rs7003288	0.000870652	10.8962	0.101573	8.16215e-05	-1.5903	-1.04753	8.26089e-05	-1.58846	-1.04698
89552493	rs6983769	0.000407862	10.1562	0.0832854	7.5857e-05	-1.6578	-1.05327	7.67417e-05	-1.65638	-1.05273
89552622	rs7007660	0.000827603	10.8485	0.0986006	8.13214e-05	-1.59605	-1.04546	8.23021e-05	-1.59424	-1.04492
89552623	rs6983955	0.000827603	10.8485	0.0986006	8.13214e-05	-1.59605	-1.04546	8.23021e-05	-1.59424	-1.04492
89552659	rs7003595	0.000827603	10.8485	0.0986006	8.13214e-05	-1.59605	-1.04546	8.23021e-05	-1.59424	-1.04492
89553172	rs141443331	6.56873e-09	-1.32701e-10	-0.796855	0.000738205	-1.32701e-10	-0.4357	0.000745524	-1.32701e-10	-0.435468
89553494	rs13276718	0.000810435	10.8485	0.0776377	8.05476e-05	-1.59605	-1.05502	8.15183e-05	-1.59424	-1.05449
89553989	rs16884246	0.000881911	10.9393	0.0713781	8.12821e-05	-1.58504	-1.05696	8.22658e-05	-1.58318	-1.05642
89554388	rs6994263	0.000389029	10.1562	0.0360098	7.47724e-05	-1.6578	-1.06767	7.5642e-05	-1.65638	-1.06716
89554502	rs187733780	4.80964e-09	-1.32701e-10	-1.10855	0.000416732	-1.32701e-10	-1.00748	0.000420712	-1.32701e-10	-1.00761
89555353	rs16884251	0.000965513	10.8962	0.20499	8.44843e-05	-1.5903	-1.01306	8.55084e-05	-1.58846	-1.01248
89555953	rs34366260	0.000446383	10.1562	0.173532	7.81319e-05	-1.6578	-1.02372	7.90445e-05	-1.65638	-1.02316
89556470	rs71526946	1.72583e-08	0.169118	-1.73403e-10	0.000208556	-1.69972	-1.73403e-10	0.000210721	-1.69902	-1.73403e-10
89557262	rs13271846	0.000966668	10.9149	0.187534	8.41381e-05	-1.58718	-1.02029	8.51545e-05	-1.5854	-1.01969
89557637	rs17673005	2.48395e-09	-1.76933	-1.73403e-10	0.00019315	-1.77645	-1.73403e-10	0.000195013	-1.77649	-1.73403e-10
89557981	rs4425798	0.00102471	10.9872	0.173532	8.45284e-05	-1.57911	-1.02372	8.5556e-05	-1.57722	-1.02316
89558151	rs4295707	0.00102401	10.9872	0.172847	8.48527e-05	-1.57911	-1.01989	8.5883e-05	-1.57722	-1.01935
89558684	rs16884273	0.00101872	10.9872	0.167676	8.43631e-05	-1.57911	-1.02568	8.53884e-05	-1.57722	-1.02512
89559514	rs79189059	3.40652e-09	-1.3639	-0.0895865	0.000662413	-0.542082	-0.00194983	0.000679072	-0.530219	0.00138943
89559598	rs10504859	0.0010637	11.0304	0.167676	8.48209e-05	-1.5737	-1.02568	8.58539e-05	-1.57178	-1.02512
89559637	rs73692426	0.0004813	10.2748	0.130254	7.86113e-05	-1.63742	-1.03799	7.95358e-05	-1.63589	-1.03746
89559848	rs10504858	1.19452e-05	7.82615	-1.11724	7.04172e-05	-1.61119	-1.17429	7.11741e-05	-1.61013	-1.17429
89560560	rs34536619	0.000858322	10.7954	0.188204	8.34437e-05	-1.60236	-1.01338	8.44455e-05	-1.60059	-1.01286
89560569	rs35768850	0.000894545	10.8426	0.182315	8.3743e-05	-1.59676	-1.01541	8.47506e-05	-1.59496	-1.01489
89560599	rs16884286	0.000894545	10.8426	0.182315	8.3743e-05	-1.59676	-1.01541	8.47506e-05	-1.59496	-1.01489
89560617	rs16884288	0.00104626	11.0181	0.163429	8.50153e-05	-1.57525	-1.02184	8.60462e-05	-1.57334	-1.02133
89560853	rs58035549	0.00105	11.0304	0.154709	8.44565e-05	-1.5737	-1.02999	8.54844e-05	-1.57178	-1.02944
89560889	rs34846572	0.00110174	11.0785	0.154709	8.49732e-05	-1.5676	-1.02999	8.60099e-05	-1.56566	-1.02944
89561003	rs57990479	0.00105	11.0304	0.154709	8.44565e-05	-1.5737	-1.02999	8.54844e-05	-1.57178	-1.02944
89561271	rs55739288	0.001108	11.09	0.148896	8.49589e-05	-1.56585	-1.0319	8.59997e-05	-1.56385	-1.03136
89561609	rs55916369	0.00108832	11.0785	0.142452	8.46314e-05	-1.5676	-1.03402	8.56632e-05	-1.56566	-1.03348
89562423	rs34798151	0.00106888	11.0605	0.142452	8.51647e-05	-1.56132	-1.03402	8.62018e-05	-1.55939	-1.03348
89562488	rs16884292	0.00113	11.1219	0.136667	8.49432e-05	-1.56203	-1.03591	8.59808e-05	-1.56006	-1.03537
89563188	rs12676132	2.06302e-09	-1.64263	-0.31237	0.000308426	-1.09937	-0.209073	0.000315304	-1.09008	-0.205934
89563501	rs1844054	2.65189e-05	8.371	-0.864564	9.39652e-05	-1.33182	-1.16518	9.54977e-05	-1.32537	-1.16508
89563507	rs11987490	1.38478e-09	-1.76973	-0.583899	0.000155865	-1.55152	-0.43941	0.000158489	-1.54693	-0.436939
89563592	rs34993870	0.00127396	11.1407	0.237745	8.81928e-05	-1.55868	-1.00171	8.92738e-05	-1.55678	-1.00107
89563714	rs34590656	0.00127396	11.1407	0.237745	8.81928e-05	-1.55868	-1.00171	8.92738e-05	-1.55678	-1.00107
89563820	rs1487962	2.07626e-09	-1.63967	-0.30894	0.00031161	-1.09273	-0.205443	0.000318576	-1.0834	-0.202298
89564037	rs16884309	0.00116812	11.054	0.237745	8.7215e-05	-1.56983	-1.00171	8.82797e-05	-1.56797	-1.00107
89564744	rs73692431	6.71924e-08	1.09738	0.431	8.79177e-05	-1.67775	-0.885775	8.89418e-05	-1.67675	-0.884821
89565132	rs34165590	0.00104154	10.9393	0.237745	8.58988e-05	-1.58504	-1.00171	8.69478e-05	-1.58318	-1.00107
89565161	rs16884315	0.00116037	11.054	0.23108	8.7012e-05	-1.56983	-1.00404	8.80739e-05	-1.56797	-1.0034
89565212	rs74969971	1.94796e-09	-0.873206	-1.13919	0.000130719	-1.055	-1.11187	0.000131893	-1.05613	-1.11144
89565236	rs35447172	0.00116037	11.054	0.23108	8.7012e-05	-1.56983	-1.00404	8.80739e-05	-1.56797	-1.0034
89565588	rs60022717	0.00055433	10.3529	0.193405	8.03411e-05	-1.63662	-1.01702	8.12886e-05	-1.63514	-1.01641
89565598	rs55782532	0.00115268	11.054	0.224432	8.68109e-05	-1.56983	-1.00636	8.787e-05	-1.56797	-1.00572
89565741	rs73692432	0.00125712	11.1407	0.224432	8.77842e-05	-1.55868	-1.00636	8.88595e-05	-1.55678	-1.00572
89565804	rs140456498	2.52546e-09	-1.75275	-1.73403e-10	0.000194673	-1.7686	-1.73403e-10	0.000196528	-1.76875	-1.73403e-10
89565884	rs16892659	0.0013781	11.2326	0.224432	8.88517e-05	-1.5466	-1.00636	8.99447e-05	-1.54464	-1.00572
89565964	rs59255907	2.65824e-09	-1.33725	-0.364263	0.000533566	-0.496307	-0.264031	0.000546945	-0.484226	-0.260983
89566132	rs373464295	8.02255e-09	-1.32701e-10	-0.596919	0.000358441	-1.32701e-10	-1.15816	0.000361981	-1.32701e-10	-1.15796
89566464	rs35385383	0.00114582	11.054	0.218463	8.66315e-05	-1.56983	-1.00843	8.7688e-05	-1.56797	-1.0078
89566662	rs34743788	0.00114582	11.054	0.218463	8.66315e-05	-1.56983	-1.00843	8.7688e-05	-1.56797	-1.0078
89566677	rs35419681	0.00114582	11.054	0.218463	8.66315e-05	-1.56983	-1.00843	8.7688e-05	-1.56797	-1.0078
89566799	rs55999909	0.00124139	11.1407	0.211846	8.74029e-05	-1.55868	-1.01071	8.84728e-05	-1.55678	-1.01008
89566903	rs1352318	0.000543917	10.3529	0.174442	7.98284e-05	-1.63662	-1.02342	8.07688e-05	-1.63514	-1.02282
89567260	rs1352317	0.000543917	10.3529	0.174442	7.98284e-05	-1.63662	-1.02342	8.07688e-05	-1.63514	-1.02282
89567396	rs2338248	0.00113826	11.054	0.211846	8.64339e-05	-1.56983	-1.01071	8.74876e-05	-1.56797	-1.01008
89567563	rs71526947	0.00113152	11.054	0.205904	8.62576e-05	-1.56983	-1.01275	8.73088e-05	-1.56797	-1.01213
89568393	rs7819913	0.00112409	11.054	0.199318	8.60635e-05	-1.56983	-1.015	8.7112e-05	-1.56797	-1.01439
89569018	rs35658727	0.00122594	11.1407	0.199318	8.70284e-05	-1.55868	-1.015	8.80929e-05	-1.55678	-1.01439
89569332	rs36053303	0.000540389	10.3529	0.167935	7.96548e-05	-1.63662	-1.0256	8.05929e-05	-1.63514	-1.025
89569358	rs35215833	0.000514965	10.3106	0.162093	7.91412e-05	-1.64115	-1.02754	8.0071e-05	-1.63969	-1.02695
89569548	rs12675707	2.31938e-09	-1.58044	-0.257431	0.000367873	-0.986664	-0.14552	0.00037632	-0.976912	-0.142203
89569786	rs7837253	1.43118e-05	7.79189	-0.902227	8.52877e-05	-1.43753	-1.15636	8.66287e-05	-1.4317	-1.15623
89570108	rs148943750	4.65646e-09	-1.32701e-10	-1.14092	0.00036287	-1.32701e-10	-1.14588	0.000366382	-1.32701e-10	-1.14588
89570460	rs1580508	0.00112409	11.054	0.199318	8.60635e-05	-1.56983	-1.015	8.7112e-05	-1.56797	-1.01439
89570501	rs1580507	0.000537241	10.3529	0.162093	7.95e-05	-1.63662	-1.02754	8.04359e-05	-1.63514	-1.02695
89570695	rs34177849	0.00116694	11.0973	0.193405	8.63673e-05	-1.56429	-1.01702	8.74212e-05	-1.56241	-1.01641
89571666	rs35523032	0.000533773	10.3529	0.155617	7.93295e-05	-1.63662	-1.02969	8.02631e-05	-1.63514	-1.0291
89572103	rs13253563	0.00127069	11.189	0.186851	8.72099e-05	-1.55236	-1.01924	8.82784e-05	-1.55043	-1.01863
89572408	rs58733993	0.00127904	11.189	0.193405	8.7404e-05	-1.55236	-1.01702	8.84752e-05	-1.55043	-1.01641
89573045	rs7814164	0.00126323	11.189	0.180966	8.70368e-05	-1.55236	-1.02123	8.81028e-05	-1.55043	-1.02062
89574375	rs13263450	0.00126323	11.189	0.180966	8.70368e-05	-1.55236	-1.02123	8.81028e-05	-1.55043	-1.02062
89574844	rs7820247	0.00131948	11.2326	0.180966	8.75401e-05	-1.5466	-1.02123	8.86145e-05	-1.54464	-1.02062
89575370	rs11991708	2.50595e-09	-1.76051	-1.73403e-10	0.000193845	-1.77286	-1.73403e-10	0.000195701	-1.77297	-1.73403e-10
89575395	rs1487961	0.00131948	11.2326	0.180966	8.75401e-05	-1.5466	-1.02123	8.86145e-05	-1.54464	-1.02062
89576652	rs71526948	0.000576728	10.4426	0.143358	7.97877e-05	-1.62683	-1.03372	8.07301e-05	-1.6253	-1.03314
89576982	rs12681181	1.49559e-05	7.83504	-0.901353	8.59135e-05	-1.42937	-1.15722	8.72697e-05	-1.42346	-1.15709
89577074	rs12549036	9.16237e-10	-1.68086	-1.08579	6.02359e-05	-1.76923	-1.17242	6.08213e-05	-1.76906	-1.17255
89577129	rs28703089	6.28919e-06	7.22037	-1.15296	0.000153442	-0.842501	-1.1641	0.000156411	-0.83278	-1.16429
89577130	rs35367857	0.00127069	11.189	0.186851	8.72099e-05	-1.55236	-1.01924	8.82784e-05	-1.55043	-1.01863
89578032	rs12549731	8.21532e-10	-1.76258	-1.11318	6.42858e-05	-1.70146	-1.17512	6.49345e-05	-1.70104	-1.17514
89578175	rs77133329	4.50725e-09	-1.32701e-10	-1.17349	0.000352785	-1.32701e-10	-1.17406	0.000356198	-1.32701e-10	-1.17407
89578614	rs149091939	2.5323e-09	-1.75005	-1.73403e-10	0.000233411	-1.58712	-1.73403e-10	0.000235363	-1.58843	-1.73403e-10
89579111	rs2129780	0.00136954	11.2811	0.169696	8.77779e-05	-1.5401	-1.02501	8.88569e-05	-1.53812	-1.02441
89579649	rs16884419	0.000127169	10.0062	-0.932098	0.000113562	-1.16015	-1.14743	0.000115563	-1.15247	-1.14727
89580261	rs77841603	1.42327e-08	-0.0236304	-1.73403e-10	0.000518553	-0.788879	-1.73403e-10	0.000524721	-0.786689	-1.73403e-10
89581595	rs34805957	0.00948622	12.7654	0.620802	0.000206263	-0.909675	-0.801094	0.000209153	-0.906361	-0.80013
89581838	rs35672725	0.00673886	12.53	0.514246	0.000124239	-1.33625	-0.881458	0.000125895	-1.33335	-0.880759
89581915	rs11988322	0.000484816	10.2057	0.206639	0.000231325	-0.728436	-0.867662	0.000235867	-0.718151	-0.868138
89582207	rs57528431	7.74483e-09	-1.32701e-10	-0.63215	0.000685466	-1.32701e-10	-0.509823	0.00069164	-1.32701e-10	-0.51049
89582284	rs35715471	0.00700131	12.5755	0.506952	0.000124859	-1.32824	-0.884495	0.000126526	-1.32531	-0.883799
89582625	rs10504857	0.00607869	12.4342	0.506952	0.000121813	-1.35294	-0.884495	0.000123429	-1.35009	-0.883799
89582882	rs71526949	0.00849146	12.7684	0.506952	0.000129262	-1.29359	-0.884495	0.000131001	-1.29055	-0.883799
89582889	rs57311533	0.00979741	12.9115	0.506952	0.000132715	-1.26722	-0.884495	0.000134512	-1.2641	-0.883799
89583202	rs144907798	2.46527e-09	-1.77688	-1.73403e-10	0.000195587	-1.76392	-1.73403e-10	0.000197511	-1.76376	-1.73403e-10
89583242	rs36053186	0.00770915	12.6718	0.506952	0.000127021	-1.31107	-0.884495	0.000128723	-1.30809	-0.883799
89583423	rs79891724	4.19584e-08	1.0575	-1.73403e-10	0.000279677	-1.40629	-1.73403e-10	0.000282722	-1.40509	-1.73403e-10
89583494	rs77748796	0.00627338	12.4795	0.493138	0.000122074	-1.34507	-0.890221	0.000123695	-1.3422	-0.889532
89583727	rs7829835	0.00760339	12.6718	0.493138	0.000126296	-1.31107	-0.890221	0.000127987	-1.30809	-0.889532
89584031	rs34272390	0.0151857	13.1595	0.697212	0.000242558	-0.790288	-0.758392	0.000246084	-0.786523	-0.757361
89584290	rs117631338	4.55851e-09	-1.32701e-10	-1.16218	0.000364527	-1.32701e-10	-1.14132	0.000368148	-1.32701e-10	-1.14107
89584435	rs117334084	3.86149e-09	-1.32812	-1.73403e-10	0.000431274	-0.973178	-1.73403e-10	0.000433692	-0.977222	-1.73403e-10
89584486	rs16884476	0.0069556	12.5755	0.500401	0.00012452	-1.32824	-0.887215	0.000126182	-1.32531	-0.886522
89584780	rs181762045	2.87058e-09	-1.62466	-1.73403e-10	0.000203666	-1.72344	-1.73403e-10	0.000205607	-1.72359	-1.73403e-10
89585048	rs7838490	0.0109843	13.0397	0.493138	0.000135177	-1.24312	-0.890221	0.000137016	-1.23992	-0.889532
89585399	rs34246550	0.0115939	13.0864	0.500401	0.000136797	-1.23421	-0.887215	0.000138662	-1.23099	-0.886522
89585639	rs67264423	0.00338804	12.1396	0.216991	0.000104975	-1.37876	-1.00744	0.000106335	-1.37609	-1.00687
89585827	rs35871366	0.00354477	12.1848	0.216991	0.000105784	-1.37108	-1.00744	0.000107157	-1.36839	-1.00687
89586065	rs66766214	0.00354477	12.1848	0.216991	0.000105784	-1.37108	-1.00744	0.000107157	-1.36839	-1.00687
89586383	rs35380858	0.00731695	12.6261	0.500401	0.000125645	-1.31924	-0.887215	0.000127325	-1.31629	-0.886522
89586873	rs143232763	1.02426e-09	-1.50111	-1.15409	6.61472e-05	-1.68048	-1.16756	6.67556e-05	-1.68099	-1.16753
89587010	rs34976712	0.00883226	12.8143	0.500401	0.000129998	-1.28519	-0.887215	0.00013175	-1.28212	-0.886522
89587115	rs180767845	2.47941e-09	-1.77116	-1.73403e-10	0.000208091	-1.70195	-1.73403e-10	0.000209995	-1.70247	-1.73403e-10
89587464	rs7833159	0.00883226	12.8143	0.500401	0.000129998	-1.28519	-0.887215	0.00013175	-1.28212	-0.886522
89587645	rs7814649	0.00765882	12.6718	0.500401	0.000126676	-1.31107	-0.887215	0.000128373	-1.30809	-0.886522
89587766	rs7833613	0.00929525	12.8654	0.500401	0.000131228	-1.27577	-0.887215	0.000133001	-1.27268	-0.886522
89588033	rs142107099	2.83144e-09	-1.63839	-1.73403e-10	0.000214339	-1.67236	-1.73403e-10	0.000216387	-1.67249	-1.73403e-10
89588316	rs6988958	1.09181e-09	-1.72981	-0.86153	0.000131817	-1.27053	-0.887978	0.000134391	-1.26261	-0.886189
89588494	rs57403946	1.10567e-09	-1.73621	-0.842507	0.000127266	-1.32819	-0.865457	0.000129677	-1.32079	-0.863724
89588495	rs58698384	1.11212e-09	-1.7304	-0.842507	0.000134559	-1.27246	-0.865457	0.000137178	-1.26455	-0.863724
89588908	rs192364159	2.54241e-09	-1.74606	-1.73403e-10	0.000415872	-1.00954	-1.73403e-10	0.000419796	-1.00979	-1.73403e-10
89588933	rs57236056	0.00962017	12.8654	0.534759	0.000133124	-1.27577	-0.87287	0.000134925	-1.27268	-0.87216
89589324	rs141970878	2.47215e-09	-1.77409	-1.73403e-10	0.000193086	-1.77678	-1.73403e-10	0.000194962	-1.77675	-1.73403e-10
89590527	rs147383134	2.68731e-09	-1.69063	-1.73403e-10	0.000196595	-1.75878	-1.73403e-10	0.000198481	-1.75886	-1.73403e-10
89591854	rs185731913	4.63492e-09	-1.32701e-10	-1.14556	0.000390219	-1.32701e-10	-1.07321	0.00039395	-1.32701e-10	-1.07333
89592544	rs57251672	0.000480724	10.0907	0.313143	0.000101139	-1.46183	-0.961594	0.000102415	-1.45952	-0.960998
89592611	rs57772961	0.00177037	11.5893	0.118268	0.000139922	-1.06766	-1.03117	0.000141745	-1.06485	-1.03068
89592647	rs189754251	2.83812e-09	-1.63603	-1.73403e-10	0.000193776	-1.77322	-1.73403e-10	0.000195679	-1.77308	-1.73403e-10
89592653	rs6982579	1.11777e-09	-1.71556	-0.852275	0.000139637	-1.226	-0.874879	0.000142401	-1.21774	-0.873172
89592681	rs58163231	0.000666048	10.4168	0.313143	0.000106856	-1.40685	-0.961594	0.000108225	-1.40434	-0.960998
89593293	rs143197442	7.32682e-07	3.91754	-1.73403e-10	0.000462585	-0.903091	-1.73403e-10	0.000467552	-0.902046	-1.73403e-10
89593344	rs117796336	3.68154e-09	-1.37584	-1.73403e-10	0.000417773	-1.00498	-1.73403e-10	0.000420395	-1.00836	-1.73403e-10
89594158	rs7016152	2.50388e-09	-1.76133	-1.73403e-10	0.000203347	-1.72501	-1.73403e-10	0.000205378	-1.7247	-1.73403e-10
89594180	rs71526952	0.0151656	13.0796	0.775728	0.000244796	-0.804939	-0.734558	0.000248252	-0.80165	-0.733462
89594549	rs28773598	2.52947e-09	-1.75117	-1.73403e-10	0.000206932	-1.70753	-1.73403e-10	0.000209009	-1.70718	-1.73403e-10
89594591	rs7012882	0.000316573	9.61852	0.367614	0.000189956	-1.00641	-0.786722	0.000193329	-0.997847	-0.787318
89595019	rs146845832	2.33004e-08	0.469294	-1.73403e-10	0.000806234	-0.347547	-1.73403e-10	0.000821043	-0.33898	-1.73403e-10
89595252	rs76767584	7.41261e-07	3.92918	-1.73403e-10	0.000333952	-1.22892	-1.73403e-10	0.000337662	-1.22751	-1.73403e-10
89595818	rs71526953	0.0089554	12.8143	0.514246	0.000130748	-1.28519	-0.881458	0.000132512	-1.28212	-0.880759
89595901	rs138647342	4.0915e-09	-1.27026	-1.73403e-10	0.000733592	-0.441969	-1.73403e-10	0.000743012	-0.438844	-1.73403e-10
89596159	rs13256903	0.00855362	12.7684	0.514246	0.000129655	-1.29359	-0.881458	0.0001314	-1.29055	-0.880759
89596182	rs13267565	0.00356882	12.1848	0.223751	0.000106034	-1.37108	-1.00509	0.00010741	-1.36839	-1.00452
89596484	rs13268482	0.00979741	12.9115	0.506952	0.000132715	-1.26722	-0.884495	0.000134512	-1.2641	-0.883799
89596642	rs67865942	0.00986914	12.9115	0.514246	0.000133119	-1.26722	-0.881458	0.000134922	-1.2641	-0.880759
89597089	rs11998171	0.000632443	10.3072	0.370951	0.000260896	-0.698257	-0.777545	0.000266018	-0.687826	-0.778166
89597224	rs6994311	0.000605029	10.2591	0.374777	0.000255748	-0.712606	-0.783124	0.000260757	-0.702244	-0.783722
89597291	rs34356881	3.45471e-08	0.863149	-1.73403e-10	0.000264833	-1.46082	-1.73403e-10	0.000267697	-1.4597	-1.73403e-10
89597822	rs140037548	3.7706e-08	0.950643	-1.73403e-10	0.000957662	-0.175427	-1.73403e-10	0.000966957	-0.175401	-1.73403e-10
89598439	rs28561765	1.06452e-09	-1.60209	-1.01456	0.000149694	-1.0088	-1.02252	0.000152185	-1.00085	-1.02361
89599194	rs12680992	1.06696e-09	-1.73472	-0.879642	0.000127659	-1.28694	-0.903615	0.000130109	-1.27915	-0.902029
89599265	rs56945692	0.0100073	12.9115	0.528151	0.000133895	-1.26722	-0.875644	0.00013571	-1.2641	-0.874938
89599455	rs60622165	0.0105494	12.9576	0.534759	0.00013543	-1.25859	-0.87287	0.00013727	-1.25545	-0.87216
89600751	rs13274015	0.000669915	10.3072	0.428513	0.000266712	-0.698257	-0.755496	0.000271941	-0.687826	-0.756144
89601210	rs34587669	0.0119624	13.0553	0.562805	0.000139598	-1.24014	-0.861011	0.000141504	-1.23694	-0.860288
89601367	rs36025043	0.00525668	12.473	0.322806	0.000115557	-1.32072	-0.969445	0.000117083	-1.31786	-0.968818
89602199	rs146398426	2.51064e-09	-1.75864	-1.73403e-10	0.000210491	-1.69048	-1.73403e-10	0.000212545	-1.6904	-1.73403e-10
89602498	rs13275791	0.00526946	12.2596	0.538705	0.000178538	-1.00589	-0.849235	0.000181028	-1.00264	-0.848257
89602500	rs13268211	0.00598885	12.3942	0.532006	0.000183771	-0.974077	-0.852152	0.000186347	-0.970768	-0.851179
89602539	rs13265056	0.0165804	13.0074	0.937189	0.000248942	-0.866557	-0.656143	0.000252576	-0.862889	-0.654954
89602914	rs62525825	1.35318e-08	-0.074134	-1.73403e-10	0.00558517	1.58795	-1.73403e-10	0.00563815	1.58775	-1.73403e-10
89603122	rs66469903	0.00513536	12.3028	0.469714	0.000175084	-0.995734	-0.878921	0.000177522	-0.99247	-0.877989
89603781	rs75414440	1.07835e-09	-1.50966	-1.09408	0.000181909	-0.735576	-1.10084	0.000185508	-0.724848	-1.10161
89604287	rs7845305	0.00213594	12.2775	-0.382293	0.000497552	0.241604	-1.07183	0.000507861	0.252748	-1.0721
89604550	rs35209645	0.0174762	13.128	0.869206	0.000248121	-0.836445	-0.689561	0.000251748	-0.832718	-0.68841
89604999	rs71526955	0.0160631	13.0772	0.835656	0.000241921	-0.84547	-0.705841	0.000245389	-0.842002	-0.70471
89605388	rs118133946	3.56105e-09	-1.40912	-1.73403e-10	0.00034266	-1.20318	-1.73403e-10	0.000344917	-1.20625	-1.73403e-10
89605536	rs4484741	0.0002077	9.3073	0.257373	9.20651e-05	-1.55261	-0.964812	9.31952e-05	-1.55083	-0.964026
89605718	rs118001163	8.76182e-09	-0.508772	-1.73403e-10	0.00036623	-1.13666	-1.73403e-10	0.000370438	-1.13487	-1.73403e-10
89605769	rs6415462	2.64862e-09	-0.53685	-1.16829	7.94518e-05	-1.51194	-1.15283	8.02546e-05	-1.51157	-1.15279
89605999	rs9969514	0.000236769	9.45198	0.243681	9.79691e-05	-1.50058	-0.954693	9.91979e-05	-1.49853	-0.953907
89606340	rs76768657	1.09729e-08	-0.283745	-1.73403e-10	0.000405348	-1.03518	-1.73403e-10	0.000409319	-1.03506	-1.73403e-10
89606888	rs35529952	0.000678851	10.1598	0.589226	0.000120719	-1.43189	-0.814562	0.00012228	-1.42964	-0.813608
89607437	rs4406450	9.5104e-10	-1.77617	-0.953207	0.00010292	-1.43014	-0.975823	0.000104525	-1.42559	-0.974539
89607663	rs192057282	2.70052e-08	0.616854	-1.73403e-10	0.000943115	-0.190734	-1.73403e-10	0.000961382	-0.181184	-1.73403e-10
89607721	rs182479788	1.25972e-08	-0.145701	-1.73403e-10	0.00099578	-0.136396	-1.73403e-10	0.00100693	-0.134896	-1.73403e-10
89608690	rs4269585	0.000282114	9.62323	0.247666	9.66819e-05	-1.50402	-0.964473	9.78766e-05	-1.50213	-0.963713
89609651	rs4534168	0.00121752	10.4005	0.932644	0.000152077	-1.39932	-0.61622	0.000154077	-1.39701	-0.6151
89610559	rs76409929	9.32472e-10	-1.77695	-0.972143	9.75523e-05	-1.46579	-0.993746	9.90266e-05	-1.46165	-0.99252
89610780	rs11994353	7.62722e-06	6.777	-0.516699	0.000109608	-1.23504	-1.10797	0.000111335	-1.22885	-1.10817
89610885	rs10087008	1.11667e-05	6.96905	-0.327534	0.000123516	-1.20581	-1.01774	0.000125472	-1.19936	-1.01811
89612452	rs34893064	0.000218146	8.7358	0.877942	0.000121311	-1.59735	-0.644214	0.000122799	-1.59588	-0.643123
89613000	rs190208862	1.00225e-08	-0.374345	-1.73403e-10	0.000400615	-1.04692	-1.73403e-10	0.000404954	-1.04578	-1.73403e-10
89614194	rs77010316	1.64384e-08	0.120445	-1.73403e-10	0.000193194	-1.77623	-1.73403e-10	0.000195087	-1.77611	-1.73403e-10
89615504	rs79945187	1.39642e-08	-0.0426771	-1.73403e-10	0.0007061	-0.480165	-1.73403e-10	0.000713922	-0.478783	-1.73403e-10
89615645	rs146686152	1.06726e-08	-1.32701e-10	-0.311493	0.000774699	-1.32701e-10	-0.387447	0.000782549	-1.32701e-10	-0.387
89615855	rs13272330	0.000968961	10.2351	0.869687	0.000144529	-1.42798	-0.638467	0.000146404	-1.42576	-0.637432
89616175	rs35555110	7.4024e-08	1.62521	-1.73403e-10	0.00035466	-1.16876	-1.73403e-10	0.000358605	-1.16733	-1.73403e-10
89616518	rs75496208	2.46722e-09	-1.77608	-1.73403e-10	0.000196503	-1.75924	-1.73403e-10	0.000198441	-1.75906	-1.73403e-10
89616587	rs10086545	5.34685e-05	8.62921	-0.421539	0.000138661	-1.01345	-1.09444	0.000140972	-1.00621	-1.09479
89616889	rs10089686	2.70481e-09	-0.509643	-1.1745	8.33451e-05	-1.48328	-1.13365	8.4208e-05	-1.48274	-1.13352
89617299	rs4606108	2.12821e-09	-0.750536	-1.17336	7.41357e-05	-1.59267	-1.14135	7.48936e-05	-1.59225	-1.14124
89617434	rs62525826	4.30362e-09	-1.21972	-1.73403e-10	0.000481822	-0.862347	-1.73403e-10	0.000486084	-0.863175	-1.73403e-10
89617647	rs117114701	2.78209e-09	-1.65597	-1.73403e-10	0.000208366	-1.70063	-1.73403e-10	0.000210248	-1.70127	-1.73403e-10
89619237	rs143337164	2.10475e-08	0.367606	-1.73403e-10	0.000285881	-1.38435	-1.73403e-10	0.000287991	-1.38663	-1.73403e-10
89620059	rs78381988	4.75367e-09	-1.32701e-10	-1.12026	0.000401996	-1.32701e-10	-1.04348	0.000405661	-1.32701e-10	-1.04404
89620796	rs150834338	4.58493e-09	-1.1564	-1.73403e-10	0.000193465	-1.77483	-1.73403e-10	0.000195346	-1.77478	-1.73403e-10
89621167	rs9693079	9.72839e-10	-1.63334	-1.07338	0.000159373	-0.880179	-1.08849	0.000162206	-0.873044	-1.08765
89621362	rs7817875	9.65187e-10	-1.70451	-1.0101	0.000138982	-1.07606	-1.02952	0.000141371	-1.06975	-1.02842
89621732	rs13263416	0.00100882	10.3243	0.820861	0.000143509	-1.40048	-0.673044	0.000145362	-1.39835	-0.671983
89621755	rs144546953	2.47097e-09	-1.77457	-1.73403e-10	0.000205224	-1.71582	-1.73403e-10	0.000207651	-1.7137	-1.73403e-10
89621777	rs117870951	2.59789e-09	-1.72448	-1.73403e-10	0.00019884	-1.74742	-1.73403e-10	0.000200615	-1.74817	-1.73403e-10
89622618	rs10955701	2.39092e-09	-0.634241	-1.17325	7.78351e-05	-1.54159	-1.14373	7.86367e-05	-1.54111	-1.1436
89622645	rs7463688	2.40179e-09	-0.629707	-1.17325	7.79956e-05	-1.53953	-1.14373	7.8799e-05	-1.53905	-1.1436
89622646	rs7459591	0.000134101	9.6632	-0.536022	0.000196501	-0.619739	-1.13951	0.000200174	-0.610668	-1.1397
89624056	rs75674237	9.96098e-09	0.573344	-0.953844	7.28807e-05	-1.74331	-1.00779	7.365e-05	-1.74257	-1.00766
89627599	rs35502456	0.000198279	10.4519	-0.9336	0.000136451	-1.1314	-0.99255	0.000138142	-1.12888	-0.992396
89628208	rs61277292	8.48668e-10	-1.71995	-1.12331	0.000120459	-1.09861	-1.15001	0.000122368	-1.09309	-1.14943
89628349	rs141054160	3.06335e-09	-1.55967	-1.73403e-10	0.000218974	-1.65097	-1.73403e-10	0.000221017	-1.65132	-1.73403e-10
89628612	rs7842248	1.06809e-09	-1.44308	-1.17022	6.12464e-05	-1.77613	-1.14889	6.18447e-05	-1.77609	-1.14884
89629144	rs59641120	0.00247305	10.6701	1.37166	0.000251713	-1.31088	-0.200754	0.000255059	-1.30855	-0.199513
89629221	rs74701276	2.47121e-09	-1.77447	-1.73403e-10	0.000197705	-1.75314	-1.73403e-10	0.000199649	-1.75299	-1.73403e-10
89629328	rs78851901	2.47121e-09	-1.77447	-1.73403e-10	0.000197705	-1.75314	-1.73403e-10	0.000199649	-1.75299	-1.73403e-10
89631676	rs6469516	1.95464e-09	-0.838787	-1.17018	7.14419e-05	-1.62206	-1.14898	7.21749e-05	-1.62153	-1.14894
89631735	rs7016567	7.35477e-05	8.13287	0.393648	0.000286675	-0.72788	-0.653691	0.000291583	-0.719978	-0.654254
89631776	rs78041073	8.03472e-10	-1.77682	-1.12117	8.74564e-05	-1.42027	-1.14851	8.87019e-05	-1.41636	-1.14792
89632054	rs7005593	1.0377e-05	7.07666	-0.50848	0.000121238	-1.14041	-1.10176	0.00012311	-1.13449	-1.10199
89633141	rs77406243	3.09952e-09	-1.43369	-0.114243	6.77114e-05	-1.76788	-1.05679	6.84011e-05	-1.7679	-1.05626
89633917	rs77810920	7.97715e-10	-1.77682	-1.12836	8.5138e-05	-1.44216	-1.15349	8.63065e-05	-1.4387	-1.15295
89635781	rs141316238	1.23099e-08	-0.168772	-1.73403e-10	0.000200253	-1.74034	-1.73403e-10	0.000202268	-1.73996	-1.73403e-10
89636768	rs7014988	6.14464e-09	-0.863596	-1.73403e-10	0.000398838	-1.05137	-1.73403e-10	0.00040263	-1.05154	-1.73403e-10
89636944	rs7014972	6.29348e-09	-0.839662	-1.73403e-10	0.000394307	-1.06279	-1.73403e-10	0.000398156	-1.06271	-1.73403e-10
89636965	rs60238256	8.42173e-10	-1.69893	-1.15202	0.000125878	-1.03634	-1.16827	0.000127857	-1.03068	-1.16797
89637788	rs118028110	6.14043e-09	-0.864282	-1.73403e-10	0.000385931	-1.08426	-1.73403e-10	0.000389698	-1.08418	-1.73403e-10
89637919	rs9297524	5.16256e-06	5.38572	0.48429	0.000177243	-1.25798	-0.604421	0.000179775	-1.25279	-0.605059
89638374	rs79947435	6.24493e-09	-0.847405	-1.73403e-10	0.000290684	-1.36768	-1.73403e-10	0.00029359	-1.36737	-1.73403e-10
89638876	rs76268522	6.14043e-09	-0.864282	-1.73403e-10	0.000385931	-1.08426	-1.73403e-10	0.000389698	-1.08418	-1.73403e-10
89638956	rs13273005	9.35806e-10	-1.5725	-1.17303	6.23416e-05	-1.7678	-1.13949	6.29424e-05	-1.76794	-1.1394
89639406	rs117150621	6.29348e-09	-0.839662	-1.73403e-10	0.000394307	-1.06279	-1.73403e-10	0.000398156	-1.06271	-1.73403e-10
89640264	rs35911807	2.92464e-07	2.99917	-1.73403e-10	0.000755406	-0.412667	-1.73403e-10	0.000765347	-0.409226	-1.73403e-10
89640411	rs57210381	8.51268e-10	-1.69727	-1.14293	0.000127987	-1.02502	-1.16297	0.000130031	-1.01921	-1.16257
89640705	rs4961102	4.95945e-06	5.52445	0.305422	0.000118477	-1.4687	-0.796503	0.000120028	-1.46477	-0.797063
89640751	rs72660632	2.47171e-09	-1.77427	-1.73403e-10	0.000205601	-1.71398	-1.73403e-10	0.000207784	-1.71306	-1.73403e-10
89641236	rs115864712	5.97371e-09	-0.891808	-1.73403e-10	0.000376797	-1.10822	-1.73403e-10	0.000380474	-1.10814	-1.73403e-10
89641747	rs140141560	6.27417e-09	-0.842734	-1.73403e-10	0.000393251	-1.06547	-1.73403e-10	0.00039709	-1.06539	-1.73403e-10
89641771	rs7845436	6.31623e-09	-0.836053	-1.73403e-10	0.000395551	-1.05964	-1.73403e-10	0.000399412	-1.05956	-1.73403e-10
89642624	rs116937839	6.25562e-09	-0.845696	-1.73403e-10	0.000392236	-1.06806	-1.73403e-10	0.000396065	-1.06798	-1.73403e-10
89642694	rs78526361	5.66017e-08	2.49558	-1.13871	7.69952e-05	-1.53149	-1.16469	7.7786e-05	-1.53091	-1.16468
89643799	rs6986246	0.00307006	11.2327	1.02532	0.000237577	-1.11761	-0.451821	0.000240798	-1.11499	-0.450606
89644431	rs6990941	0.00422344	11.5943	0.982689	0.000252008	-1.03428	-0.476175	0.000255461	-1.03151	-0.474981
89645407	rs34554968	0.00184826	10.4725	1.27804	0.000245216	-1.28079	-0.256996	0.000248407	-1.2788	-0.255687
89645778	rs116365222	6.19879e-09	-0.854822	-1.73403e-10	0.000389126	-1.07602	-1.73403e-10	0.000392925	-1.07594	-1.73403e-10
89646080	rs12334864	0.00281959	11.1902	0.982689	0.00022966	-1.12715	-0.476175	0.000232765	-1.12455	-0.474981
89646351	rs76351219	6.12111e-09	-0.867431	-1.73403e-10	0.000384874	-1.08701	-1.73403e-10	0.00038863	-1.08693	-1.73403e-10
89646869	rs144576684	6.19879e-09	-0.854822	-1.73403e-10	0.000389126	-1.07602	-1.73403e-10	0.000392925	-1.07594	-1.73403e-10
89647150	rs141437812	7.88297e-10	-1.77128	-1.14577	9.29925e-05	-1.34271	-1.16469	9.43341e-05	-1.3384	-1.16432
89647209	rs9693222	6.19879e-09	-0.854822	-1.73403e-10	0.000389126	-1.07602	-1.73403e-10	0.000392925	-1.07594	-1.73403e-10
89647612	rs72660633	2.48066e-09	-1.77065	-1.73403e-10	0.000225368	-1.62219	-1.73403e-10	0.00022784	-1.62091	-1.73403e-10
89647688	rs80023829	1.76151e-08	0.189579	-1.73403e-10	0.000247436	-1.52877	-1.73403e-10	0.000250187	-1.52735	-1.73403e-10
89647758	rs76788719	6.04492e-09	-0.879957	-1.73403e-10	0.0003807	-1.09791	-1.73403e-10	0.000384416	-1.09783	-1.73403e-10
89648027	rs6988178	6.15792e-09	-0.861437	-1.73403e-10	0.000386889	-1.08178	-1.73403e-10	0.000390665	-1.0817	-1.73403e-10
89648403	rs6987694	9.96084e-10	-1.50846	-1.17464	6.24076e-05	-1.77611	-1.13012	6.30157e-05	-1.77615	-1.13002
89649177	rs11995369	2.23004e-05	6.36761	0.965578	0.00013364	-1.65888	-0.485899	0.000135229	-1.65787	-0.484713
89649643	rs117095951	6.08465e-09	-0.873407	-1.73403e-10	0.000382877	-1.09221	-1.73403e-10	0.000386613	-1.09213	-1.73403e-10
89649845	rs4584183	1.44143e-06	5.05999	-0.465778	7.79055e-05	-1.56332	-1.1211	7.89089e-05	-1.55995	-1.12131
89649943	rs116860697	6.00915e-09	-0.885892	-1.73403e-10	0.00037874	-1.10307	-1.73403e-10	0.000382436	-1.10299	-1.73403e-10
89650376	rs75850310	2.48651e-09	-1.7683	-1.73403e-10	0.000193055	-1.77695	-1.73403e-10	0.000194921	-1.77696	-1.73403e-10
89652586	rs118065382	2.65136e-09	-1.7041	-1.73403e-10	0.000195442	-1.76466	-1.73403e-10	0.00019732	-1.76473	-1.73403e-10
89652745	rs76884538	1.01489e-08	-0.361808	-1.73403e-10	0.00058176	-0.673864	-1.73403e-10	0.000588311	-0.672299	-1.73403e-10
89653153	rs78173287	5.90032e-09	-0.904169	-1.73403e-10	0.000372772	-1.11895	-1.73403e-10	0.00037641	-1.11888	-1.73403e-10
89653422	rs71526958	0.00362553	11.2327	1.19163	0.000260235	-1.11761	-0.360727	0.000263733	-1.11499	-0.359626
89653531	rs79811645	5.86587e-09	-0.910025	-1.73403e-10	0.000370882	-1.12404	-1.73403e-10	0.000374501	-1.12396	-1.73403e-10
89654389	rs113521046	5.86587e-09	-0.910025	-1.73403e-10	0.000370882	-1.12404	-1.73403e-10	0.000374501	-1.12396	-1.73403e-10
89655083	rs117265575	5.97371e-09	-0.891808	-1.73403e-10	0.000376797	-1.10822	-1.73403e-10	0.000380474	-1.10814	-1.73403e-10
89655738	rs7018086	5.86587e-09	-0.910025	-1.73403e-10	0.000370882	-1.12404	-1.73403e-10	0.000374501	-1.12396	-1.73403e-10
89656585	rs139897231	5.90032e-09	-0.904169	-1.73403e-10	0.000372772	-1.11895	-1.73403e-10	0.00037641	-1.11888	-1.73403e-10
89656832	rs10108421	2.6354e-09	-0.535419	-1.17472	8.51189e-05	-1.48618	-1.1097	8.6016e-05	-1.48545	-1.10957
89657008	rs76769788	8.03646e-10	-1.76048	-1.13729	0.000100515	-1.2702	-1.15941	0.000102009	-1.26554	-1.15896
89657238	rs11786275	2.736e-06	5.6872	-0.452122	8.88482e-05	-1.43454	-1.11845	9.00559e-05	-1.4304	-1.11872
89657623	rs188409070	2.8173e-09	-1.6434	-1.73403e-10	0.000198493	-1.74917	-1.73403e-10	0.000200482	-1.74883	-1.73403e-10
89657650	rs149731560	5.79453e-09	-0.922261	-1.73403e-10	0.000366966	-1.13465	-1.73403e-10	0.000370547	-1.13458	-1.73403e-10
89658043	rs145369314	5.90032e-09	-0.904169	-1.73403e-10	0.000372772	-1.11895	-1.73403e-10	0.00037641	-1.11888	-1.73403e-10
89658050	rs13251450	5.98611e-06	5.46916	0.54886	0.000188891	-1.23534	-0.563412	0.000191596	-1.23004	-0.564124
89659973	rs34138800	0.00359854	10.9696	1.44723	0.000299822	-1.1758	-0.160936	0.000303824	-1.1733	-0.159812
89661141	rs115645833	5.82833e-09	-0.916445	-1.73403e-10	0.000368822	-1.12961	-1.73403e-10	0.000372421	-1.12953	-1.73403e-10
89661603	rs146454133	5.90032e-09	-0.904169	-1.73403e-10	0.000372772	-1.11895	-1.73403e-10	0.00037641	-1.11888	-1.73403e-10
89662275	rs117669037	1.8313e-08	0.228437	-1.73403e-10	0.00485233	1.44729	-1.73403e-10	0.00490447	1.44835	-1.73403e-10
89662392	rs117139521	5.86587e-09	-0.910025	-1.73403e-10	0.000370882	-1.12404	-1.73403e-10	0.000374501	-1.12396	-1.73403e-10
89665567	rs7816883	5.76103e-09	-0.928059	-1.73403e-10	0.000365127	-1.13968	-1.73403e-10	0.00036869	-1.1396	-1.73403e-10
89666181	rs151162859	5.76103e-09	-0.928059	-1.73403e-10	0.000365127	-1.13968	-1.73403e-10	0.00036869	-1.1396	-1.73403e-10
89666362	rs140111023	5.76103e-09	-0.928059	-1.73403e-10	0.000365127	-1.13968	-1.73403e-10	0.00036869	-1.1396	-1.73403e-10
89666365	rs149868216	3.36934e-09	-1.46446	-1.73403e-10	0.000226574	-1.61685	-1.73403e-10	0.000228708	-1.61711	-1.73403e-10
89666942	rs117571125	5.76103e-09	-0.928059	-1.73403e-10	0.000365127	-1.13968	-1.73403e-10	0.00036869	-1.1396	-1.73403e-10
89667120	rs7824999	1.05741e-06	4.48803	-0.203634	0.000102199	-1.45718	-0.95582	0.000103548	-1.45316	-0.956361
89668292	rs57263249	8.66801e-10	-1.68596	-1.13616	0.0001329	-0.991079	-1.15924	0.000135046	-0.985142	-1.1588
89668346	rs13255326	4.88802e-06	5.06958	0.745784	0.000213049	-1.27815	-0.400248	0.000216022	-1.273	-0.401181
89668921	rs4961103	3.68812e-06	5.90839	-0.374695	0.000106115	-1.29674	-1.07866	0.000107637	-1.29173	-1.07906
89670021	rs117312805	5.69168e-09	-0.94017	-1.73403e-10	0.000361318	-1.15016	-1.73403e-10	0.000364843	-1.15009	-1.73403e-10
89670067	rs7011535	7.9029e-10	-1.76909	-1.14544	9.42434e-05	-1.32955	-1.16449	9.56019e-05	-1.32525	-1.16411
89670790	rs56173606	2.48394e-09	-1.76933	-1.73403e-10	0.000200267	-1.74027	-1.73403e-10	0.000202244	-1.74008	-1.73403e-10
89671290	rs35843473	0.000716933	10.5901	0.21343	0.000142093	-1.19421	-0.889229	0.00014393	-1.19164	-0.888587
89672589	rs75144281	2.47563e-09	-1.77268	-1.73403e-10	0.000198693	-1.74816	-1.73403e-10	0.000200649	-1.748	-1.73403e-10
89672594	rs117609202	5.52865e-09	-0.969231	-1.73403e-10	0.000352355	-1.17528	-1.73403e-10	0.000355792	-1.17521	-1.73403e-10
89672678	rs74547422	1.01096e-09	-1.65666	-1.01161	0.000177842	-0.79481	-1.06422	0.000181124	-0.78733	-1.06304
89674514	rs117373226	5.52865e-09	-0.969231	-1.73403e-10	0.000352355	-1.17528	-1.73403e-10	0.000355792	-1.17521	-1.73403e-10
89675088	rs12707856	2.94172e-06	4.52074	0.786833	0.00018035	-1.46737	-0.377647	0.000182627	-1.46348	-0.378628
89675225	rs117151051	5.49447e-09	-0.975434	-1.73403e-10	0.000350475	-1.18063	-1.73403e-10	0.000353893	-1.18056	-1.73403e-10
89675480	rs144159249	5.59169e-09	-0.957894	-1.73403e-10	0.000355822	-1.16549	-1.73403e-10	0.000359293	-1.16542	-1.73403e-10
89675651	rs10755910	3.7708e-06	5.02509	0.530777	0.000130942	-1.52423	-0.64094	0.000132582	-1.52051	-0.641846
89676979	rs73300339	5.46368e-09	-0.981053	-1.73403e-10	0.000348781	-1.18548	-1.73403e-10	0.000352183	-1.18541	-1.73403e-10
89677161	rs13257525	0.00303182	10.4891	1.75642	0.000373593	-1.20503	0.0882768	0.000378539	-1.20261	0.089371
89677472	rs117522779	5.56003e-09	-0.963573	-1.73403e-10	0.000354081	-1.1704	-1.73403e-10	0.000357535	-1.17032	-1.73403e-10
89677959	rs7819189	3.21348e-06	4.52074	0.875192	0.000190869	-1.46737	-0.32096	0.000193272	-1.46348	-0.321976
89678635	rs35716194	0.00287446	10.7182	1.47405	0.000307781	-1.16617	-0.144368	0.000311923	-1.16353	-0.143268
89679613	rs4573324	1.12468e-06	4.52074	-0.174664	0.000102576	-1.46737	-0.941943	0.000103915	-1.46348	-0.942501
89680300	rs35350026	0.00345415	10.5037	1.87226	0.000400118	-1.21287	0.164706	0.000405472	-1.21034	0.165833
89680709	rs142723000	3.94485e-09	-1.30676	-1.73403e-10	0.000416642	-1.0077	-1.73403e-10	0.000421161	-1.00654	-1.73403e-10
89680716	rs117243983	5.65912e-09	-0.945908	-1.73403e-10	0.000359528	-1.15513	-1.73403e-10	0.000363036	-1.15505	-1.73403e-10
89680865	rs113301437	2.93315e-08	0.699488	-1.73403e-10	0.00100467	-0.127506	-1.73403e-10	0.00101702	-0.124928	-1.73403e-10
89680878	rs78012387	1.80255e-07	2.5152	-1.73403e-10	0.00161267	0.345725	-1.73403e-10	0.00163165	0.347789	-1.73403e-10
89680986	rs140019821	4.18548e-09	-1.24755	-1.73403e-10	0.000288599	-1.37488	-1.73403e-10	0.000291358	-1.375	-1.73403e-10
89682030	rs144359831	3.16542e-09	-1.52689	-1.73403e-10	0.000421192	-0.996833	-1.73403e-10	0.000426293	-0.994428	-1.73403e-10
89683213	rs4465015	2.29286e-06	5.64823	-0.589854	0.000100647	-1.31761	-1.11069	0.000102136	-1.31239	-1.11087
89683220	rs35617699	0.00355316	10.5901	1.81404	0.000392253	-1.19421	0.1262	0.000397511	-1.19164	0.12731
89683330	rs150380183	5.43317e-09	-0.986652	-1.73403e-10	0.000347102	-1.1903	-1.73403e-10	0.000350487	-1.19023	-1.73403e-10
89684508	rs191863415	2.68393e-09	-1.69189	-1.73403e-10	0.000196482	-1.75935	-1.73403e-10	0.000198367	-1.75944	-1.73403e-10
89684637	rs7820908	5.39993e-09	-0.992789	-1.73403e-10	0.000345272	-1.19559	-1.73403e-10	0.000348639	-1.19552	-1.73403e-10
89684726	rs7833089	5.62364e-09	-0.952197	-1.73403e-10	0.000357578	-1.16057	-1.73403e-10	0.000361067	-1.16049	-1.73403e-10
89685209	rs35642681	0.00315059	10.7594	1.52447	0.000320567	-1.15701	-0.112824	0.000324892	-1.15436	-0.111707
89685334	rs117431762	2.50014e-09	-1.76283	-1.73403e-10	0.000202896	-1.72723	-1.73403e-10	0.000204905	-1.72701	-1.73403e-10
89685903	rs6995411	5.25004e-09	-1.02094	-1.73403e-10	0.000337015	-1.21979	-1.73403e-10	0.000340302	-1.21972	-1.73403e-10
89686780	rs144452848	5.34033e-09	-1.00389	-1.73403e-10	0.00034199	-1.20514	-1.73403e-10	0.000345325	-1.20507	-1.73403e-10
89686827	rs146120655	5.59169e-09	-0.957894	-1.73403e-10	0.000355822	-1.16549	-1.73403e-10	0.000359293	-1.16542	-1.73403e-10
89687020	rs13253774	1.18805e-09	-1.52687	-0.979995	6.42289e-05	-1.73764	-1.13983	6.47998e-05	-1.73794	-1.14031
89687401	rs10955732	1.05443e-09	-1.45633	-1.16985	6.55516e-05	-1.77668	-1.0804	6.6198e-05	-1.77666	-1.08025
89687942	rs77202364	5.49447e-09	-0.975434	-1.73403e-10	0.000350475	-1.18063	-1.73403e-10	0.000353893	-1.18056	-1.73403e-10
89688146	rs10216617	1.06503e-09	-1.44921	-1.16696	6.63081e-05	-1.77642	-1.06919	6.69631e-05	-1.77638	-1.06903
89688178	rs146018423	1.37184e-08	-1.32701e-10	-0.0604408	0.000547086	-1.32701e-10	-0.735316	0.000552271	-1.32701e-10	-0.735518
89688303	rs115071939	5.59169e-09	-0.957894	-1.73403e-10	0.000355822	-1.16549	-1.73403e-10	0.000359293	-1.16542	-1.73403e-10
89688322	rs117201688	5.62364e-09	-0.952197	-1.73403e-10	0.000357578	-1.16057	-1.73403e-10	0.000361067	-1.16049	-1.73403e-10
89688602	rs137963252	5.65912e-09	-0.945908	-1.73403e-10	0.000359528	-1.15513	-1.73403e-10	0.000363036	-1.15505	-1.73403e-10
89688661	rs75966776	2.22314e-08	0.422332	-1.73403e-10	0.000269897	-1.44188	-1.73403e-10	0.000272961	-1.44023	-1.73403e-10
89689469	rs7016514	5.62364e-09	-0.952197	-1.73403e-10	0.000357578	-1.16057	-1.73403e-10	0.000361067	-1.16049	-1.73403e-10
89690449	rs114334645	5.39993e-09	-0.992789	-1.73403e-10	0.000345272	-1.19559	-1.73403e-10	0.000348639	-1.19552	-1.73403e-10
89691016	rs74584457	0.0024239	10.6062	1.41552	0.000294042	-1.18466	-0.171542	0.00029797	-1.18197	-0.170591
89691271	rs117048996	5.37e-09	-0.998348	-1.73403e-10	0.000343623	-1.20038	-1.73403e-10	0.000346975	-1.2003	-1.73403e-10
89691500	rs4133095	7.88489e-10	-1.77554	-1.14127	8.85295e-05	-1.39464	-1.16194	8.97724e-05	-1.39076	-1.16152
89692229	rs117069409	2.46711e-09	-1.77613	-1.73403e-10	0.000196427	-1.75963	-1.73403e-10	0.000198347	-1.75954	-1.73403e-10
89692244	rs5010008	8.4117e-07	4.33539	-0.279775	9.38167e-05	-1.5074	-0.991182	9.50226e-05	-1.50376	-0.991678
89692251	rs118171665	2.46501e-09	-1.77698	-1.73403e-10	0.000194086	-1.77162	-1.73403e-10	0.000195984	-1.77152	-1.73403e-10
89692600	rs150970662	5.87673e-09	-0.908174	-1.73403e-10	0.000254897	-1.49906	-1.73403e-10	0.000256058	-1.50415	-1.73403e-10
89692915	rs12547419	8.53938e-09	-1.32701e-10	-0.534488	0.000478832	-1.32701e-10	-0.868571	0.000482768	-1.32701e-10	-0.870019
89692986	rs118081674	5.37e-09	-0.998348	-1.73403e-10	0.000343623	-1.20038	-1.73403e-10	0.000346975	-1.2003	-1.73403e-10
89693007	rs79369118	2.16011e-08	0.39357	-1.73403e-10	0.000303579	-1.32428	-1.73403e-10	0.000306911	-1.323	-1.73403e-10
89693331	rs7009328	5.308e-09	-1.00996	-1.73403e-10	0.000340209	-1.21036	-1.73403e-10	0.000343527	-1.21029	-1.73403e-10
89694116	rs147263880	4.53071e-09	-1.32701e-10	-1.1683	0.000354838	-1.32701e-10	-1.16826	0.000358293	-1.32701e-10	-1.1682
89694657	rs4592089	2.74841e-06	4.40842	0.831184	0.000182219	-1.49189	-0.342823	0.000184467	-1.48815	-0.343933
89695009	rs6994772	5.54563e-06	5.03077	0.910817	0.000230204	-1.3097	-0.291257	0.000233311	-1.30478	-0.2924
89695119	rs117128780	5.39993e-09	-0.992789	-1.73403e-10	0.000345272	-1.19559	-1.73403e-10	0.000348639	-1.19552	-1.73403e-10
89695777	rs78893066	1.25294e-08	-1.32701e-10	-0.1511	0.00051717	-1.32701e-10	-0.79155	0.000522079	-1.32701e-10	-0.791738
89696553	rs150462901	2.54886e-09	-1.74353	-1.73403e-10	0.000193136	-1.77653	-1.73403e-10	0.00019499	-1.77661	-1.73403e-10
89696778	rs77900004	1.41998e-08	-1.32701e-10	-0.0259447	0.00095979	-1.32701e-10	-0.173208	0.000968287	-1.32701e-10	-0.174027
89696906	rs143954395	1.22873e-08	-1.32701e-10	-0.170609	0.00112266	-1.32701e-10	-0.016468	0.0011347	-1.32701e-10	-0.0154323
89697435	rs6992988	8.37397e-10	-1.69892	-1.15771	0.000126275	-1.03026	-1.17119	0.000128253	-1.02459	-1.17096
89697654	rs7006598	8.46015e-10	-1.6906	-1.15579	0.000129632	-1.00497	-1.17025	0.000131678	-0.999202	-1.17
89697847	rs7006971	1.37004e-06	5.56726	-1.02384	9.58203e-05	-1.31723	-1.16022	9.72716e-05	-1.31192	-1.16013
89697935	rs116947274	2.63572e-09	-1.71002	-1.73403e-10	0.000194182	-1.77113	-1.73403e-10	0.000196005	-1.77142	-1.73403e-10
89697955	rs376517682	5.76103e-09	-0.928059	-1.73403e-10	0.000365127	-1.13968	-1.73403e-10	0.00036869	-1.1396	-1.73403e-10
89697997	rs186845905	3.1024e-09	-1.547	-1.73403e-10	0.000258721	-1.48417	-1.73403e-10	0.000261372	-1.48361	-1.73403e-10
89705581	rs117360798	4.72504e-09	-1.32701e-10	-1.1263	0.00040341	-1.32701e-10	-1.03997	0.000407492	-1.32701e-10	-1.03954
89705802	rs28783381	0.000655541	10.4335	0.280588	0.000143048	-1.22196	-0.854781	0.000144909	-1.21936	-0.854087
89706289	rs181328197	2.46495e-09	-1.777	-1.73403e-10	0.000212743	-1.67984	-1.73403e-10	0.000214737	-1.68014	-1.73403e-10
89706496	rs57958712	7.80231e-10	-1.77627	-1.15107	8.68187e-05	-1.40835	-1.16775	8.80299e-05	-1.40445	-1.16743
89706567	rs11776738	2.1075e-06	5.31725	-0.343173	8.98275e-05	-1.47684	-1.06519	9.10104e-05	-1.47297	-1.06561
89707560	rs72660635	7.46449e-09	-0.669019	-1.73403e-10	0.000777929	-0.383286	-1.73403e-10	0.000784023	-0.385118	-1.73403e-10
89708534	rs118046854	5.3118e-09	-1.00925	-1.73403e-10	0.00035412	-1.17029	-1.73403e-10	0.00035756	-1.17025	-1.73403e-10
89709001	rs73694838	7.62224e-10	-1.77554	-1.17515	8.78366e-05	-1.39464	-1.1698	8.90064e-05	-1.39076	-1.17009
89711077	rs41492347	7.61285e-10	-1.7768	-1.17513	8.52994e-05	-1.42344	-1.17032	8.64244e-05	-1.4197	-1.17059
89711617	rs1874842	2.68361e-09	-1.69201	-1.73403e-10	0.000204507	-1.71932	-1.73403e-10	0.000206457	-1.71946	-1.73403e-10
89711868	rs17746360	4.06076e-09	-1.2778	-1.73403e-10	0.000208573	-1.69963	-1.73403e-10	0.000210409	-1.7005	-1.73403e-10
89712608	rs111770790	1.07918e-09	-1.45094	-1.15203	0.000269572	-0.273161	-1.16992	0.000274732	-0.264118	-1.16964
89713000	rs16886095	0.000102898	8.56211	0.300207	0.000115	-1.48543	-0.809556	0.000116439	-1.48337	-0.808816
89713068	rs138776945	4.50262e-09	-1.32701e-10	-1.17452	0.000359007	-1.32701e-10	-1.15658	0.000362494	-1.32701e-10	-1.15655
89713129	rs79269030	5.26419e-09	-1.01825	-1.73403e-10	0.000395414	-1.05999	-1.73403e-10	0.000399072	-1.06041	-1.73403e-10
89714401	rs75779108	5.26419e-09	-1.01825	-1.73403e-10	0.000395414	-1.05999	-1.73403e-10	0.000399072	-1.06041	-1.73403e-10
89714760	rs35534012	0.000311489	8.35137	1.61857	0.000243117	-1.5443	-0.00207874	0.00024613	-1.54263	-0.0010696
89715589	rs75555290	8.65996e-10	-1.64829	-1.17476	0.000146849	-0.879692	-1.17082	0.00014918	-0.873319	-1.17108
89716498	rs7826741	6.7192e-05	8.29979	0.136339	9.81446e-05	-1.55615	-0.89733	9.93162e-05	-1.55458	-0.89667
89716565	rs7842374	0.000721292	9.22521	1.58442	0.000289031	-1.36736	-0.00602535	0.000292748	-1.36525	-0.00499753
89716685	rs4358841	4.51077e-09	-0.576362	-0.596346	0.000167679	-1.41194	-0.505926	0.000169425	-1.41079	-0.506362
89717633	rs74478881	1.04671e-08	-1.32701e-10	-0.330943	0.000472623	-1.32701e-10	-0.881624	0.00047714	-1.32701e-10	-0.881746
89717965	rs78139291	4.81984e-09	-1.10643	-1.73403e-10	0.000362957	-1.14564	-1.73403e-10	0.000366324	-1.14604	-1.73403e-10
89719095	rs62525846	3.92971e-09	-1.31061	-1.73403e-10	0.000571969	-0.690836	-1.73403e-10	0.000578721	-0.688734	-1.73403e-10
89719862	rs76703265	4.81984e-09	-1.10643	-1.73403e-10	0.000362957	-1.14564	-1.73403e-10	0.000366324	-1.14604	-1.73403e-10
89720105	rs116890141	5.38975e-09	-0.994676	-1.73403e-10	0.000404582	-1.03707	-1.73403e-10	0.000408322	-1.0375	-1.73403e-10
89720587	rs113160102	1.55462e-08	0.064639	-1.73403e-10	0.000603436	-0.637281	-1.73403e-10	0.000610598	-0.635117	-1.73403e-10
89720993	rs7832582	8.67259e-10	-1.7153	-1.1063	0.000142642	-0.936648	-1.14294	0.000145101	-0.929914	-1.14221
89721138	rs75704108	5.23816e-09	-1.32701e-10	-1.02321	0.000406783	-1.32701e-10	-1.03164	0.000410471	-1.32701e-10	-1.03225
89721347	rs62525847	4.45373e-09	-1.18543	-1.73403e-10	0.00053924	-0.749762	-1.73403e-10	0.000543101	-0.75226	-1.73403e-10
89721644	rs151083450	4.50573e-09	-1.32701e-10	-1.17382	0.000357958	-1.32701e-10	-1.15951	0.000361435	-1.32701e-10	-1.15947
89721771	rs7833665	0.00033225	8.3963	1.63817	0.000258145	-1.51421	0.0278111	0.000261364	-1.51251	0.0288721
89722076	rs74460847	1.22061e-08	-1.32701e-10	-0.177238	0.00100127	-1.32701e-10	-0.130894	0.00101064	-1.32701e-10	-0.131215
89722274	rs7829812	0.000284715	8.2419	1.63817	0.000251943	-1.53853	0.0278111	0.000255063	-1.53692	0.0288721
89722379	rs117588973	5.61163e-09	-0.954334	-1.73403e-10	0.000420776	-0.997821	-1.73403e-10	0.000424661	-0.998264	-1.73403e-10
89722463	rs34919099	0.000281902	8.2419	1.62824	0.000250313	-1.53853	0.0213212	0.000253413	-1.53692	0.0223793
89722965	rs143146788	1.41424e-08	-1.32701e-10	-0.0299951	0.000581048	-1.32701e-10	-0.675088	0.000586636	-1.32701e-10	-0.675151
89723027	rs1391633	2.52482e-09	-0.689461	-1.06354	9.79507e-05	-1.47305	-0.982403	9.89874e-05	-1.472	-0.982567
89723203	rs148252502	5.02403e-09	-1.06494	-1.73403e-10	0.000377874	-1.10536	-1.73403e-10	0.000381375	-1.10577	-1.73403e-10
89723284	rs147381797	4.55312e-09	-1.32701e-10	-1.16336	0.000354071	-1.32701e-10	-1.17042	0.000357522	-1.32701e-10	-1.17036
89723391	rs1391632	1.80536e-09	-1.5899	-0.498517	0.00014377	-1.77353	-0.298172	0.000145053	-1.77365	-0.298814
89725375	rs80172684	5.85236e-09	-1.32701e-10	-0.912331	0.000439234	-1.32701e-10	-0.95489	0.00044326	-1.32701e-10	-0.955398
89727127	rs117518531	5.05083e-09	-1.05962	-1.73403e-10	0.000379832	-1.10019	-1.73403e-10	0.000383351	-1.1006	-1.73403e-10
89727858	rs16886282	9.50855e-10	-1.55761	-1.17196	0.00019659	-0.585452	-1.17335	0.000199944	-0.578012	-1.1735
89728582	rs1391631	2.97985e-06	4.3177	1.00276	0.000256093	-1.36812	-0.126256	0.000259458	-1.36317	-0.127795
89728916	rs1032645	5.93665e-07	4.51479	-0.80765	8.24541e-05	-1.46334	-1.16434	8.36302e-05	-1.45872	-1.16444
89729386	rs139982667	5.0806e-09	-1.05375	-1.73403e-10	0.000382007	-1.09448	-1.73403e-10	0.000385545	-1.0949	-1.73403e-10
89729597	rs1603793	2.42853e-07	3.86773	-1.05444	7.07008e-05	-1.6222	-1.15927	7.16203e-05	-1.61901	-1.15917
89729784	rs12114094	4.52881e-09	-1.16872	-1.73403e-10	0.000341687	-1.20603	-1.73403e-10	0.000344864	-1.20641	-1.73403e-10
89730272	rs181919553	4.33294e-09	-1.21293	-1.73403e-10	0.000305785	-1.31704	-1.73403e-10	0.000309319	-1.31518	-1.73403e-10
89730403	rs117321233	5.13548e-09	-1.043	-1.73403e-10	0.000386015	-1.08405	-1.73403e-10	0.000389589	-1.08446	-1.73403e-10
89731444	rs6990619	2.72468e-07	3.75936	-0.831011	6.90192e-05	-1.63971	-1.16583	6.98906e-05	-1.6367	-1.16592
89731774	rs181012618	2.48946e-09	-1.76711	-1.73403e-10	0.000200707	-1.73807	-1.73403e-10	0.000202994	-1.73638	-1.73403e-10
89732500	rs7822245	5.09155e-09	-1.05159	-1.73403e-10	0.000369545	-1.12765	-1.73403e-10	0.000373083	-1.12776	-1.73403e-10
89732984	rs78491112	4.97913e-09	-1.07392	-1.73403e-10	0.000374595	-1.11408	-1.73403e-10	0.000378066	-1.11449	-1.73403e-10
89733061	rs76547211	8.25189e-10	-1.69997	-1.17135	0.000133923	-0.968287	-1.17437	0.000136018	-0.962296	-1.17447
89733157	rs6992064	4.59348e-06	4.41909	1.33413	0.00016511	-1.77193	-0.161385	0.000166924	-1.77169	-0.160325
89734322	rs55889404	8.27711e-10	-1.70274	-1.16552	0.000132618	-0.977335	-1.17511	0.000134706	-0.971378	-1.17509
89735359	rs117815471	5.19417e-09	-1.03164	-1.73403e-10	0.000390301	-1.073	-1.73403e-10	0.000393914	-1.07342	-1.73403e-10
89736293	rs117898806	5.13548e-09	-1.043	-1.73403e-10	0.000386015	-1.08405	-1.73403e-10	0.000389589	-1.08446	-1.73403e-10
89737196	rs61206386	8.10925e-10	-1.72287	-1.16589	0.000123703	-1.04699	-1.17505	0.000125619	-1.0413	-1.175
89737974	rs117149071	5.10792e-09	-1.04838	-1.73403e-10	0.000384002	-1.08927	-1.73403e-10	0.000387558	-1.08969	-1.73403e-10
89738012	rs77216445	1.62844e-09	-1.52004	-0.671515	0.000118085	-1.77557	-0.492943	0.000119169	-1.77549	-0.493522
89738178	rs79520767	1.44576e-09	-1.52871	-0.781838	0.000103316	-1.77615	-0.625977	0.000104272	-1.77609	-0.626464
89739433	rs6469583	3.98389e-09	-1.29692	-1.73403e-10	0.000301848	-1.33	-1.73403e-10	0.000304668	-1.33033	-1.73403e-10
89741042	rs71526972	0.000103551	7.80433	1.06431	0.000166644	-1.59455	-0.329507	0.00016869	-1.59304	-0.328453
89741472	rs12680463	7.9007e-10	-1.73967	-1.17513	0.000117574	-1.10754	-1.16531	0.000119333	-1.102	-1.16564
89742657	rs13249157	8.21616e-05	7.79746	0.839809	0.000146231	-1.60461	-0.45013	0.000148002	-1.60302	-0.449315
89743338	rs76949954	5.06947e-09	-1.32701e-10	-1.05594	0.000441576	-1.32701e-10	-0.949571	0.000445653	-1.32701e-10	-0.950015
89743998	rs62525849	1.18293e-08	-0.208597	-1.73403e-10	0.0043117	1.32917	-1.73403e-10	0.00436683	1.33224	-1.73403e-10
89744017	rs16886503	1.64831e-09	-1.57897	-0.60046	0.000127577	-1.77644	-0.414768	0.000128732	-1.77648	-0.415341
89744076	rs78441884	1.12042e-09	-1.39528	-1.17019	0.000301527	-0.156488	-1.17457	0.00030733	-0.146982	-1.17465
89744386	rs6989121	1.61012e-09	-1.40987	-0.793004	8.23525e-05	-1.61515	-1.01376	8.30266e-05	-1.61566	-1.01473
89744448	rs7002616	1.59769e-09	-1.52428	-0.686335	0.000115582	-1.77587	-0.514069	0.000116647	-1.7758	-0.514603
89745416	rs1391636	1.37178e-06	4.08614	0.458547	0.00018851	-1.37436	-0.426407	0.0001911	-1.3691	-0.427665
89746494	rs117318133	3.09058e-09	-1.55082	-1.73403e-10	0.00030483	-1.32017	-1.73403e-10	0.000307086	-1.32243	-1.73403e-10
89746763	rs75987170	3.61514e-09	-1.39404	-1.73403e-10	0.000195947	-1.76208	-1.73403e-10	0.000197821	-1.76219	-1.73403e-10
89747336	rs150253078	5.62796e-09	-0.951428	-1.73403e-10	0.000421968	-0.994992	-1.73403e-10	0.000425864	-0.995436	-1.73403e-10
89747678	rs34495375	9.10027e-08	1.83171	-1.73403e-10	0.000432803	-0.969639	-1.73403e-10	0.000438062	-0.967196	-1.73403e-10
89747751	rs7005935	4.28371e-07	4.26165	-0.880837	8.01396e-05	-1.4829	-1.17326	8.1292e-05	-1.47822	-1.17329
89747974	rs6986325	5.16329e-09	-1.0376	-1.73403e-10	0.000388046	-1.0788	-1.73403e-10	0.000391638	-1.07922	-1.73403e-10
89749336	rs117799566	5.16329e-09	-1.0376	-1.73403e-10	0.000388046	-1.0788	-1.73403e-10	0.000391638	-1.07922	-1.73403e-10
89749357	rs1391634	8.4129e-07	4.22119	-0.165434	0.000123619	-1.3517	-0.871015	0.000125386	-1.3464	-0.87176
89749559	rs12335085	3.76187e-09	-1.35426	-1.73403e-10	0.000285618	-1.38527	-1.73403e-10	0.000288292	-1.38558	-1.73403e-10
89749584	rs75820540	1.44756e-08	-1.32701e-10	-0.00671221	0.000425996	-1.32701e-10	-0.985492	0.000430461	-1.32701e-10	-0.9847
89750141	rs148817005	5.16329e-09	-1.0376	-1.73403e-10	0.000388046	-1.0788	-1.73403e-10	0.000391638	-1.07922	-1.73403e-10
89750641	rs117437156	5.15392e-09	-1.03942	-1.73403e-10	0.000387361	-1.08056	-1.73403e-10	0.000390947	-1.08098	-1.73403e-10
89751478	rs6988907	4.05085e-07	3.7981	-0.473182	8.53188e-05	-1.57575	-1.01778	8.64337e-05	-1.57207	-1.0181
89751575	rs78902707	1.59874e-09	-1.51554	-0.694423	0.000114138	-1.77522	-0.527297	0.000115193	-1.77513	-0.527813
89751997	rs115400548	2.465e-09	-1.77698	-1.73403e-10	0.000197444	-1.75447	-1.73403e-10	0.00019941	-1.75419	-1.73403e-10
89752758	rs75620747	1.59377e-09	-1.51554	-0.697535	0.000113726	-1.77522	-0.530911	0.000114778	-1.77513	-0.531425
89753367	rs145885832	6.29203e-09	-1.32701e-10	-0.839891	0.000357186	-1.32701e-10	-1.16167	0.000360755	-1.32701e-10	-1.16136
89753457	rs58713311	9.79395e-10	-1.52572	-1.17427	0.000200636	-0.566357	-1.17207	0.000204052	-0.558895	-1.17229
89753984	rs11997183	2.9308e-05	7.64933	-0.0428871	9.05559e-05	-1.58115	-0.952806	9.16383e-05	-1.57959	-0.952116
89754060	rs11997212	1.76726e-07	2.75074	-0.255318	8.69779e-05	-1.67462	-0.899651	8.79697e-05	-1.67218	-0.90038
89754192	rs116953314	4.96061e-09	-1.07765	-1.73403e-10	0.000373242	-1.1177	-1.73403e-10	0.000376701	-1.1181	-1.73403e-10
89754636	rs76730111	1.55851e-09	-1.53791	-0.697535	0.000113568	-1.77661	-0.530911	0.000114613	-1.77657	-0.531425
89754843	rs2133254	2.14877e-07	3.74081	-1.04992	7.26932e-05	-1.58715	-1.16653	7.36692e-05	-1.58351	-1.16646
89754958	rs13277737	4.95752e-06	5.82948	-1.73403e-10	0.000346103	-1.19318	-1.73403e-10	0.000350143	-1.19121	-1.73403e-10
89755280	rs12681014	1.21222e-09	-1.37052	-1.1162	0.000334317	-0.0775	-1.15033	0.000340985	-0.0680089	-1.14971
89755420	rs148426004	5.20015e-09	-1.03049	-1.73403e-10	0.000390738	-1.07188	-1.73403e-10	0.000394354	-1.07231	-1.73403e-10
89755607	rs56836889	1.47623e-09	-1.49318	-0.796508	0.000204721	-0.967132	-0.751141	0.000208303	-0.960774	-0.749788
89755752	rs60576137	9.72942e-10	-1.53323	-1.17338	0.00019122	-0.613194	-1.1733	0.000194506	-0.605624	-1.17347
89756631	rs143673246	1.83416e-09	-1.25586	-0.816731	0.000286356	-0.610007	-0.77268	0.000291809	-0.602145	-0.771312
89756813	rs4370582	4.97996e-08	2.40218	-1.17335	6.97486e-05	-1.64135	-1.15367	7.06419e-05	-1.6381	-1.15383
89757122	rs149489596	3.83658e-09	-1.3346	-1.73403e-10	0.000425924	-0.985662	-1.73403e-10	0.000430844	-0.98381	-1.73403e-10
89757219	rs4579573	1.27168e-09	-1.26644	-1.1724	0.000271018	-0.281543	-1.15619	0.000275284	-0.275024	-1.15673
89757279	rs2088560	1.27864e-09	-1.76201	-0.67137	0.000117486	-1.77692	-0.496684	0.000118554	-1.77696	-0.497225
89757688	rs35740326	0.000173057	8.14707	1.23513	0.000233966	-1.40866	-0.176082	0.000236999	-1.4065	-0.175004
89757693	rs182142016	5.6791e-09	-0.942382	-1.73403e-10	0.0004257	-0.986188	-1.73403e-10	0.000429629	-0.986635	-1.73403e-10
89757809	rs183438133	5.97405e-09	-0.89175	-1.73403e-10	0.000447215	-0.936882	-1.73403e-10	0.000451336	-0.937343	-1.73403e-10
89757863	rs4314691	8.45177e-07	4.52739	-0.467016	0.000113205	-1.29399	-1.01673	0.000114959	-1.28792	-1.01706
89757866	rs4571771	8.5026e-07	4.52739	-0.46102	0.000113527	-1.29399	-1.01389	0.000115286	-1.28792	-1.01422
89757868	rs193191251	4.88996e-09	-1.09199	-1.73403e-10	0.000382624	-1.09287	-1.73403e-10	0.000386235	-1.09311	-1.73403e-10
89757882	rs55663336	1.09139e-09	-1.41717	-1.17455	0.000218445	-0.490312	-1.16307	0.000221811	-0.484228	-1.1635
89757916	rs62525851	2.18588e-08	-0.568988	0.974419	0.000468847	-1.76034	0.870698	0.000474308	-1.75991	0.872216
89757962	rs140381676	6.04244e-09	-1.32701e-10	-0.880368	0.000522215	-1.32701e-10	-0.781842	0.000527588	-1.32701e-10	-0.78124
89758148	rs6993469	7.10979e-06	7.23432	-1.04427	8.18021e-05	-1.48983	-1.14579	8.28377e-05	-1.48662	-1.14605
89758786	rs7011842	2.22146e-07	3.73467	-1.01051	7.57935e-05	-1.53852	-1.17339	7.68517e-05	-1.53432	-1.17336
89758911	rs147348614	5.61562e-09	-0.953624	-1.73403e-10	0.000439367	-0.954586	-1.73403e-10	0.000443504	-0.954849	-1.73403e-10
89758949	rs189899635	4.6389e-09	-1.32701e-10	-1.1447	0.000370022	-1.32701e-10	-1.12636	0.000373673	-1.32701e-10	-1.12617
89759073	rs113107020	2.4715e-09	-1.77435	-1.73403e-10	0.000194233	-1.77086	-1.73403e-10	0.000196145	-1.7707	-1.73403e-10
89759141	rs148563126	5.51433e-09	-0.971825	-1.73403e-10	0.000413675	-1.01484	-1.73403e-10	0.000417497	-1.01528	-1.73403e-10
89759178	rs33999707	6.3134e-07	4.17779	-0.409119	0.00010375	-1.40024	-0.997705	0.00010528	-1.39486	-0.998068
89759297	rs36125431	0.000139265	7.96476	1.20019	0.000221028	-1.4431	-0.198533	0.000223866	-1.44104	-0.197467
89759334	rs34201753	3.41162e-07	3.60033	-0.447151	6.6485e-05	-1.77249	-1.07046	6.71839e-05	-1.7721	-1.07002
89759599	rs143617249	5.54855e-09	-0.965639	-1.73403e-10	0.000416173	-1.00882	-1.73403e-10	0.000420016	-1.00926	-1.73403e-10
89759720	rs140473201	5.54855e-09	-0.965639	-1.73403e-10	0.000416173	-1.00882	-1.73403e-10	0.000420016	-1.00926	-1.73403e-10
89759957	rs7008055	1.27772e-09	-1.73049	-0.703604	0.000113201	-1.77658	-0.534177	0.00011425	-1.77647	-0.534703
89760064	rs117303870	5.25665e-09	-1.01968	-1.73403e-10	0.000394864	-1.06138	-1.73403e-10	0.000398517	-1.06181	-1.73403e-10
89760084	rs117700766	5.28816e-09	-1.01371	-1.73403e-10	0.000397164	-1.05557	-1.73403e-10	0.000400838	-1.056	-1.73403e-10
89760311	rs7004633	5.28828e-06	6.92967	-1.0356	7.72945e-05	-1.54206	-1.15023	7.82502e-05	-1.53916	-1.15048
89760527	rs149098087	5.02787e-09	-1.32701e-10	-1.06418	0.00040626	-1.32701e-10	-1.03293	0.000410144	-1.32701e-10	-1.03305
89760620	rs7005110	4.14237e-06	6.7189	-1.06906	7.72962e-05	-1.56142	-1.13086	7.82265e-05	-1.55875	-1.13119
89760660	rs138760996	5.78107e-09	-0.924586	-1.73403e-10	0.000433139	-0.968862	-1.73403e-10	0.000437135	-0.969314	-1.73403e-10
89760705	rs117886040	5.81458e-09	-0.918806	-1.73403e-10	0.000435584	-0.963234	-1.73403e-10	0.000439601	-0.963688	-1.73403e-10
89760765	rs76423210	7.46011e-09	-1.32701e-10	-0.669605	0.000637982	-1.32701e-10	-0.581612	0.000644437	-1.32701e-10	-0.581178
89760929	rs6989651	8.37787e-08	2.80024	-1.05124	6.27889e-05	-1.7578	-1.14234	6.33314e-05	-1.75855	-1.14262
89761032	rs75630825	5.99829e-09	-0.887701	-1.73403e-10	0.000469289	-0.888702	-1.73403e-10	0.000473703	-0.888975	-1.73403e-10
89761163	rs71526973	3.97341e-05	8.14707	-0.236276	0.000100648	-1.40866	-1.01963	0.000101899	-1.4065	-1.01908
89761185	rs117760793	5.92042e-09	-0.900769	-1.73403e-10	0.000443303	-0.945667	-1.73403e-10	0.00044739	-0.946126	-1.73403e-10
89761383	rs146950405	5.99382e-09	-0.888446	-1.73403e-10	0.000448657	-0.933664	-1.73403e-10	0.000452791	-0.934125	-1.73403e-10
89761408	rs116903533	5.99382e-09	-0.888446	-1.73403e-10	0.000448657	-0.933664	-1.73403e-10	0.000452791	-0.934125	-1.73403e-10
89761539	rs118013371	6.02927e-09	-0.882549	-1.73403e-10	0.000451242	-0.927918	-1.73403e-10	0.000455399	-0.928381	-1.73403e-10
89761757	rs117695582	6.10478e-09	-0.870103	-1.73403e-10	0.000456747	-0.915791	-1.73403e-10	0.000460954	-0.916258	-1.73403e-10
89761889	rs10091368	2.78924e-09	-1.65341	-1.73403e-10	0.000194783	-1.76803	-1.73403e-10	0.000196573	-1.76852	-1.73403e-10
89761913	rs10090518	8.13939e-10	-1.7459	-1.13915	8.41019e-05	-1.4506	-1.15729	8.51686e-05	-1.44818	-1.15674
89761969	rs118128188	6.01268e-09	-0.885305	-1.73403e-10	0.000450032	-0.930603	-1.73403e-10	0.000454179	-0.931065	-1.73403e-10
89762436	rs79322241	3.73743e-09	-1.36078	-1.73403e-10	0.000326994	-1.24998	-1.73403e-10	0.000329727	-1.25129	-1.73403e-10
89762474	rs80290486	4.04943e-08	1.02199	-1.73403e-10	0.000400351	-1.04758	-1.73403e-10	0.000404859	-1.04602	-1.73403e-10
89763009	rs10109897	1.96298e-09	-0.839583	-1.16513	7.89897e-05	-1.49857	-1.17203	7.99446e-05	-1.49623	-1.17199
89763509	rs117744859	3.18355e-09	-1.52118	-1.73403e-10	0.00028041	-1.40367	-1.73403e-10	0.0002828	-1.40482	-1.73403e-10
89763513	rs75893895	3.27081e-09	-1.49414	-1.73403e-10	0.000289681	-1.37114	-1.73403e-10	0.000292136	-1.37234	-1.73403e-10
89763523	rs78262805	3.23643e-09	-1.5047	-1.73403e-10	0.000286032	-1.38382	-1.73403e-10	0.000288461	-1.385	-1.73403e-10
89763628	rs75740476	9.85575e-10	-1.56595	-1.12776	6.38076e-05	-1.70897	-1.17508	6.44376e-05	-1.70878	-1.17508
89763735	rs6469604	9.1419e-10	-1.76826	-1.00063	0.000121124	-1.27983	-0.963276	0.000122336	-1.27918	-0.963607
89763876	rs150148242	2.47644e-09	-1.77235	-1.73403e-10	0.000193585	-1.77421	-1.73403e-10	0.000195448	-1.77426	-1.73403e-10
89763879	rs76847745	3.36371e-09	-1.46613	-1.73403e-10	0.000299524	-1.33773	-1.73403e-10	0.000302048	-1.33897	-1.73403e-10
89763881	rs7010350	9.84484e-10	-1.75621	-0.938604	9.63141e-05	-1.57218	-0.90013	9.72991e-05	-1.57124	-0.900528
89764001	rs117239578	4.32487e-09	-1.21479	-1.73403e-10	0.000516343	-0.79315	-1.73403e-10	0.000518417	-0.798776	-1.73403e-10
89764104	rs117555106	3.3387e-09	-1.47359	-1.73403e-10	0.000296877	-1.3466	-1.73403e-10	0.000299382	-1.34784	-1.73403e-10
89764547	rs149467734	2.36035e-08	-1.32701e-10	0.48222	0.00241387	-1.32701e-10	0.749065	0.00243833	-1.32701e-10	0.749512
89764661	rs80251545	3.42586e-09	-1.44782	-1.73403e-10	0.000297427	-1.34475	-1.73403e-10	0.000299894	-1.34613	-1.73403e-10
89765309	rs117267693	4.2242e-09	-1.23835	-1.73403e-10	0.00063253	-0.590194	-1.73403e-10	0.00063766	-0.591751	-1.73403e-10
89765467	rs116345797	3.43851e-09	-1.44414	-1.73403e-10	0.000298685	-1.34053	-1.73403e-10	0.00030116	-1.34191	-1.73403e-10
89765659	rs79962820	9.83613e-10	-1.76887	-0.926831	0.000114548	-1.4004	-0.898531	0.000115675	-1.39968	-0.899094
89765889	rs7837094	8.46336e-10	-1.7181	-1.12791	6.51695e-05	-1.68784	-1.17509	6.58054e-05	-1.68776	-1.17509
89765902	rs1498541	3.38974e-09	-0.413	-1.04542	8.01258e-05	-1.60509	-1.05123	8.0992e-05	-1.60391	-1.05129
89766220	rs79302926	3.38797e-09	-1.45894	-1.73403e-10	0.000302092	-1.32919	-1.73403e-10	0.000304634	-1.33045	-1.73403e-10
89766631	rs116659797	3.36374e-09	-1.46612	-1.73403e-10	0.000299527	-1.33772	-1.73403e-10	0.000302051	-1.33896	-1.73403e-10
89766639	rs114281447	3.36374e-09	-1.46612	-1.73403e-10	0.000299527	-1.33772	-1.73403e-10	0.000302051	-1.33896	-1.73403e-10
89766868	rs146346209	3.49225e-09	-1.42863	-1.73403e-10	0.000313116	-1.29335	-1.73403e-10	0.000315735	-1.29465	-1.73403e-10
89767180	rs115805589	3.13022e-09	-1.53807	-1.73403e-10	0.000310923	-1.30038	-1.73403e-10	0.00031336	-1.3022	-1.73403e-10
89767270	rs78433625	5.15705e-09	-1.32701e-10	-1.03881	0.000384162	-1.32701e-10	-1.08886	0.000387819	-1.32701e-10	-1.08902
89767288	rs55731201	8.45264e-09	-0.544697	-1.73403e-10	0.000300382	-1.33487	-1.73403e-10	0.000303194	-1.33518	-1.73403e-10
89767398	rs139605874	8.36728e-10	-1.7316	-1.12584	6.40918e-05	-1.70464	-1.17496	6.47165e-05	-1.70457	-1.17497
89768040	rs73302382	3.29014e-09	-1.48825	-1.73403e-10	0.000291731	-1.36409	-1.73403e-10	0.0002942	-1.3653	-1.73403e-10
89768101	rs1391638	1.0356e-09	-1.7713	-0.872895	0.000120583	-1.40886	-0.838725	0.000121774	-1.408	-0.839388
89768234	rs144535752	3.41332e-09	-1.45149	-1.73403e-10	0.00029618	-1.34896	-1.73403e-10	0.000298638	-1.35032	-1.73403e-10
89768400	rs114572592	3.23531e-09	-1.50505	-1.73403e-10	0.000278437	-1.41073	-1.73403e-10	0.000280777	-1.41199	-1.73403e-10
89768670	rs1498542	3.11648e-09	-1.54247	-1.73403e-10	0.000273263	-1.42949	-1.73403e-10	0.000275604	-1.43059	-1.73403e-10
89769463	rs117602553	3.4009e-09	-1.45513	-1.73403e-10	0.000294944	-1.35314	-1.73403e-10	0.000297394	-1.3545	-1.73403e-10
89769745	rs61040326	2.8933e-08	1.49937	-0.813561	0.000353823	-0.346627	-0.824497	0.000358603	-0.343098	-0.824243
89769983	rs73302388	3.47835e-09	-1.43262	-1.73403e-10	0.000302648	-1.32735	-1.73403e-10	0.00030515	-1.32875	-1.73403e-10
89770094	rs12545229	9.93294e-09	-1.32701e-10	-0.383319	0.000743983	-1.32701e-10	-0.427904	0.000751206	-1.32701e-10	-0.427876
89770575	rs150106513	4.1062e-09	-1.26668	-1.73403e-10	0.000364986	-1.14006	-1.73403e-10	0.000367905	-1.14173	-1.73403e-10
89771080	rs117513581	4.62522e-09	-1.14765	-1.73403e-10	0.000722443	-0.457283	-1.73403e-10	0.00072824	-0.458925	-1.73403e-10
89771526	rs987976	7.1718e-09	0.458288	-1.16731	0.000110372	-1.22577	-1.1103	0.000111601	-1.2243	-1.11032
89772438	rs115944459	4.14689e-09	-1.25682	-1.73403e-10	0.000382204	-1.09397	-1.73403e-10	0.000385306	-1.09552	-1.73403e-10
89772589	rs147444118	5.17893e-09	-1.03458	-1.73403e-10	0.000758844	-0.408126	-1.73403e-10	0.000763507	-0.411633	-1.73403e-10
89772605	rs80316505	4.12601e-09	-1.26186	-1.73403e-10	0.000379999	-1.09975	-1.73403e-10	0.000383086	-1.1013	-1.73403e-10
89772613	rs9297542	2.53161e-08	1.7243	-1.17204	0.000855341	0.882537	-1.17096	0.000868754	0.888431	-1.17093
89773250	rs17674240	7.26321e-09	-0.696353	-1.73403e-10	0.000612895	-0.621727	-1.73403e-10	0.000618739	-0.621872	-1.73403e-10
89773574	rs78328919	4.00912e-09	-1.2906	-1.73403e-10	0.000355348	-1.16682	-1.73403e-10	0.000358202	-1.16846	-1.73403e-10
89773651	rs1353739	2.27679e-08	1.62132	-1.17514	0.00078793	0.792882	-1.16339	0.00080023	0.798675	-1.16333
89773652	rs117766661	4.20579e-09	-1.24271	-1.73403e-10	0.000374878	-1.11332	-1.73403e-10	0.000377862	-1.11503	-1.73403e-10
89774186	rs117906959	4.04677e-09	-1.28126	-1.73403e-10	0.000359085	-1.15636	-1.73403e-10	0.000361964	-1.15801	-1.73403e-10
89774351	rs968030	1.30568e-09	-1.23974	-1.17271	0.000143216	-0.909622	-1.16595	0.000144927	-0.907455	-1.16587
89774444	rs17674293	4.94941e-08	1.22268	-1.73403e-10	0.0035034	1.12157	-1.73403e-10	0.00355244	1.12583	-1.73403e-10
89774659	rs140705447	4.24534e-09	-1.23335	-1.73403e-10	0.000378807	-1.10289	-1.73403e-10	0.000381818	-1.10461	-1.73403e-10
89774798	rs138281261	4.58441e-09	-1.32701e-10	-1.15651	0.000368974	-1.32701e-10	-1.12919	0.000372562	-1.32701e-10	-1.12915
89775234	rs148324811	4.18434e-09	-1.24783	-1.73403e-10	0.000372746	-1.11902	-1.73403e-10	0.000375717	-1.12072	-1.73403e-10
89775971	rs149718106	4.28952e-09	-1.223	-1.73403e-10	0.000392707	-1.06686	-1.73403e-10	0.000395958	-1.06825	-1.73403e-10
89776046	rs74305798	4.67614e-09	-1.32701e-10	-1.1367	0.000360678	-1.32701e-10	-1.15193	0.000364193	-1.32701e-10	-1.15187
89777398	rs117075415	4.26538e-09	-1.22864	-1.73403e-10	0.000380798	-1.09765	-1.73403e-10	0.000383823	-1.09938	-1.73403e-10
89777408	rs17674305	1.13929e-09	-1.73065	-0.818124	0.000112561	-1.56007	-0.756355	0.000113643	-1.55954	-0.756956
89777981	rs79738630	4.19445e-09	-1.24541	-1.73403e-10	0.000373751	-1.11633	-1.73403e-10	0.000376728	-1.11803	-1.73403e-10
89778608	rs117232671	3.91376e-09	-1.31468	-1.73403e-10	0.000364883	-1.14035	-1.73403e-10	0.000367738	-1.14218	-1.73403e-10
89778680	rs77021540	3.75e-09	-1.35742	-1.73403e-10	0.000358782	-1.15721	-1.73403e-10	0.000361661	-1.15885	-1.73403e-10
89778830	rs12114767	4.10091e-09	-1.26797	-1.73403e-10	0.000385366	-1.08573	-1.73403e-10	0.000388352	-1.08764	-1.73403e-10
89779302	rs6990979	3.66087e-09	-1.38147	-1.73403e-10	0.000337221	-1.21918	-1.73403e-10	0.0003399	-1.2209	-1.73403e-10
89779411	rs75799340	7.86972e-10	-1.76185	-1.15689	6.32008e-05	-1.72456	-1.16905	6.38177e-05	-1.72446	-1.16906
89779470	rs13282539	4.25316e-09	-1.23151	-1.73403e-10	0.000234049	-1.58439	-1.73403e-10	0.000236228	-1.58476	-1.73403e-10
89779638	rs76524330	3.86253e-09	-1.32785	-1.73403e-10	0.000359278	-1.15582	-1.73403e-10	0.000362098	-1.15764	-1.73403e-10
89779697	rs116869776	3.8463e-09	-1.33206	-1.73403e-10	0.000357503	-1.16078	-1.73403e-10	0.000360311	-1.16259	-1.73403e-10
89779749	rs78968390	1.28552e-09	-1.77421	-0.653799	9.9069e-05	-1.73732	-0.706789	9.99859e-05	-1.73772	-0.706806
89780272	rs7826753	2.69768e-09	-0.606134	-1.08065	7.51795e-05	-1.63453	-1.08552	7.59854e-05	-1.6334	-1.08562
89780482	rs13281810	2.07311e-09	-0.853601	-1.09652	7.15796e-05	-1.67024	-1.09887	7.23164e-05	-1.66967	-1.09883
89780830	rs12114939	4.02611e-09	-1.28637	-1.73403e-10	0.000377177	-1.10721	-1.73403e-10	0.000380111	-1.10909	-1.73403e-10
89781395	rs118120804	3.83021e-09	-1.33626	-1.73403e-10	0.000355743	-1.16571	-1.73403e-10	0.00035854	-1.16751	-1.73403e-10
89781868	rs117267266	2.72326e-09	-1.67735	-1.73403e-10	0.000340749	-1.20878	-1.73403e-10	0.000343641	-1.20996	-1.73403e-10
89782004	rs28408509	3.80142e-09	-1.3438	-1.73403e-10	0.000352594	-1.1746	-1.73403e-10	0.000355371	-1.17639	-1.73403e-10
89782058	rs4395932	1.04361e-09	-1.77633	-0.86016	0.000127974	-1.3654	-0.82269	0.000129191	-1.36512	-0.823142
89782348	rs138663851	4.41038e-09	-1.19522	-1.73403e-10	0.000206946	-1.70746	-1.73403e-10	0.000208943	-1.7075	-1.73403e-10
89783085	rs4604490	4.1593e-09	-1.25383	-1.73403e-10	0.000391762	-1.06927	-1.73403e-10	0.000394788	-1.07121	-1.73403e-10
89783303	rs1846332	9.89647e-09	0.561684	-0.948681	0.000156789	-1.17725	-0.807767	0.000158491	-1.17567	-0.808193
89783445	rs114379199	3.79688e-09	-1.34499	-1.73403e-10	0.000352098	-1.17601	-1.73403e-10	0.000354872	-1.1778	-1.73403e-10
89783455	rs72660643	2.02111e-08	1.49927	-1.17221	0.000320146	-0.102009	-1.16913	0.000324342	-0.0986977	-1.16906
89783547	rs139862233	5.41464e-09	-1.32701e-10	-0.990069	0.000410042	-1.32701e-10	-1.02366	0.000413894	-1.32701e-10	-1.02395
```
