## Supplementary material for "Characterization of shared and ancestry-specific signals driving complex traits using multi-ancestry fine-mapping": susiex_nc3.cs80.summary

```
# chr8:88783689-89783689
CS_ID	CS_LENGTH	CS_PURITY	MAX_PIP_SNP	BP	REF_ALLELE	ALT_ALLELE	REF_FRQ	BETA	SE	-LOG10P	MAX_PIP	POST-HOC_PROB_POP1	POST-HOC_PROB_POP2
1	87	0.571961	rs1915019	89283689	G,G	A,A	0.259443,0.125	-0.0262807,-0.0311204	0.00451065,0.0129254	8.24683,1.79442	0.0551277	0.999952	0.614993
2	1243	0	rs62525781	89411364	A,NA	T,NA	0.989066,NA	0.0525636,NA	0.0190121,NA	2.24438,NA	0.0189106	0.302829	0.422218
3	1252	0	rs62525781	89411364	A,NA	T,NA	0.989066,NA	0.0525636,NA	0.0190121,NA	2.24438,NA	0.0191926	0.301206	0.421995
```
