## Supplementary material for "Characterization of shared and ancestry-specific signals driving complex traits using multi-ancestry fine-mapping": susiex_nc1.cs80.snp

```
BP	SNP	PIP(CS1)	LogBF(CS1,Pop1)	LogBF(CS1,Pop2)
105069561	chr8:105069561:A:G	5.14131e-28	-1.49056	-0.551511
105069911	chr8:105069911:G:T	1.72807e-27	-6.38037e-10	-0.829786
105069936	chr8:105069936:A:C	2.89749e-26	-6.38037e-10	1.98964
105069986	chr8:105069986:A:G	1.89724e-27	-6.38037e-10	-0.736388
105070228	chr8:105070228:A:T	6.69929e-27	-6.38037e-10	0.525211
105070517	chr8:105070517:A:G	1.23017e-27	-6.38037e-10	-1.16964
105070597	chr8:105070597:T:C	6.38539e-28	-2.34406	0.518697
105070947	chr8:105070947:G:A	8.14157e-28	-0.828461	-0.753931
105071042	chr8:105071042:C:T	9.32744e-29	-2.42156	-1.32744
105071125	chr8:105071125:A:G	1.37124e-27	-6.38037e-10	-1.06107
105071259	chr8:105071259:A:T	1.17354e-27	-6.38037e-10	-1.21677
105071519	chr8:105071519:A:T	1.12554e-27	-6.38037e-10	-1.25853
105071571	chr8:105071571:T:C	1.78392e-27	-6.38037e-10	-0.797974
105071865	chr8:105071865:T:G	1.70161e-28	-2.28061	-0.867192
105072006	chr8:105072006:A:G	1.41488e-27	-6.38037e-10	-1.02974
105072228	chr8:105072228:C:G	1.14945e-27	-6.38037e-10	-1.23751
105072442	chr8:105072442:A:G	7.51284e-28	-0.906671	-0.75609
105072575	chr8:105072575:T:C	1.05975e-27	-6.38037e-10	-1.31875
105072607	chr8:105072607:G:A	7.27219e-28	-0.972008	-0.723309
105072683	chr8:105072683:C:T	1.41076e-27	-6.38037e-10	-1.03266
105072794	chr8:105072794:A:G	3.71538e-27	-6.38037e-10	-0.0643098
105073294	chr8:105073294:A:G	1.11328e-27	-6.38037e-10	-1.26948
105073405	chr8:105073405:A:G	1.51753e-27	-6.38037e-10	-0.959708
105073525	chr8:105073525:C:A	1.20387e-27	-6.38037e-10	-1.19125
105073589	chr8:105073589:G:A	1.22282e-27	-6.38037e-10	-1.17563
105073669	chr8:105073669:A:G	1.05404e-27	-6.38037e-10	-1.32416
105074046	chr8:105074046:A:G	4.48154e-28	-0.871316	-1.30809
105074308	chr8:105074308:G:A	2.74659e-28	-1.43596	-1.23306
105074558	chr8:105074558:C:T	1.25456e-28	-2.13874	-1.31385
105075372	chr8:105075372:A:G	2.0981e-27	-6.38037e-10	-0.635758
105075634	chr8:105075634:G:A	2.11754e-28	-2.4218	-0.507323
105075680	chr8:105075680:G:A	2.54332e-28	-1.78823	-0.957672
105076176	chr8:105076176:G:A	2.34767e-28	-2.2315	-0.594452
105076666	chr8:105076666:A:G	1.10127e-27	-6.38037e-10	-1.28033
105076957	chr8:105076957:A:G	1.06331e-27	-6.38037e-10	-1.3154
105076974	chr8:105076974:T:C	5.11782e-28	-1.54374	-0.502904
105077059	chr8:105077059:T:G	2.97213e-28	-1.92062	-0.669477
105077374	chr8:105077374:C:T	9.46118e-28	-0.142975	-1.2892
105077925	chr8:105077925:G:T	2.30484e-27	-6.38037e-10	-0.541779
105078463	chr8:105078463:C:T	6.85893e-28	-1.75382	-3.32691e-10
105078846	chr8:105078846:A:T	6.77924e-28	-1.94738	0.181868
105079273	chr8:105079273:G:C	6.39994e-28	-1.92526	0.102177
105079560	chr8:105079560:G:A	7.22626e-27	-6.38037e-10	0.600932
105079659	chr8:105079659:A:C	2.3468e-27	-6.38037e-10	-0.523736
105079818	chr8:105079818:C:T	9.81399e-28	-1.1997	-0.195866
105079974	chr8:105079974:G:A	1.07147e-27	-6.38037e-10	-1.30775
105080398	chr8:105080398:ATC:A	7.47928e-28	-0.835109	-0.832129
105080637	chr8:105080637:A:T	6.10134e-28	-1.0296	-0.84127
105080932	chr8:105080932:C:T	1.08831e-27	-6.38037e-10	-1.29216
105081264	chr8:105081264:C:G	4.64275e-28	-1.27925	-0.86482
105081276	chr8:105081276:C:T	1.60482e-27	-6.38037e-10	-0.903778
105081470	chr8:105081470:C:T	2.36474e-27	-6.38037e-10	-0.516121
105081637	chr8:105081637:A:T	1.0779e-27	-6.38037e-10	-1.30178
105081834	chr8:105081834:T:G	1.08243e-27	-6.38037e-10	-1.29759
105082540	chr8:105082540:T:TAC	1.88386e-27	-0.687055	-0.0564104
105082944	chr8:105082944:A:G	2.20133e-26	-6.38037e-10	1.71486
105082953	chr8:105082953:A:T	4.27052e-27	-6.38037e-10	0.0749451
105083646	chr8:105083646:C:T	2.37803e-27	-6.38037e-10	-0.510516
105083706	chr8:105083706:A:G	1.14813e-27	-6.38037e-10	-1.23865
105084714	chr8:105084714:G:T	1.38611e-27	-6.38037e-10	-1.05029
105084772	chr8:105084772:A:G	3.43437e-28	-1.1162	-1.32934
105084914	chr8:105084914:T:G	1.28115e-27	-6.38037e-10	-1.12903
105085865	chr8:105085865:T:A	8.79996e-27	-6.38037e-10	0.797958
105086400	chr8:105086400:C:G	9.58207e-29	-2.40416	-1.31791
105086525	chr8:105086525:C:T	2.79961e-28	-2.36248	-0.287414
105086705	chr8:105086705:A:T	1.16247e-28	-2.29313	-1.23569
105087188	chr8:105087188:A:G	1.22959e-28	-2.3183	-1.15439
105087282	chr8:105087282:T:C	1.9453e-27	-6.38037e-10	-0.711375
105087646	chr8:105087646:C:A	9.26156e-28	-1.10766	-0.345841
105088385	chr8:105088385:G:C	3.7429e-28	-2.35952	-3.32691e-10
105088456	chr8:105088456:T:C	7.13957e-28	-1.3418	-0.371919
105088594	chr8:105088594:T:C	9.44994e-28	-1.02031	-0.413054
105088612	chr8:105088612:A:G	9.58106e-28	-1.0675	-0.352082
105089195	chr8:105089195:C:A	4.11543e-28	-0.946838	-1.31779
105090726	chr8:105090726:A:G	1.20588e-28	-2.31261	-1.17955
105092331	chr8:105092331:C:T	6.2148e-28	-1.28973	-0.562715
105092492	chr8:105092492:C:T	1.53245e-27	-6.38037e-10	-0.949919
105092504	chr8:105092504:A:T	2.41382e-27	-6.38037e-10	-0.495578
105092926	chr8:105092926:G:A	2.06427e-27	-6.38037e-10	-0.652015
105093040	chr8:105093040:C:A	1.02982e-27	-0.145536	-1.20187
105093245	chr8:105093245:T:C	1.96975e-27	-6.38037e-10	-0.698882
105093282	chr8:105093282:AT:A	1.29917e-26	-6.38037e-10	1.18752
105093583	chr8:105093583:A:G	2.30567e-28	-1.8408	-1.00321
105094723	chr8:105094723:A:G	9.63081e-29	-2.39447	-1.32253
105094831	chr8:105094831:A:G	1.41424e-27	-6.38037e-10	-1.0302
105094872	chr8:105094872:T:C	5.82551e-27	-6.38037e-10	0.385456
105094878	chr8:105094878:C:T	1.24906e-28	-2.23136	-1.22562
105095769	chr8:105095769:G:T	1.37087e-27	-0.553588	-0.507754
105095836	chr8:105095836:G:A	6.79589e-28	-1.29169	-0.471365
105096030	chr8:105096030:T:G	1.1644e-27	-6.38037e-10	-1.22459
105096053	chr8:105096053:C:T	1.03861e-28	-2.31625	-1.32524
105096075	chr8:105096075:T:A	1.36343e-28	-2.42232	-0.947051
105096256	chr8:105096256:T:C	6.80373e-28	-1.36705	-0.394853
105096365	chr8:105096365:T:C	1.07421e-28	-2.33695	-1.27084
105096463	chr8:105096463:G:C	1.15913e-27	-6.38037e-10	-1.22912
105096884	chr8:105096884:T:C	1.35903e-27	-6.38037e-10	-1.07002
105097165	chr8:105097165:AAATTTAG:A	1.0487e-27	-1.32923	-3.32691e-10
105097450	chr8:105097450:C:T	1.64754e-27	-0.877507	-3.32691e-10
105097505	chr8:105097505:A:T	1.31791e-27	-6.38037e-10	-1.10074
105097711	chr8:105097711:C:A	1.08638e-27	-6.38037e-10	-1.29394
105097934	chr8:105097934:C:G	6.88373e-28	-1.75021	-3.32691e-10
105098042	chr8:105098042:C:T	1.11999e-27	-6.38037e-10	-1.26347
105098075	chr8:105098075:G:A	1.094e-27	-6.38037e-10	-1.28695
105098288	chr8:105098288:C:T	6.27178e-27	-6.38037e-10	0.45927
105098462	chr8:105098462:C:A	1.06122e-28	-2.32726	-1.2927
105098472	chr8:105098472:G:T	9.16339e-28	-1.13438	-0.329775
105098881	chr8:105098881:G:A	4.97874e-28	-1.69272	-0.381477
105098911	chr8:105098911:A:G	1.14761e-27	-6.38037e-10	-1.2391
105099434	chr8:105099434:T:G	1.81596e-28	-1.76817	-1.3146
105099563	chr8:105099563:G:C	1.82304e-28	-1.88233	-1.19654
105099728	chr8:105099728:C:T	2.2885e-27	-0.912873	0.363982
105100016	chr8:105100016:G:A	1.69824e-28	-2.25294	-0.896836
105100183	chr8:105100183:C:T	1.43662e-27	-6.38037e-10	-1.0145
105101212	chr8:105101212:C:T	1.65329e-27	-6.38037e-10	-0.874024
105101399	chr8:105101399:T:C	1.71042e-26	-6.38037e-10	1.46254
105101590	chr8:105101590:G:A	9.42094e-29	-2.42224	-1.31679
105101677	chr8:105101677:C:A	9.90915e-27	-6.38037e-10	0.916669
105102320	chr8:105102320:C:T	3.33266e-28	-1.40051	-1.07509
105102366	chr8:105102366:A:C	1.61258e-28	-2.09644	-1.1051
105102466	chr8:105102466:A:G	3.50359e-27	-6.38037e-10	-0.123
105102576	chr8:105102576:G:A	5.02377e-28	-1.68315	-0.38205
105102646	chr8:105102646:T:C	5.14347e-27	-6.38037e-10	0.260938
105102768	chr8:105102768:A:G	1.28789e-27	-6.38037e-10	-1.12378
105102836	chr8:105102836:C:T	4.16393e-28	-2.25292	-3.32691e-10
105102884	chr8:105102884:C:T	1.37866e-27	-6.38037e-10	-1.05568
105103081	chr8:105103081:C:T	4.22133e-28	-2.23922	-3.32691e-10
105103382	chr8:105103382:T:G	3.94343e-27	-6.38037e-10	-0.0047398
105103495	chr8:105103495:G:A	1.79489e-28	-1.91961	-1.17482
105103584	chr8:105103584:G:A	1.71149e-28	-2.13008	-1.01193
105103773	chr8:105103773:T:G	1.15307e-27	-6.38037e-10	-1.23436
105103981	chr8:105103981:A:G	1.59888e-28	-2.00616	-1.2039
105103986	chr8:105103986:G:A	1.41231e-28	-2.00619	-1.32796
105104009	chr8:105104009:G:A	2.48302e-28	-1.84219	-0.927707
105104064	chr8:105104064:T:G	5.5485e-27	-6.38037e-10	0.336738
105104075	chr8:105104075:A:G	1.63766e-27	-6.38037e-10	-0.883521
105104259	chr8:105104259:T:G	3.70734e-27	-6.38037e-10	-0.0664751
105104624	chr8:105104624:C:G	1.36297e-27	-6.38037e-10	-1.06713
105104655	chr8:105104655:C:T	1.44643e-27	-6.38037e-10	-1.00769
105104745	chr8:105104745:AAAAAAAAG:A	2.2782e-27	-6.38037e-10	-0.553403
105105457	chr8:105105457:C:G	1.13711e-27	-6.38037e-10	-1.2483
105105564	chr8:105105564:G:A	1.50443e-28	-1.9418	-1.32915
105105670	chr8:105105670:C:T	1.69614e-28	-1.90268	-1.24833
105105676	chr8:105105676:T:G	2.60031e-27	-6.38037e-10	-0.421158
105105715	chr8:105105715:GTGTGTGTGTGTGTATGTGCA:G	6.12897e-27	-6.38037e-10	0.436237
105105855	chr8:105105855:A:G	1.51236e-28	-2.01563	-1.25008
105105971	chr8:105105971:GTTAA:G	1.23064e-28	-2.40566	-1.06618
105106036	chr8:105106036:G:A	1.69262e-28	-1.89605	-1.25704
105106071	chr8:105106071:G:A	2.6128e-28	-1.461	-1.25795
105106326	chr8:105106326:G:A	1.23651e-27	-6.38037e-10	-1.16449
105106467	chr8:105106467:A:G	4.28487e-27	-6.38037e-10	0.0783009
105106585	chr8:105106585:C:T	1.08364e-27	-6.38037e-10	-1.29646
105106723	chr8:105106723:A:G	2.23388e-28	-1.90234	-0.973299
105106962	chr8:105106962:C:T	1.27626e-27	-6.38037e-10	-1.13286
105107172	chr8:105107172:T:C	5.10088e-27	-6.38037e-10	0.252624
105107199	chr8:105107199:A:T	3.70255e-28	-2.37035	-3.32691e-10
105107792	chr8:105107792:T:C	1.48783e-28	-1.95333	-1.32873
105108042	chr8:105108042:T:C	1.63897e-28	-1.98434	-1.20097
105108119	chr8:105108119:T:C	1.3644e-28	-2.03937	-1.32929
105108120	chr8:105108120:G:A	1.40036e-28	-2.01313	-1.32952
105108222	chr8:105108222:G:A	1.63558e-28	-1.87846	-1.30892
105108959	chr8:105108959:A:G	1.61264e-27	-1.97945	1.08053
105109454	chr8:105109454:T:C	1.95414e-28	-1.7726	-1.23682
105109517	chr8:105109517:C:T	1.69296e-28	-1.92148	-1.23141
105109518	chr8:105109518:G:A	4.64153e-28	-2.14433	-3.32691e-10
105110054	chr8:105110054:A:T	1.26394e-28	-2.40642	-1.03872
105110086	chr8:105110086:T:G	3.91778e-28	-1.30087	-1.01298
105110119	chr8:105110119:A:T	1.39798e-28	-2.05742	-1.28693
105110212	chr8:105110212:G:A	2.05937e-28	-1.8992	-1.05777
105110367	chr8:105110367:A:G	3.51441e-27	-6.38037e-10	-0.119919
105111107	chr8:105111107:A:C	1.11951e-27	-6.38037e-10	-1.2639
105111569	chr8:105111569:G:T	3.75306e-28	-2.3568	-3.32691e-10
105111646	chr8:105111646:A:G	1.29774e-28	-2.10288	-1.31587
105111878	chr8:105111878:T:TAG	1.35196e-27	-6.38037e-10	-1.07524
105112189	chr8:105112189:AC:A	1.37698e-27	-6.38037e-10	-1.0569
105112401	chr8:105112401:C:T	2.38201e-27	-6.38037e-10	-0.508843
105112592	chr8:105112592:C:T	2.97496e-28	-2.2409	-0.34824
105112628	chr8:105112628:G:A	2.09971e-28	-2.08018	-0.857398
105112778	chr8:105112778:G:A	1.08922e-27	-6.38037e-10	-1.29133
105112825	chr8:105112825:G:A	1.45892e-28	-2.1109	-1.19078
105113009	chr8:105113009:T:C	1.52618e-28	-2.05489	-1.20172
105113243	chr8:105113243:T:C	1.57046e-28	-1.8985	-1.3295
105113265	chr8:105113265:A:C	4.23093e-27	-6.38037e-10	0.0656333
105113368	chr8:105113368:C:T	1.41408e-27	-6.38037e-10	-1.03031
105113377	chr8:105113377:T:C	1.05132e-27	-6.38037e-10	-1.32674
105113438	chr8:105113438:A:G	1.30167e-26	-6.38037e-10	1.18944
105113529	chr8:105113529:A:C	1.96089e-27	-6.38037e-10	-0.703392
105113624	chr8:105113624:A:G	1.99319e-28	-2.41636	-0.573274
105113797	chr8:105113797:T:A	1.0812e-28	-2.41429	-1.18701
105113966	chr8:105113966:A:T	1.14895e-27	-6.38037e-10	-1.23794
105114075	chr8:105114075:AT:A	1.39144e-27	-6.38037e-10	-1.04645
105114083	chr8:105114083:C:G	1.18661e-27	-6.38037e-10	-1.20569
105114267	chr8:105114267:T:C	7.57214e-28	-1.6549	-3.32691e-10
105114337	chr8:105114337:G:A	2.7231e-27	-6.38037e-10	-0.37502
105114426	chr8:105114426:G:A	4.25699e-26	-6.38037e-10	2.37436
105114902	chr8:105114902:A:G	1.04995e-28	-2.37236	-1.25827
105115626	chr8:105115626:T:C	2.37846e-27	-6.38037e-10	-0.510335
105115805	chr8:105115805:T:C	5.80653e-26	2.68478	-3.32691e-10
105116186	chr8:105116186:GA:G	1.17396e-28	-2.42018	-1.09881
105116404	chr8:105116404:T:C	3.57933e-28	-2.4042	-3.32691e-10
105116419	chr8:105116419:A:G	1.61009e-27	-6.38037e-10	-0.900502
105116431	chr8:105116431:G:A	1.06581e-27	-6.38037e-10	-1.31306
105116500	chr8:105116500:C:T	1.86936e-27	-6.38037e-10	-0.751192
105116597	chr8:105116597:G:A	1.11338e-28	-2.33016	-1.24181
105116631	chr8:105116631:G:A	4.16209e-28	-2.3527	0.0993409
105117187	chr8:105117187:A:G	4.04258e-28	-2.28249	-3.32691e-10
105117537	chr8:105117537:G:A	1.09566e-27	-6.38037e-10	-1.28544
105117632	chr8:105117632:A:G	1.2066e-28	-2.40658	-1.08499
105117680	chr8:105117680:T:C	3.10739e-28	-2.3124	-0.233196
105118151	chr8:105118151:A:G	1.0475e-28	-2.31309	-1.31987
105118422	chr8:105118422:C:T	1.08082e-27	-6.38037e-10	-1.29907
105119191	chr8:105119191:G:T	1.104e-27	-6.38037e-10	-1.27785
105119213	chr8:105119213:A:G	7.81456e-28	-1.62339	-3.32691e-10
105119546	chr8:105119546:T:C	1.31282e-28	-2.41579	-0.991408
105119590	chr8:105119590:T:C	1.15179e-27	-6.38037e-10	-1.23548
105119736	chr8:105119736:G:A	3.79885e-28	-2.23377	-0.110903
105119737	chr8:105119737:T:C	1.0678e-27	-6.38037e-10	-1.31119
105119851	chr8:105119851:T:G	1.30519e-28	-2.31575	-1.09728
105119893	chr8:105119893:A:T	1.22541e-28	-2.35975	-1.11635
105120684	chr8:105120684:G:A	1.10382e-27	-6.38037e-10	-1.27801
105120695	chr8:105120695:C:T	2.33168e-27	-6.38037e-10	-0.530202
105120797	chr8:105120797:T:A	1.10092e-28	-2.29724	-1.28599
105121194	chr8:105121194:C:T	1.09585e-27	-6.38037e-10	-1.28525
105121333	chr8:105121333:C:T	1.21953e-28	-2.37705	-1.10386
105121663	chr8:105121663:A:G	8.08224e-28	-1.92741	0.337704
105121689	chr8:105121689:A:G	1.24116e-28	-2.37384	-1.08949
105121922	chr8:105121922:G:A	1.4277e-27	-6.38037e-10	-1.02072
105122123	chr8:105122123:T:A	1.19239e-28	-2.34884	-1.15458
105122336	chr8:105122336:G:A	3.93126e-28	-2.31041	-3.32691e-10
105122544	chr8:105122544:T:C	5.24545e-28	-2.02201	-3.32691e-10
105122793	chr8:105122793:G:A	3.11275e-28	-2.2385	-0.305368
105122853	chr8:105122853:G:A	2.72325e-27	-6.38037e-10	-0.374962
105122862	chr8:105122862:C:T	8.14294e-28	-2.14541	0.563187
105122958	chr8:105122958:A:G	1.42631e-27	-6.38037e-10	-1.0217
105123103	chr8:105123103:G:T	3.10622e-28	-2.21113	-0.334837
105123239	chr8:105123239:G:A	8.22761e-27	-0.642367	1.37307
105123507	chr8:105123507:T:C	1.4785e-27	-6.38037e-10	-0.985763
105123922	chr8:105123922:C:T	1.09583e-27	-2.20118	0.915898
105124090	chr8:105124090:G:A	4.1683e-28	-2.31509	0.0632256
105124227	chr8:105124227:A:T	2.77689e-27	-6.38037e-10	-0.355459
105124721	chr8:105124721:TAATA:T	2.29287e-27	-6.38037e-10	-0.546987
105124756	chr8:105124756:AG:A	1.6757e-27	-6.38037e-10	-0.860556
105125007	chr8:105125007:A:G	4.60184e-28	-2.15292	-3.32691e-10
105125412	chr8:105125412:G:T	1.1491e-27	-6.38037e-10	-1.23781
105125531	chr8:105125531:C:T	1.8786e-28	-1.75868	-1.29017
105125541	chr8:105125541:A:G	1.12881e-28	-2.30311	-1.2551
105126299	chr8:105126299:A:T	2.07836e-26	-6.38037e-10	1.65737
105126303	chr8:105126303:TG:T	3.68735e-28	-2.37447	-3.32691e-10
105126379	chr8:105126379:G:T	1.00073e-27	-1.37606	-3.32691e-10
105126385	chr8:105126385:T:C	1.83638e-27	-6.38037e-10	-0.768995
105126963	chr8:105126963:C:T	3.56922e-28	-2.40703	-3.32691e-10
105127299	chr8:105127299:G:C	3.44778e-27	-0.13906	-3.32691e-10
105127457	chr8:105127457:TTTTG:T	1.22644e-27	-6.38037e-10	-1.17268
105127596	chr8:105127596:G:C	1.39336e-28	-2.26912	-1.07854
105127906	chr8:105127906:G:A	3.61688e-28	-2.39376	-3.32691e-10
105128095	chr8:105128095:CAGTG:C	1.09393e-27	-6.38037e-10	-1.28701
105128107	chr8:105128107:C:A	1.14818e-28	-2.30128	-1.23992
105128506	chr8:105128506:A:G	1.21767e-27	-6.38037e-10	-1.17985
105128678	chr8:105128678:T:A	1.44267e-28	-2.35007	-0.962805
105128699	chr8:105128699:G:A	1.86134e-26	-6.38037e-10	1.54709
105128836	chr8:105128836:A:G	1.18485e-27	-6.38037e-10	-1.20717
105129299	chr8:105129299:T:G	1.29469e-28	-2.40184	-1.01926
105129491	chr8:105129491:G:A	1.25576e-27	-6.38037e-10	-1.14905
105129568	chr8:105129568:C:G	3.75889e-28	-1.02594	-1.32931
105129760	chr8:105129760:A:G	1.10135e-27	-6.38037e-10	-1.28026
105129881	chr8:105129881:A:G	1.69787e-28	-1.85088	-1.29912
105130105	chr8:105130105:C:T	7.5809e-28	-2.27833	0.624584
105130348	chr8:105130348:A:G	1.18365e-28	-2.37856	-1.13221
105130670	chr8:105130670:G:A	1.24432e-27	-6.38037e-10	-1.1582
105130721	chr8:105130721:T:G	1.21618e-28	-2.39537	-1.08829
105130763	chr8:105130763:T:C	1.0867e-27	-6.38037e-10	-1.29365
105131340	chr8:105131340:A:G	1.5753e-27	-6.38037e-10	-0.922343
105131363	chr8:105131363:C:T	2.03713e-26	-6.38037e-10	1.63734
105131415	chr8:105131415:C:T	1.83343e-27	-6.38037e-10	-0.770599
105131425	chr8:105131425:A:G	1.30356e-28	-2.12261	-1.29167
105131513	chr8:105131513:TC:T	1.89032e-27	-6.38037e-10	-0.740042
105131625	chr8:105131625:A:G	1.07153e-27	-6.38037e-10	-1.3077
105132086	chr8:105132086:T:A	1.12163e-27	-6.38037e-10	-1.26201
105132348	chr8:105132348:C:A	1.08045e-27	-6.38037e-10	-1.29942
105132588	chr8:105132588:C:A	1.06268e-28	-2.28907	-1.32951
105132657	chr8:105132657:TA:T	1.74045e-28	-1.92948	-1.19576
105133096	chr8:105133096:GC:G	3.23079e-27	-1.46218	1.25812
105133255	chr8:105133255:C:T	1.15163e-27	-6.38037e-10	-1.23561
105133273	chr8:105133273:T:C	6.6354e-27	-6.38037e-10	0.515629
105133599	chr8:105133599:T:C	4.15826e-28	-2.25428	-3.32691e-10
105133628	chr8:105133628:A:G	2.5266e-28	-2.25206	-0.500437
105134060	chr8:105134060:C:G	1.36222e-28	-2.06741	-1.30285
105134181	chr8:105134181:A:T	1.06263e-27	-6.38037e-10	-1.31605
105134280	chr8:105134280:T:A	1.45874e-28	-2.3602	-0.941604
105134539	chr8:105134539:G:A	1.35761e-27	-6.38037e-10	-1.07107
105134927	chr8:105134927:T:G	3.71404e-26	-0.306066	2.54398
105135481	chr8:105135481:T:C	1.6012e-28	-2.07132	-1.1373
105136044	chr8:105136044:T:A	1.04843e-27	-6.38037e-10	-1.32949
105136880	chr8:105136880:A:C	5.22991e-28	-2.02498	-3.32691e-10
105137605	chr8:105137605:C:T	1.76266e-27	-6.38037e-10	-0.809968
105137700	chr8:105137700:G:A	2.36118e-28	-1.57438	-1.24583
105137869	chr8:105137869:T:TCC	1.29153e-27	-6.38037e-10	-1.12096
105137889	chr8:105137889:A:G	2.63216e-28	-1.38244	-1.32913
105138353	chr8:105138353:A:G	4.07619e-28	-2.27421	-3.32691e-10
105138357	chr8:105138357:A:C	3.03951e-28	-1.2383	-1.32938
105138440	chr8:105138440:G:A	1.04952e-27	-6.38037e-10	-1.32846
105138522	chr8:105138522:A:G	2.55018e-28	-1.41588	-1.32733
105138621	chr8:105138621:A:C	1.17387e-28	-2.40763	-1.11144
105138892	chr8:105138892:C:T	1.52318e-28	-1.97588	-1.2827
105139038	chr8:105139038:G:T	4.45702e-27	-6.38037e-10	0.117691
105139245	chr8:105139245:C:T	4.30087e-28	-2.22056	-3.32691e-10
105139846	chr8:105139846:A:G	1.07611e-27	-6.38037e-10	-1.30343
105140090	chr8:105140090:A:G	1.52641e-28	-2.40011	-0.856345
105140194	chr8:105140194:A:G	1.91443e-27	-6.38037e-10	-0.727367
105141923	chr8:105141923:A:G	2.15831e-28	-1.58062	-1.32943
105142305	chr8:105142305:A:G	1.20921e-28	-2.20496	-1.28445
105142375	chr8:105142375:T:A	1.06198e-27	-6.38037e-10	-1.31665
105142883	chr8:105142883:G:A	2.03067e-27	-6.38037e-10	-0.668423
105144264	chr8:105144264:A:G	1.67086e-27	-0.773221	-0.0902307
105144456	chr8:105144456:T:C	3.97604e-28	-1.24911	-1.04998
105144800	chr8:105144800:AAG:A	1.68095e-28	-1.9487	-1.21131
105145200	chr8:105145200:A:T	2.01113e-27	-6.38037e-10	-0.678094
105145331	chr8:105145331:A:G	3.7959e-28	-2.34545	-3.32691e-10
105145935	chr8:105145935:G:A	1.8307e-27	-6.38037e-10	-0.772094
105146968	chr8:105146968:A:G	4.6587e-28	-2.38698	0.246341
105147052	chr8:105147052:T:A	1.07734e-27	-6.38037e-10	-1.3023
105147379	chr8:105147379:C:T	7.44549e-27	-6.38037e-10	0.630819
105147822	chr8:105147822:G:A	1.05826e-27	-6.38037e-10	-1.32016
105148035	chr8:105148035:T:C	1.4229e-27	-6.38037e-10	-1.02409
105148853	chr8:105148853:C:G	2.69533e-27	-6.38037e-10	-0.385267
105150138	chr8:105150138:C:A	2.10488e-27	-6.38037e-10	-0.63253
105150197	chr8:105150197:T:C	1.4928e-27	-6.38037e-10	-0.976136
105150216	chr8:105150216:G:T	1.48171e-27	-6.38037e-10	-0.983594
105150323	chr8:105150323:G:A	9.95215e-29	-2.4092	-1.27498
105150331	chr8:105150331:A:G	1.43484e-27	-6.38037e-10	-1.01573
105150384	chr8:105150384:A:C	1.22563e-27	-6.38037e-10	-1.17334
105150922	chr8:105150922:G:A	3.76368e-28	-1.31291	-1.04107
105151331	chr8:105151331:T:A	1.2217e-27	-6.38037e-10	-1.17654
105151581	chr8:105151581:T:C	1.45175e-27	-6.38037e-10	-1.00402
105151686	chr8:105151686:G:A	1.67563e-27	-6.38037e-10	-0.860598
105151936	chr8:105151936:A:T	1.31299e-26	1.1981	-3.32691e-10
105153748	chr8:105153748:C:T	1.63833e-27	-6.38037e-10	-0.883113
105154569	chr8:105154569:T:A	1.33361e-28	-2.18306	-1.20843
105155743	chr8:105155743:G:C	3.44425e-27	-6.38037e-10	-0.140084
105156710	chr8:105156710:C:A	1.50064e-28	-1.96208	-1.3114
105156839	chr8:105156839:A:G	9.84617e-28	-0.0636631	-1.32863
105157682	chr8:105157682:T:G	1.0452e-28	-2.37388	-1.26128
105159270	chr8:105159270:G:T	2.44451e-27	-6.38037e-10	-0.482943
105159559	chr8:105159559:G:T	1.641e-27	-6.38037e-10	-0.881481
105159604	chr8:105159604:C:T	6.37613e-28	-1.81247	-0.0143458
105159606	chr8:105159606:G:T	1.10822e-28	-2.38493	-1.19169
105160483	chr8:105160483:A:G	1.08911e-27	-6.38037e-10	-1.29143
105161288	chr8:105161288:G:A	4.6452e-28	-2.14354	-3.32691e-10
105161809	chr8:105161809:G:A	3.54534e-27	-6.38037e-10	-0.111156
105162672	chr8:105162672:A:G	4.9775e-28	-1.84716	-0.227285
105162682	chr8:105162682:G:A	4.0378e-28	-2.28367	-3.32691e-10
105163246	chr8:105163246:GTA:G	1.71061e-27	-6.38037e-10	-0.83994
105163432	chr8:105163432:T:A	3.42134e-27	-6.38037e-10	-0.146757
105163639	chr8:105163639:T:C	6.27321e-28	-1.76885	-0.0742384
105164223	chr8:105164223:C:T	4.94238e-28	-1.80073	-0.280795
105164352	chr8:105164352:T:C	1.05111e-27	-6.38037e-10	-1.32694
105164864	chr8:105164864:A:G	1.38841e-28	-2.03425	-1.31696
105164967	chr8:105164967:G:A	1.21181e-27	-6.38037e-10	-1.18467
105165266	chr8:105165266:C:T	2.5896e-28	-1.8934	-0.834466
105165362	chr8:105165362:G:A	1.05294e-27	-6.38037e-10	-1.3252
105166006	chr8:105166006:C:G	3.52148e-28	-2.42049	-3.32691e-10
105167242	chr8:105167242:G:A	1.04911e-27	-6.38037e-10	-1.32885
105167726	chr8:105167726:A:G	1.16864e-27	-6.38037e-10	-1.22095
105168458	chr8:105168458:A:G	2.41827e-28	-1.8078	-0.988526
105168646	chr8:105168646:A:G	9.52652e-28	-0.641391	-0.783904
105168695	chr8:105168695:A:G	1.23164e-27	-6.38037e-10	-1.16844
105168743	chr8:105168743:T:C	2.04973e-27	-6.38037e-10	-0.659084
105168837	chr8:105168837:G:C	1.08086e-27	-6.38037e-10	-1.29904
105169139	chr8:105169139:A:T	4.07174e-28	-1.4941	-0.781202
105169738	chr8:105169738:A:T	1.65173e-27	-6.38037e-10	-0.874964
105170096	chr8:105170096:T:C	1.45288e-28	-1.99722	-1.3086
105170224	chr8:105170224:G:A	4.27135e-28	-1.34226	-0.885181
105171090	chr8:105171090:C:T	5.15218e-28	-1.29739	-0.742569
105171602	chr8:105171602:T:C	3.73615e-28	-2.36132	-3.32691e-10
105172235	chr8:105172235:G:A	2.15073e-27	-0.610983	-3.32691e-10
105172545	chr8:105172545:C:G	3.53862e-27	-6.38037e-10	-0.113054
105172551	chr8:105172551:G:A	3.8031e-28	-2.34356	-3.32691e-10
105172759	chr8:105172759:A:G	1.38875e-27	-6.38037e-10	-1.04838
105173063	chr8:105173063:G:A	1.95895e-27	-6.38037e-10	-0.704379
105173645	chr8:105173645:G:A	3.52849e-27	-6.38037e-10	-0.11592
105173764	chr8:105173764:C:T	1.13347e-27	-6.38037e-10	-1.25151
105173817	chr8:105173817:C:T	5.0024e-28	-2.06946	-3.32691e-10
105174090	chr8:105174090:TATGTC:T	2.07907e-28	-1.85373	-1.09373
105174328	chr8:105174328:C:A	1.78585e-28	-1.93493	-1.16456
105175071	chr8:105175071:A:G	6.34745e-28	-1.72423	-0.107095
105175808	chr8:105175808:C:T	2.15056e-28	-2.07621	-0.837439
105176255	chr8:105176255:G:T	1.05558e-27	-6.38037e-10	-1.3227
105176299	chr8:105176299:A:G	4.11594e-28	-1.64188	-0.622631
105176390	chr8:105176390:G:A	1.17266e-27	-6.38037e-10	-1.21751
105177696	chr8:105177696:G:C	1.11257e-27	-6.38037e-10	-1.27012
105177837	chr8:105177837:A:G	3.52283e-27	-6.38037e-10	-0.117526
105178091	chr8:105178091:G:A	3.78177e-28	-1.71383	-0.635353
105178273	chr8:105178273:TAAG:T	4.86518e-28	-1.53869	-0.558583
105178475	chr8:105178475:G:T	1.64665e-28	-2.00681	-1.17382
105178786	chr8:105178786:A:G	1.53088e-28	-2.40832	-0.845211
105178787	chr8:105178787:C:A	1.54587e-28	-1.97528	-1.26851
105178958	chr8:105178958:A:T	1.12052e-27	-6.38037e-10	-1.263
105179258	chr8:105179258:T:G	2.05849e-28	-1.73426	-1.22315
105179565	chr8:105179565:G:C	1.81415e-28	-1.89489	-1.18887
105179875	chr8:105179875:T:G	1.88279e-27	-6.38037e-10	-0.744032
105180106	chr8:105180106:G:A	1.08358e-27	-6.38037e-10	-1.29652
105180645	chr8:105180645:C:T	4.57953e-28	-1.63385	-0.523925
105181264	chr8:105181264:C:G	2.10854e-27	-6.38037e-10	-0.630793
105181451	chr8:105181451:G:A	2.83464e-27	-6.38037e-10	-0.334873
105181866	chr8:105181866:G:T	1.97162e-27	-6.38037e-10	-0.697935
105181942	chr8:105181942:T:C	1.58984e-28	-2.41084	-0.804901
105182140	chr8:105182140:C:T	3.53953e-27	-6.38037e-10	-0.112796
105182569	chr8:105182569:G:A	4.93813e-28	-2.08239	-3.32691e-10
105184039	chr8:105184039:T:C	2.14613e-28	-1.73223	-1.18348
105184558	chr8:105184558:A:G	1.93785e-28	-1.8163	-1.20149
105184604	chr8:105184604:G:C	1.48748e-28	-2.1509	-1.13139
105184864	chr8:105184864:T:C	1.19727e-27	-6.38037e-10	-1.19675
105185064	chr8:105185064:T:C	5.16329e-28	-1.4027	-0.635098
105185167	chr8:105185167:G:A	1.89179e-27	-6.38037e-10	-0.739264
105185172	chr8:105185172:T:C	1.73431e-28	-1.9414	-1.18737
105185235	chr8:105185235:A:G	1.05005e-27	-6.38037e-10	-1.32795
105185348	chr8:105185348:C:T	4.3869e-28	-2.20075	-3.32691e-10
105185612	chr8:105185612:GA:G	2.50852e-28	-1.81405	-0.94563
105185901	chr8:105185901:A:G	1.54561e-28	-1.99892	-1.24503
105186168	chr8:105186168:T:C	2.23142e-27	-6.38037e-10	-0.574153
105186530	chr8:105186530:C:T	4.61515e-28	-1.50145	-0.648584
105186566	chr8:105186566:T:C	4.60666e-28	-1.52674	-0.625128
105186605	chr8:105186605:C:G	1.65382e-27	-6.38037e-10	-0.873702
105186732	chr8:105186732:G:A	4.65799e-28	-1.48811	-0.652682
105187169	chr8:105187169:T:G	1.41804e-27	-1.94198	0.914464
105187452	chr8:105187452:A:G	1.10737e-28	-2.26364	-1.31374
105188755	chr8:105188755:A:G	1.51343e-28	-2.13055	-1.13445
105190620	chr8:105190620:TC:T	1.04888e-27	-6.38037e-10	-1.32907
105190869	chr8:105190869:C:G	1.42525e-27	-6.38037e-10	-1.02244
105190950	chr8:105190950:T:C	7.86844e-27	0.68607	-3.32691e-10
105191156	chr8:105191156:T:C	1.07837e-27	-6.38037e-10	-1.30134
105191231	chr8:105191231:A:G	1.07656e-27	-6.38037e-10	-1.30302
105192366	chr8:105192366:C:T	2.02005e-28	-1.73979	-1.23646
105192392	chr8:105192392:T:C	1.99673e-28	-1.78971	-1.19816
105193949	chr8:105193949:C:A	1.63629e-27	-6.38037e-10	-0.88436
105195216	chr8:105195216:T:C	1.58065e-28	-1.91539	-1.30615
105195447	chr8:105195447:C:T	1.74596e-28	-1.92653	-1.19554
105196227	chr8:105196227:C:T	1.64969e-28	-1.94961	-1.22918
105196461	chr8:105196461:A:G	3.55093e-27	-6.38037e-10	-0.10958
105196739	chr8:105196739:G:A	4.61605e-28	-1.48378	-0.666057
105196859	chr8:105196859:G:C	2.0163e-27	-6.38037e-10	-0.675524
105197601	chr8:105197601:T:A	2.32567e-28	-1.91208	-0.923282
105197686	chr8:105197686:G:A	2.06721e-28	-2.03497	-0.918207
105197825	chr8:105197825:TG:T	1.22661e-27	-1.17253	-3.32691e-10
105198128	chr8:105198128:A:C	1.70702e-27	-6.38037e-10	-0.842042
105198218	chr8:105198218:A:T	1.88185e-28	-2.18426	-0.862856
105198728	chr8:105198728:A:G	1.68457e-28	-1.96014	-1.19773
105198892	chr8:105198892:A:C	1.4089e-27	-6.38037e-10	-1.03398
105198937	chr8:105198937:G:C	1.04905e-27	-6.38037e-10	-1.3289
105199883	chr8:105199883:CA:C	1.20977e-27	-6.38037e-10	-1.18636
105199905	chr8:105199905:G:T	1.14478e-27	-6.38037e-10	-1.24158
105200222	chr8:105200222:A:G	1.80147e-27	-6.38037e-10	-0.788189
105200645	chr8:105200645:A:G	1.36574e-28	-2.21346	-1.15422
105201401	chr8:105201401:A:C	1.34564e-27	-6.38037e-10	-1.07992
105201555	chr8:105201555:T:C	1.13985e-27	-6.38037e-10	-1.24589
105201867	chr8:105201867:G:A	1.76138e-28	-1.94085	-1.17243
105201890	chr8:105201890:A:T	1.58117e-28	-2.19916	-1.02205
105201918	chr8:105201918:T:C	1.78675e-27	-6.38037e-10	-0.796394
105201920	chr8:105201920:T:C	1.05413e-27	-6.38037e-10	-1.32408
105202982	chr8:105202982:A:T	2.17727e-27	-6.38037e-10	-0.598719
105203066	chr8:105203066:T:G	1.74143e-28	-2.12846	-0.996207
105203318	chr8:105203318:G:A	1.04878e-27	-6.38037e-10	-1.32916
105203658	chr8:105203658:G:A	1.70521e-28	-1.92835	-1.21734
105203915	chr8:105203915:T:C	1.36687e-27	-6.38037e-10	-1.06426
105204021	chr8:105204021:G:A	3.30855e-27	-6.38037e-10	-0.18028
105204074	chr8:105204074:C:T	6.09709e-28	-1.35093	-0.520636
105204083	chr8:105204083:G:A	3.98348e-27	-6.38037e-10	0.00536593
105204108	chr8:105204108:C:T	1.62712e-28	-2.2322	-0.960365
105204216	chr8:105204216:C:T	1.52671e-27	-6.38037e-10	-0.953678
105204570	chr8:105204570:T:A	3.53503e-28	-2.41665	-3.32691e-10
105204975	chr8:105204975:A:G	5.95642e-28	-1.8949	-3.32691e-10
105205209	chr8:105205209:G:A	1.23824e-28	-2.16661	-1.29907
105205233	chr8:105205233:A:G	2.32072e-27	-6.38037e-10	-0.534914
105205260	chr8:105205260:C:T	1.25597e-27	-6.38037e-10	-1.14888
105205668	chr8:105205668:G:A	4.78822e-28	-2.11322	-3.32691e-10
105206018	chr8:105206018:T:C	8.52203e-27	0.765864	-3.32691e-10
105206653	chr8:105206653:A:G	3.93025e-27	-6.38037e-10	-0.0080868
105207120	chr8:105207120:T:A	3.88056e-28	-2.3234	-3.32691e-10
105207485	chr8:105207485:A:G	4.12596e-27	-6.38037e-10	0.04051
105207880	chr8:105207880:GC:G	1.42419e-27	-6.38037e-10	-1.02319
105208082	chr8:105208082:T:A	1.8692e-27	-6.38037e-10	-0.751278
105208107	chr8:105208107:G:C	1.46428e-27	-6.38037e-10	-0.995423
105208427	chr8:105208427:T:C	1.05569e-27	-6.38037e-10	-1.32259
105208439	chr8:105208439:A:G	1.90825e-28	-1.83872	-1.19447
105208641	chr8:105208641:T:A	2.50094e-27	-6.38037e-10	-0.460122
105208908	chr8:105208908:T:C	1.08985e-27	-6.38037e-10	-1.29075
105209241	chr8:105209241:A:G	1.32295e-27	-6.38037e-10	-1.09692
105209447	chr8:105209447:C:T	1.3134e-27	-6.38037e-10	-1.10417
105209891	chr8:105209891:G:C	1.0596e-27	-6.38037e-10	-1.3189
105209967	chr8:105209967:A:G	2.60268e-27	-6.38037e-10	-0.42025
105209982	chr8:105209982:C:T	2.9077e-27	-6.38037e-10	-0.309429
105210292	chr8:105210292:G:A	1.81214e-28	-1.88171	-1.20316
105210474	chr8:105210474:G:A	1.63944e-27	-6.38037e-10	-0.882436
105210478	chr8:105210478:C:T	1.37283e-28	-2.14899	-1.21351
105210645	chr8:105210645:C:G	2.15697e-27	-6.38037e-10	-0.608085
105210868	chr8:105210868:A:T	2.06931e-28	-1.78034	-1.17182
105211031	chr8:105211031:A:G	1.36597e-27	-6.38037e-10	-1.06492
105211125	chr8:105211125:C:T	1.66884e-27	-6.38037e-10	-0.864658
105211646	chr8:105211646:C:T	8.45762e-28	-1.54431	-3.32691e-10
105211648	chr8:105211648:T:A	1.05708e-27	-6.38037e-10	-1.32128
105211833	chr8:105211833:A:G	1.31108e-28	-2.30315	-1.10537
105213999	chr8:105213999:T:C	2.24792e-27	-6.38037e-10	-0.566783
105214044	chr8:105214044:AAAATCTAGC:A	3.21797e-27	-6.38037e-10	-0.20804
105214352	chr8:105214352:G:A	1.0571e-27	-6.38037e-10	-1.32126
105215017	chr8:105215017:G:A	1.05025e-27	-6.38037e-10	-1.32776
105215344	chr8:105215344:G:A	3.53537e-27	-6.38037e-10	-0.113971
105216566	chr8:105216566:A:G	2.90637e-28	-1.51045	-1.10202
105216912	chr8:105216912:C:T	1.70342e-27	-6.38037e-10	-0.844154
105216917	chr8:105216917:C:T	6.67688e-28	-1.78072	-3.32691e-10
105217182	chr8:105217182:T:C	4.0933e-28	-1.35285	-0.91717
105217229	chr8:105217229:G:T	3.69546e-28	-2.37227	-3.32691e-10
105217934	chr8:105217934:G:A	1.02304e-28	-2.32719	-1.3294
105218027	chr8:105218027:G:T	1.03697e-28	-2.31619	-1.32688
105218162	chr8:105218162:G:A	5.02892e-28	-2.06417	-3.32691e-10
105218170	chr8:105218170:C:T	1.56996e-28	-2.01914	-1.20918
105218282	chr8:105218282:A:G	1.1824e-28	-2.18231	-1.32952
105218567	chr8:105218567:A:G	1.05751e-27	-6.38037e-10	-1.32087
105218903	chr8:105218903:A:G	1.45289e-28	-2.01894	-1.28688
105218944	chr8:105218944:G:A	5.87506e-28	-0.617036	-1.29162
105218975	chr8:105218975:A:G	1.05053e-27	-6.38037e-10	-1.3275
105219155	chr8:105219155:A:G	1.05203e-27	-6.38037e-10	-1.32607
105219544	chr8:105219544:A:T	1.07396e-27	-6.38037e-10	-1.30544
105220552	chr8:105220552:A:G	1.11663e-27	-6.38037e-10	-1.26648
105220959	chr8:105220959:A:G	6.89683e-28	-1.74831	-3.32691e-10
105220965	chr8:105220965:A:C	1.91026e-28	-1.87841	-1.15373
105221898	chr8:105221898:T:C	1.15301e-27	-6.38037e-10	-1.23441
105222197	chr8:105222197:A:T	1.74839e-27	-0.818097	-3.32691e-10
105222414	chr8:105222414:G:A	1.75829e-28	-1.97849	-1.13654
105222490	chr8:105222490:C:G	1.11108e-28	-2.24662	-1.32742
105222652	chr8:105222652:A:T	1.30651e-27	-6.38037e-10	-1.10943
105222925	chr8:105222925:C:T	1.17508e-27	-6.38037e-10	-1.21545
105223381	chr8:105223381:G:C	1.16172e-27	-6.38037e-10	-1.22689
105223405	chr8:105223405:C:T	4.44131e-28	-2.18842	-3.32691e-10
105223773	chr8:105223773:C:T	1.07597e-27	-6.38037e-10	-1.30356
105224219	chr8:105224219:C:T	1.14996e-27	-6.38037e-10	-1.23706
105225553	chr8:105225553:T:C	3.51503e-28	-2.42233	-3.32691e-10
105225671	chr8:105225671:A:G	1.21573e-28	-2.31143	-1.1726
105225740	chr8:105225740:T:C	1.25109e-27	-6.38037e-10	-1.15277
105225795	chr8:105225795:T:C	1.65824e-26	-6.38037e-10	1.43155
105226102	chr8:105226102:A:G	1.20715e-27	-6.38037e-10	-1.18853
105226253	chr8:105226253:A:C	1.39003e-28	-2.02415	-1.3259
105226321	chr8:105226321:G:A	1.32497e-27	-6.38037e-10	-1.0954
105226901	chr8:105226901:C:T	1.14482e-27	-6.38037e-10	-1.24154
105226924	chr8:105226924:T:C	9.73462e-29	-2.41107	-1.2952
105226956	chr8:105226956:TC:T	4.89623e-28	-2.09091	-3.32691e-10
105227364	chr8:105227364:TTAA:T	1.42908e-28	-2.30154	-1.0208
105228187	chr8:105228187:A:G	2.47427e-28	-1.46249	-1.31094
105228255	chr8:105228255:C:T	1.36713e-28	-2.32699	-1.03967
105229208	chr8:105229208:G:T	1.27896e-28	-2.36261	-1.07072
105229237	chr8:105229237:T:C	2.79109e-27	-6.38037e-10	-0.350358
105229469	chr8:105229469:A:C	1.12044e-27	-6.38037e-10	-1.26307
105229562	chr8:105229562:G:A	1.31106e-28	-2.35166	-1.05688
105230363	chr8:105230363:G:A	1.84976e-28	-1.90119	-1.16313
105230472	chr8:105230472:A:G	1.18889e-27	-6.38037e-10	-1.20377
105230517	chr8:105230517:G:A	1.01974e-28	-2.33541	-1.32442
105230566	chr8:105230566:A:T	3.74198e-27	-6.38037e-10	-0.0571737
105231315	chr8:105231315:A:G	9.93945e-29	-2.35646	-1.32898
105231590	chr8:105231590:G:C	1.19618e-28	-2.3833	-1.11694
105232711	chr8:105232711:A:G	1.41287e-28	-2.02326	-1.3105
105232980	chr8:105232980:A:C	1.30643e-27	-6.38037e-10	-1.1095
105233030	chr8:105233030:T:C	1.0743e-27	-6.38037e-10	-1.30512
105233308	chr8:105233308:T:A	1.34447e-27	-6.38037e-10	-1.08079
105233646	chr8:105233646:G:T	1.40073e-27	-6.38037e-10	-1.0398
105233921	chr8:105233921:G:C	1.88028e-28	-2.18007	-0.867885
105234659	chr8:105234659:T:A	1.35368e-28	-2.04704	-1.32951
105235076	chr8:105235076:T:C	1.14501e-27	-6.38037e-10	-1.24137
105235467	chr8:105235467:C:T	5.56523e-28	-0.718673	-1.24416
105235534	chr8:105235534:A:T	1.23884e-27	-6.38037e-10	-1.16261
105235754	chr8:105235754:C:T	1.19073e-27	-6.38037e-10	-1.20223
105236166	chr8:105236166:T:G	1.28748e-28	-2.12884	-1.29785
105236674	chr8:105236674:G:A	3.53428e-28	-2.41686	-3.32691e-10
105237073	chr8:105237073:A:T	1.46404e-27	-6.38037e-10	-0.995591
105237629	chr8:105237629:A:T	1.83075e-27	-6.38037e-10	-0.772063
105237760	chr8:105237760:T:C	1.3119e-28	-2.08113	-1.32677
105237907	chr8:105237907:G:A	1.13628e-27	-6.38037e-10	-1.24903
105238025	chr8:105238025:G:A	1.07799e-28	-2.29893	-1.30535
105238046	chr8:105238046:T:A	1.31161e-28	-2.3468	-1.06132
105238543	chr8:105238543:T:G	2.59098e-27	-6.38037e-10	-0.424752
105239019	chr8:105239019:G:C	2.05518e-28	-1.95593	-1.00308
105239155	chr8:105239155:C:G	1.29997e-27	-6.38037e-10	-1.11445
105239248	chr8:105239248:C:T	1.52259e-28	-1.99141	-1.26756
105239474	chr8:105239474:G:A	1.4347e-28	-2.02578	-1.29264
105239925	chr8:105239925:A:G	3.52858e-28	-2.41848	-3.32691e-10
105240073	chr8:105240073:A:G	1.41484e-28	-2.16522	-1.16714
105240119	chr8:105240119:T:C	1.05453e-27	-6.38037e-10	-1.3237
105240581	chr8:105240581:T:C	1.45678e-28	-2.00364	-1.2995
105240660	chr8:105240660:G:A	1.30641e-27	-1.10951	-3.32691e-10
105240820	chr8:105240820:G:A	1.2535e-26	-6.38037e-10	1.15174
105241260	chr8:105241260:G:A	1.30735e-26	-6.38037e-10	1.1938
105241281	chr8:105241281:C:G	1.61943e-28	-1.88313	-1.31417
105241626	chr8:105241626:G:T	1.05855e-27	-6.38037e-10	-1.31989
105241653	chr8:105241653:G:A	2.80122e-28	-1.84405	-0.805272
105241848	chr8:105241848:A:G	1.07774e-27	-6.38037e-10	-1.30193
105242250	chr8:105242250:G:A	1.08338e-27	-6.38037e-10	-1.29671
105242253	chr8:105242253:G:T	1.44015e-28	-2.42145	-0.893175
105242343	chr8:105242343:C:T	4.43552e-28	-1.01707	-1.17266
105242530	chr8:105242530:G:C	3.26258e-27	-6.38037e-10	-0.194271
105242906	chr8:105242906:G:A	1.13779e-28	-2.23676	-1.31353
105243288	chr8:105243288:CAT:C	1.65947e-28	-2.39721	-0.775667
105243596	chr8:105243596:T:C	1.15221e-28	-2.41093	-1.12676
105244000	chr8:105244000:G:A	2.20705e-27	-6.38037e-10	-0.585131
105244099	chr8:105244099:A:G	1.30884e-26	-6.38037e-10	1.19493
105244152	chr8:105244152:C:G	2.60366e-27	-6.38037e-10	-0.419872
105244276	chr8:105244276:G:T	1.04938e-27	-6.38037e-10	-1.32859
105244299	chr8:105244299:C:G	4.06782e-28	-2.27627	-3.32691e-10
105244437	chr8:105244437:C:T	1.12886e-27	-6.38037e-10	-1.25558
105244461	chr8:105244461:C:T	1.73733e-28	-2.39358	-0.733444
105244634	chr8:105244634:T:C	2.68834e-27	-6.38037e-10	-0.387866
105244783	chr8:105244783:A:C	1.31956e-26	-6.38037e-10	1.20309
105245098	chr8:105245098:A:G	1.06542e-27	-6.38037e-10	-1.31342
105245446	chr8:105245446:T:C	1.07967e-28	-2.41577	-1.18695
105245627	chr8:105245627:G:A	1.92015e-28	-2.12112	-0.905852
105245693	chr8:105245693:G:A	1.8979e-28	-1.70911	-1.32952
105245803	chr8:105245803:G:A	3.35875e-28	-2.01009	-0.457719
105246369	chr8:105246369:C:T	5.64878e-27	-6.38037e-10	0.35465
105246570	chr8:105246570:CAT:C	4.01386e-28	-2.28962	-3.32691e-10
105247159	chr8:105247159:G:T	3.255e-28	-1.78933	-0.709855
105247235	chr8:105247235:A:G	1.05241e-27	-6.38037e-10	-1.3257
105247253	chr8:105247253:A:G	1.06815e-27	-6.38037e-10	-1.31087
105247284	chr8:105247284:G:A	1.19172e-26	1.10119	-3.32691e-10
105247289	chr8:105247289:T:C	2.53899e-28	-2.28806	-0.459548
105247433	chr8:105247433:A:G	1.09244e-27	-6.38037e-10	-1.28838
105247444	chr8:105247444:T:A	2.7358e-28	-2.41416	-0.25879
105247983	chr8:105247983:C:T	3.41744e-28	-1.62117	-0.829313
105248088	chr8:105248088:C:T	1.40722e-28	-2.00932	-1.32844
105248252	chr8:105248252:A:G	1.10466e-27	-6.38037e-10	-1.27725
105248278	chr8:105248278:G:A	1.23755e-27	-6.38037e-10	-1.16366
105248332	chr8:105248332:C:T	3.27598e-28	-1.89281	-0.59995
105248646	chr8:105248646:C:T	1.07989e-27	-6.38037e-10	-1.29993
105248740	chr8:105248740:C:A	1.13814e-27	-6.38037e-10	-1.24739
105248775	chr8:105248775:C:A	1.20468e-27	-6.38037e-10	-1.19057
105248880	chr8:105248880:G:A	2.49722e-28	-1.94605	-0.818149
105249307	chr8:105249307:A:C	3.55412e-28	-2.41127	-3.32691e-10
105249528	chr8:105249528:G:A	1.4477e-28	-2.04831	-1.26109
105249706	chr8:105249706:G:A	1.53619e-28	-1.98795	-1.26213
105249794	chr8:105249794:C:T	1.34738e-28	-2.08878	-1.29243
105250025	chr8:105250025:C:T	1.36766e-26	-6.38037e-10	1.23889
105250262	chr8:105250262:T:C	1.22501e-28	-2.41134	-1.06508
105250481	chr8:105250481:A:G	1.13046e-28	-2.3887	-1.16805
105250492	chr8:105250492:A:G	3.46566e-28	-1.80914	-0.62733
105250529	chr8:105250529:T:C	1.65793e-28	-2.41308	-0.760721
105250767	chr8:105250767:T:G	1.26941e-27	-6.38037e-10	-1.13824
105251021	chr8:105251021:T:A	1.45506e-28	-2.41365	-0.890681
105251146	chr8:105251146:T:A	4.8651e-28	-0.77777	-1.31952
105251182	chr8:105251182:G:A	1.56798e-28	-2.40463	-0.824957
105251537	chr8:105251537:C:G	4.34625e-28	-2.21006	-3.32691e-10
105251540	chr8:105251540:C:T	1.36721e-26	-6.38037e-10	1.23857
105252384	chr8:105252384:G:A	1.06106e-27	-6.38037e-10	-1.31752
105252598	chr8:105252598:A:G	1.05202e-27	-6.38037e-10	-1.32608
105252703	chr8:105252703:T:C	3.1732e-28	-1.75448	-0.770157
105252838	chr8:105252838:G:A	4.08364e-28	-1.65819	-0.614193
105253099	chr8:105253099:G:A	1.07298e-27	-6.38037e-10	-1.30635
105253218	chr8:105253218:A:G	4.81116e-28	-1.91226	-0.196178
105253284	chr8:105253284:A:G	1.08951e-27	-6.38037e-10	-1.29106
105253492	chr8:105253492:C:G	1.09598e-28	-2.34941	-1.23832
105253509	chr8:105253509:C:T	3.65805e-28	-2.41576	0.0333128
105253865	chr8:105253865:T:TG	1.07673e-28	-2.40535	-1.20009
105254295	chr8:105254295:T:C	1.06397e-27	-6.38037e-10	-1.31478
105254321	chr8:105254321:T:C	9.92543e-29	-2.42229	-1.26457
105254554	chr8:105254554:T:C	7.91848e-27	-6.38037e-10	0.692409
105254943	chr8:105254943:A:G	4.5041e-28	-1.53158	-0.64281
105255068	chr8:105255068:C:T	1.08012e-27	-6.38037e-10	-1.29972
105255124	chr8:105255124:G:A	3.69722e-28	-1.68733	-0.684468
105255142	chr8:105255142:T:C	1.37617e-26	-6.38037e-10	1.2451
105255175	chr8:105255175:C:T	6.82011e-27	-6.38037e-10	0.543086
105255214	chr8:105255214:T:C	4.80175e-28	-1.61218	-0.498219
105255325	chr8:105255325:C:A	3.23359e-28	-1.97954	-0.526237
105255457	chr8:105255457:T:C	1.0578e-27	-6.38037e-10	-1.3206
105255543	chr8:105255543:A:G	1.27431e-27	-6.38037e-10	-1.13439
105255872	chr8:105255872:G:T	1.08835e-27	-6.38037e-10	-1.29213
105255935	chr8:105255935:C:A	1.10252e-28	-2.39942	-1.18236
105256812	chr8:105256812:A:G	1.16565e-27	-6.38037e-10	-1.22351
105256967	chr8:105256967:A:G	4.46968e-28	-1.71153	-0.470531
105257015	chr8:105257015:A:G	1.21299e-28	-2.42214	-1.06414
105257095	chr8:105257095:A:C	1.20633e-28	-2.42223	-1.06956
105257270	chr8:105257270:T:A	1.48202e-27	-6.38037e-10	-0.983385
105257295	chr8:105257295:T:C	1.48007e-27	-6.38037e-10	-0.984698
105257352	chr8:105257352:C:G	1.4804e-27	-6.38037e-10	-0.984475
105257405	chr8:105257405:T:C	9.36707e-29	-2.42121	-1.32355
105257406	chr8:105257406:G:A	1.16769e-28	-2.41689	-1.10746
105257684	chr8:105257684:A:G	1.67451e-28	-2.41169	-0.752161
105257710	chr8:105257710:C:T	1.22164e-27	-6.38037e-10	-1.1766
105258070	chr8:105258070:T:C	1.4804e-27	-6.38037e-10	-0.984475
105258144	chr8:105258144:A:G	1.32951e-28	-2.41671	-0.977851
105258147	chr8:105258147:C:T	1.38967e-27	-6.38037e-10	-1.04772
105258632	chr8:105258632:A:G	1.90251e-27	-0.733613	-3.32691e-10
105258647	chr8:105258647:C:T	1.22013e-28	-2.33181	-1.14861
105259168	chr8:105259168:T:C	1.05597e-27	-6.38037e-10	-1.32233
105259301	chr8:105259301:G:A	7.96388e-27	-6.38037e-10	0.698126
105259688	chr8:105259688:G:A	3.62179e-28	-2.00521	-0.387192
105259718	chr8:105259718:G:A	1.08944e-27	-6.38037e-10	-1.29112
105259745	chr8:105259745:T:C	3.8613e-28	-2.32837	-3.32691e-10
105260148	chr8:105260148:G:C	1.29003e-28	-2.42233	-1.00238
105260381	chr8:105260381:A:G	9.93069e-29	-2.42132	-1.265
105260637	chr8:105260637:C:T	4.11146e-28	-1.55658	-0.709017
105260654	chr8:105260654:A:T	1.17651e-27	-6.38037e-10	-1.21424
105260723	chr8:105260723:C:A	1.06806e-26	-6.38037e-10	0.991644
105260814	chr8:105260814:G:A	9.73161e-29	-2.38133	-1.32526
105261094	chr8:105261094:T:C	1.08712e-27	-6.38037e-10	-1.29326
105261301	chr8:105261301:CATATTTTT:C	9.87637e-29	-2.41409	-1.27772
105261382	chr8:105261382:T:C	7.97294e-27	-6.38037e-10	0.699263
105261383	chr8:105261383:G:A	8.01885e-27	-6.38037e-10	0.705005
105262264	chr8:105262264:G:A	6.84224e-27	-6.38037e-10	0.546325
105262345	chr8:105262345:T:G	1.05125e-27	-6.38037e-10	-1.32681
105262481	chr8:105262481:C:A	1.12942e-27	-6.38037e-10	-1.25509
105262494	chr8:105262494:G:T	1.0186e-28	-2.41077	-1.25018
105262854	chr8:105262854:G:A	1.2387e-27	-6.38037e-10	-1.16273
105263015	chr8:105263015:G:C	1.26982e-27	-6.38037e-10	-1.13791
105263148	chr8:105263148:G:A	4.77945e-28	-1.6301	-0.484946
105263290	chr8:105263290:T:A	1.43937e-28	-2.41764	-0.897528
105263646	chr8:105263646:C:T	3.04891e-28	-1.69891	-0.865679
105263927	chr8:105263927:C:T	1.15685e-27	-6.38037e-10	-1.23109
105264136	chr8:105264136:G:A	1.11123e-28	-2.39336	-1.18054
105264216	chr8:105264216:A:G	1.06122e-27	-6.38037e-10	-1.31737
105264418	chr8:105264418:A:G	2.61508e-28	-1.83512	-0.882962
105264495	chr8:105264495:G:A	1.03813e-28	-2.41608	-1.22587
105264562	chr8:105264562:T:G	3.94991e-27	-0.00309806	-3.32691e-10
105264613	chr8:105264613:G:A	1.00248e-28	-2.41116	-1.26574
105264617	chr8:105264617:TATA:T	1.00456e-28	-2.41062	-1.26421
105264681	chr8:105264681:A:G	5.10579e-28	-2.049	-3.32691e-10
105264930	chr8:105264930:A:G	4.5651e-28	-1.7735	-0.387434
105264978	chr8:105264978:A:G	4.10906e-28	-2.26618	-3.32691e-10
105265108	chr8:105265108:A:C	1.34957e-27	-6.38037e-10	-1.077
105265641	chr8:105265641:C:T	1.21065e-27	-6.38037e-10	-1.18564
105266314	chr8:105266314:G:C	1.13916e-28	-2.41431	-1.13478
105266318	chr8:105266318:T:C	1.09828e-27	-6.38037e-10	-1.28305
105266323	chr8:105266323:A:G	1.26191e-26	-6.38037e-10	1.15842
105266327	chr8:105266327:G:A	1.77554e-28	-2.35955	-0.745725
105266485	chr8:105266485:G:A	1.44245e-27	-6.38037e-10	-1.01045
105266876	chr8:105266876:C:T	1.01487e-28	-2.41427	-1.25034
105267098	chr8:105267098:T:C	1.1112e-28	-2.30091	-1.27303
105267270	chr8:105267270:C:T	1.4093e-28	-2.38708	-0.949198
105267610	chr8:105267610:C:T	1.55377e-28	-2.34924	-0.889451
105267790	chr8:105267790:A:G	1.11225e-26	-6.38037e-10	1.03218
105267886	chr8:105267886:C:T	1.67658e-28	-1.91377	-1.24884
105268115	chr8:105268115:G:A	1.52477e-28	-2.06018	-1.19735
105268142	chr8:105268142:A:G	4.705e-27	-6.38037e-10	0.171836
105268245	chr8:105268245:A:T	5.73392e-28	-1.93297	-3.32691e-10
105268252	chr8:105268252:T:G	1.68365e-28	-1.97737	-1.18104
105268527	chr8:105268527:G:A	5.65128e-27	-6.38037e-10	0.355093
105268583	chr8:105268583:T:A	3.32824e-26	-6.38037e-10	2.12824
105268760	chr8:105268760:CTTTATA:C	1.13952e-27	-6.38037e-10	-1.24618
105268788	chr8:105268788:G:A	1.41407e-28	-2.15644	-1.17646
105269048	chr8:105269048:A:G	1.00901e-28	-2.37196	-1.29845
105269398	chr8:105269398:G:A	1.0792e-27	-6.38037e-10	-1.30057
105269659	chr8:105269659:ACT:A	3.02038e-26	-6.38037e-10	2.03118
105269747	chr8:105269747:A:G	4.87003e-26	-6.38037e-10	2.5089
105269822	chr8:105269822:A:G	1.11014e-26	-6.38037e-10	1.03028
105270506	chr8:105270506:A:G	6.19652e-27	-6.38037e-10	0.447198
105270520	chr8:105270520:T:C	6.86943e-27	-6.38037e-10	0.550292
105270732	chr8:105270732:C:A	9.91492e-29	-2.41447	-1.27345
105270802	chr8:105270802:G:A	1.12843e-27	-2.22451	0.96855
105271081	chr8:105271081:C:A	5.73655e-28	-1.11491	-0.81761
105271193	chr8:105271193:C:T	1.11225e-26	-6.38037e-10	1.03218
105271477	chr8:105271477:G:T	4.78139e-26	-6.38037e-10	2.49053
105271537	chr8:105271537:G:A	9.53617e-27	-6.38037e-10	0.878302
105271547	chr8:105271547:G:T	6.5951e-27	-6.38037e-10	0.509537
105271697	chr8:105271697:G:A	1.22304e-27	-6.38037e-10	-1.17545
105271957	chr8:105271957:A:C	9.66787e-27	-6.38037e-10	0.892018
105272150	chr8:105272150:A:G	1.08705e-27	-6.38037e-10	-1.29332
105272459	chr8:105272459:G:C	6.95062e-27	-6.38037e-10	0.562041
105272484	chr8:105272484:T:G	1.29019e-27	-6.38037e-10	-1.122
105272599	chr8:105272599:A:G	1.19294e-27	-6.38037e-10	-1.20037
105273038	chr8:105273038:C:G	2.49316e-28	-2.41973	-0.346093
105273335	chr8:105273335:A:T	1.12417e-27	-6.38037e-10	-1.25974
105273818	chr8:105273818:AG:A	2.48334e-28	-2.42169	-0.348076
105273886	chr8:105273886:T:C	1.10295e-27	-6.38037e-10	-1.2788
105274504	chr8:105274504:G:A	1.59082e-28	-1.9447	-1.27042
105274895	chr8:105274895:C:T	1.73982e-27	-6.38037e-10	-0.823007
105275070	chr8:105275070:G:C	1.70265e-27	-6.38037e-10	-0.844606
105275561	chr8:105275561:A:G	1.48073e-28	-1.966	-1.32084
105275744	chr8:105275744:T:C	2.72763e-28	-2.16464	-0.511303
105276187	chr8:105276187:G:A	9.14413e-27	-6.38037e-10	0.836322
105276333	chr8:105276333:C:T	9.82686e-29	-2.39797	-1.29887
105276380	chr8:105276380:T:C	4.01917e-28	-1.89718	-0.391125
105276511	chr8:105276511:A:G	3.5505e-28	-1.94889	-0.463392
105276589	chr8:105276589:CA:C	2.17958e-27	-6.38037e-10	-0.597657
105276723	chr8:105276723:A:G	9.17767e-27	-6.38037e-10	0.839984
105276908	chr8:105276908:C:T	2.53189e-28	-2.41929	-0.331114
105277267	chr8:105277267:C:A	3.92931e-28	-1.88868	-0.42223
105277271	chr8:105277271:C:T	2.22282e-28	-2.42232	-0.458277
105277908	chr8:105277908:T:C	4.17703e-28	-1.9206	-0.329171
105278206	chr8:105278206:C:A	4.964e-28	-1.90759	-0.169574
105278238	chr8:105278238:A:G	1.6342e-28	-1.86198	-1.32624
105278350	chr8:105278350:T:C	4.13325e-28	-1.92777	-0.332545
105278985	chr8:105278985:T:C	4.11456e-28	-1.90444	-0.360403
105279148	chr8:105279148:A:G	2.3e-28	-2.4213	-0.425162
105279151	chr8:105279151:C:T	3.05855e-26	-6.38037e-10	2.04374
105279176	chr8:105279176:TTA:T	1.37629e-28	-2.14978	-1.21021
105279280	chr8:105279280:G:A	2.31054e-28	-2.42016	-0.421736
105279416	chr8:105279416:T:A	1.15466e-27	-6.38037e-10	-1.23299
105279564	chr8:105279564:T:C	9.17153e-27	-6.38037e-10	0.839315
105279598	chr8:105279598:G:T	7.93023e-27	-6.38037e-10	0.693893
105279793	chr8:105279793:G:A	1.61295e-28	-1.90749	-1.29382
105279813	chr8:105279813:C:T	3.12939e-26	-6.38037e-10	2.06663
105280276	chr8:105280276:C:T	3.42472e-28	-1.95979	-0.488563
105280447	chr8:105280447:C:T	1.69984e-28	-2.41191	-0.736933
105280536	chr8:105280536:T:C	1.59372e-28	-1.89103	-1.32228
105280584	chr8:105280584:G:A	2.61299e-26	-6.38037e-10	1.88629
105280710	chr8:105280710:G:T	2.24782e-28	-2.42195	-0.44746
105280751	chr8:105280751:T:C	1.84094e-28	-2.40211	-0.666991
105280800	chr8:105280800:G:C	1.85207e-28	-2.37262	-0.69045
105281204	chr8:105281204:A:C	5.6098e-28	-1.95486	-3.32691e-10
105281441	chr8:105281441:C:T	9.19222e-27	-6.38037e-10	0.841568
105281565	chr8:105281565:C:T	1.86811e-28	-2.39957	-0.654882
105282500	chr8:105282500:G:A	1.58106e-26	-6.38037e-10	1.38389
105282532	chr8:105282532:C:T	2.27431e-28	-2.42104	-0.436656
105282634	chr8:105282634:T:A	3.8671e-26	-6.38037e-10	2.2783
105282894	chr8:105282894:AC:A	1.22279e-27	-6.38037e-10	-1.17566
105283204	chr8:105283204:A:G	1.64647e-28	-1.85555	-1.3252
105283217	chr8:105283217:C:G	1.65856e-28	-1.84992	-1.32351
105283367	chr8:105283367:A:C	1.14386e-27	-6.38037e-10	-1.24239
105283562	chr8:105283562:TAAAC:T	1.07347e-27	-6.38037e-10	-1.3059
105283862	chr8:105283862:G:A	3.09678e-27	-1.30186	1.05544
105284022	chr8:105284022:G:T	1.15797e-27	-6.38037e-10	-1.23012
105284062	chr8:105284062:T:C	1.27205e-27	-6.38037e-10	-1.13616
105284105	chr8:105284105:C:T	1.16003e-27	-6.38037e-10	-1.22834
105284238	chr8:105284238:A:G	2.27034e-27	-6.38037e-10	-0.556858
105284290	chr8:105284290:G:A	1.456e-28	-2.39949	-0.904193
105284492	chr8:105284492:C:T	1.33188e-28	-2.10294	-1.28984
105284743	chr8:105284743:A:T	2.67664e-28	-1.92018	-0.774631
105284806	chr8:105284806:C:T	1.80889e-27	-6.38037e-10	-0.784075
105284918	chr8:105284918:G:A	4.12659e-28	-1.9449	-0.317021
105284956	chr8:105284956:G:C	1.06437e-27	-6.38037e-10	-1.3144
105285290	chr8:105285290:T:A	1.06647e-27	-6.38037e-10	-1.31244
105285335	chr8:105285335:G:A	1.79757e-28	-2.11832	-0.97462
105285368	chr8:105285368:T:G	9.69282e-29	-2.41888	-1.29169
105285587	chr8:105285587:T:C	4.42515e-28	-1.89897	-0.293103
105285878	chr8:105285878:T:A	1.16188e-27	-6.38037e-10	-1.22675
105286068	chr8:105286068:G:A	1.14139e-27	-6.38037e-10	-1.24454
105286095	chr8:105286095:T:C	3.57743e-28	-2.40473	-3.32691e-10
105286176	chr8:105286176:C:A	1.33817e-28	-2.40171	-0.986363
105286216	chr8:105286216:T:C	9.67139e-29	-2.41353	-1.29926
105286321	chr8:105286321:A:G	1.37455e-27	-1.5947	0.536034
105286480	chr8:105286480:T:C	3.93069e-28	-2.31056	-3.32691e-10
105286798	chr8:105286798:G:A	5.4504e-28	-0.803819	-1.17987
105286868	chr8:105286868:G:A	3.49827e-28	-1.85027	-0.576833
105286878	chr8:105286878:C:T	6.38225e-28	-1.82585	-3.32691e-10
105286885	chr8:105286885:ATAT:A	1.93759e-28	-2.42195	-0.595982
105287163	chr8:105287163:A:G	1.86806e-27	-6.38037e-10	-0.751887
105287175	chr8:105287175:G:T	1.01105e-28	-2.41694	-1.25145
105287213	chr8:105287213:G:A	6.63008e-28	-0.911211	-0.876547
105287582	chr8:105287582:G:A	1.95058e-28	-2.42213	-0.589123
105287644	chr8:105287644:G:A	5.15174e-28	-2.04004	-3.32691e-10
105287671	chr8:105287671:T:A	3.31106e-28	-1.9938	-0.488304
105288116	chr8:105288116:A:G	1.06453e-28	-2.42098	-1.19586
105288469	chr8:105288469:A:G	1.39804e-27	-6.38037e-10	-1.04172
105288828	chr8:105288828:A:G	9.17824e-27	-6.38037e-10	0.840046
105288999	chr8:105288999:G:A	4.1716e-28	-1.91662	-0.334455
105289087	chr8:105289087:T:A	1.73414e-27	-6.38037e-10	-0.826281
105289674	chr8:105289674:C:A	4.45664e-28	-1.88221	-0.30277
105290240	chr8:105290240:C:T	1.53445e-27	-6.38037e-10	-0.948617
105290403	chr8:105290403:A:T	6.18656e-28	-1.857	-3.32691e-10
105290449	chr8:105290449:G:T	3.01419e-28	-1.92184	-0.6542
105290647	chr8:105290647:A:G	9.79264e-29	-2.41197	-1.28836
105290817	chr8:105290817:T:C	9.9431e-29	-2.40926	-1.27582
105290882	chr8:105290882:A:G	3.83107e-28	-1.98138	-0.354854
105290951	chr8:105290951:T:C	1.10186e-27	-6.38037e-10	-1.27979
105290963	chr8:105290963:G:A	4.78516e-28	-0.980958	-1.1329
105291126	chr8:105291126:T:C	1.32405e-27	-6.38037e-10	-1.09609
105291385	chr8:105291385:T:G	9.88552e-29	-2.41666	-1.27423
105291389	chr8:105291389:G:A	4.9768e-28	-1.13041	-0.944177
105291674	chr8:105291674:G:A	3.15833e-28	-2.00305	-0.526282
105291698	chr8:105291698:A:G	3.20239e-27	-6.38037e-10	-0.212893
105292180	chr8:105292180:T:C	3.27614e-28	-1.99884	-0.493864
105292237	chr8:105292237:C:T	1.06162e-27	-6.38037e-10	-1.317
105292491	chr8:105292491:G:A	2.20502e-28	-2.18031	-0.708326
105292724	chr8:105292724:G:A	2.52631e-28	-2.39478	-0.357835
105292994	chr8:105292994:A:G	3.57832e-27	-6.38037e-10	-0.101897
105293295	chr8:105293295:T:G	2.54967e-28	-2.42097	-0.322442
105293495	chr8:105293495:G:A	1.03275e-26	-6.38037e-10	0.958024
105293501	chr8:105293501:G:A	1.18568e-26	-6.38037e-10	1.09611
105293980	chr8:105293980:T:C	2.53322e-28	-2.22795	-0.521932
105293995	chr8:105293995:T:G	1.19798e-27	-1.42447	0.228322
105294010	chr8:105294010:A:C	2.69749e-28	-2.19137	-0.495684
105294085	chr8:105294085:G:A	1.02393e-26	-6.38037e-10	0.949443
105294102	chr8:105294102:A:G	2.1742e-27	-6.38037e-10	-0.600129
105294302	chr8:105294302:CAT:C	1.51241e-28	-2.41198	-0.853698
105294626	chr8:105294626:G:T	1.24606e-28	-2.13065	-1.32873
105294758	chr8:105294758:C:G	1.1549e-27	-6.38037e-10	-1.23278
105294947	chr8:105294947:CT:C	1.54546e-28	-2.42119	-0.822865
105294988	chr8:105294988:G:A	2.72784e-28	-2.16189	-0.513977
105295128	chr8:105295128:T:G	2.4025e-28	-2.4008	-0.402068
105295144	chr8:105295144:C:T	2.5129e-27	-1.27142	0.816064
105295160	chr8:105295160:G:A	2.81994e-28	-2.13167	-0.510987
105295221	chr8:105295221:G:A	7.98691e-27	0.701014	-3.32691e-10
105295254	chr8:105295254:G:T	1.02034e-26	-6.38037e-10	0.945927
105295303	chr8:105295303:C:T	2.92394e-28	-2.16665	-0.439796
105295561	chr8:105295561:T:A	2.8742e-28	-2.1552	-0.4684
105295766	chr8:105295766:C:G	2.84788e-28	-2.16228	-0.470522
105296661	chr8:105296661:G:A	2.21079e-28	-2.4178	-0.468223
105297469	chr8:105297469:C:T	2.36277e-28	-2.01164	-0.807903
105298077	chr8:105298077:T:G	2.41732e-28	-2.06475	-0.731961
105298689	chr8:105298689:C:T	2.17757e-28	-2.13797	-0.76319
105299781	chr8:105299781:CTT:C	1.09795e-27	-6.38037e-10	-1.28334
105299822	chr8:105299822:T:G	1.51025e-27	-6.38037e-10	-0.964517
105300157	chr8:105300157:G:A	2.12103e-28	-1.91636	-1.01111
105300661	chr8:105300661:T:C	1.06589e-27	-6.38037e-10	-1.31298
105300738	chr8:105300738:T:TGAGTGAAC	1.10576e-27	-6.38037e-10	-1.27626
105300951	chr8:105300951:A:G	2.13475e-27	-6.38037e-10	-0.618439
105301507	chr8:105301507:A:C	1.10576e-27	-6.38037e-10	-1.27626
105303109	chr8:105303109:TA:T	1.2022e-27	-6.38037e-10	-1.19264
105304829	chr8:105304829:C:A	1.29216e-27	-6.38037e-10	-1.12047
105305124	chr8:105305124:C:A	4.18868e-27	-6.38037e-10	0.0555965
105305719	chr8:105305719:A:G	1.06701e-27	-6.38037e-10	-1.31193
105305765	chr8:105305765:T:A	1.24171e-27	-6.38037e-10	-1.1603
105305919	chr8:105305919:A:G	2.34633e-27	-6.38037e-10	-0.523936
105306118	chr8:105306118:G:C	1.29812e-27	-6.38037e-10	-1.11587
105306211	chr8:105306211:A:T	4.55788e-27	-6.38037e-10	0.140068
105306500	chr8:105306500:T:C	2.60772e-28	-1.58814	-1.13275
105306711	chr8:105306711:TG:T	4.02632e-28	-2.28652	-3.32691e-10
105306793	chr8:105306793:A:G	1.20666e-27	-6.38037e-10	-1.18894
105307320	chr8:105307320:A:T	8.72596e-28	-0.183941	-1.32913
105307377	chr8:105307377:T:A	1.13211e-28	-2.26396	-1.29133
105307859	chr8:105307859:A:T	3.51564e-28	-2.42215	-3.32691e-10
105308108	chr8:105308108:T:C	6.67918e-28	-1.78038	-3.32691e-10
105308334	chr8:105308334:C:G	5.86465e-28	-0.586143	-1.32429
105308850	chr8:105308850:T:G	1.21106e-27	-6.38037e-10	-1.18529
105308898	chr8:105308898:G:C	5.5404e-28	-0.646528	-1.32078
105308910	chr8:105308910:T:C	1.37454e-27	-6.38037e-10	-1.05867
105309005	chr8:105309005:A:G	2.41587e-27	-6.38037e-10	-0.494729
105309048	chr8:105309048:C:T	1.68487e-27	-6.38037e-10	-0.855104
105309259	chr8:105309259:AG:A	1.19248e-27	-6.38037e-10	-1.20076
105309491	chr8:105309491:T:C	1.18446e-27	-6.38037e-10	-1.2075
105310308	chr8:105310308:C:T	1.12316e-27	-6.38037e-10	-1.26064
105310309	chr8:105310309:G:A	1.69289e-27	-6.38037e-10	-0.850354
105310354	chr8:105310354:G:A	1.27007e-27	-6.38037e-10	-1.13772
105310463	chr8:105310463:G:A	9.43135e-28	-2.2403	0.804967
105311278	chr8:105311278:A:G	2.46248e-28	-1.64327	-1.13494
105311328	chr8:105311328:C:T	4.17098e-28	-0.998905	-1.25232
105311343	chr8:105311343:A:C	3.06785e-27	0.284715	-0.540526
105311455	chr8:105311455:C:T	2.03763e-28	-2.21922	-0.748366
105311594	chr8:105311594:A:T	1.10199e-27	-6.38037e-10	-1.27967
105311699	chr8:105311699:A:G	1.05466e-27	-6.38037e-10	-1.32357
105311969	chr8:105311969:A:G	2.17397e-27	-6.38037e-10	-0.600236
105312046	chr8:105312046:C:T	7.65373e-28	-2.40495	0.760768
105312289	chr8:105312289:A:G	1.61434e-27	-6.38037e-10	-0.897863
105312841	chr8:105312841:T:C	1.05081e-27	-6.38037e-10	-1.32723
105312902	chr8:105312902:A:G	3.05187e-28	-2.18672	-0.376897
105313132	chr8:105313132:A:G	2.77726e-28	-2.28215	-0.375758
105313218	chr8:105313218:A:G	1.85846e-27	-6.38037e-10	-0.757044
105314153	chr8:105314153:T:A	2.34044e-27	-6.38037e-10	-0.526449
105314213	chr8:105314213:A:G	1.06562e-27	-6.38037e-10	-1.31323
105314544	chr8:105314544:C:A	1.37142e-28	-2.397	-0.966527
105314665	chr8:105314665:G:T	1.57362e-27	-6.38037e-10	-0.923408
105314858	chr8:105314858:T:C	2.54491e-28	-2.10336	-0.641919
105314929	chr8:105314929:A:G	1.102e-27	-6.38037e-10	-1.27966
105315063	chr8:105315063:G:T	1.1571e-27	-6.38037e-10	-1.23087
105315820	chr8:105315820:T:C	1.86038e-27	-6.38037e-10	-0.756011
105316183	chr8:105316183:C:T	1.37538e-27	-6.38037e-10	-1.05806
105316203	chr8:105316203:T:C	1.76254e-27	-6.38037e-10	-0.810034
105316312	chr8:105316312:C:T	1.57945e-27	-6.38037e-10	-0.919711
105316336	chr8:105316336:ATATT:A	1.07855e-27	-6.38037e-10	-1.30117
105316492	chr8:105316492:C:T	1.5103e-28	-2.04183	-1.22524
105316865	chr8:105316865:A:G	1.10304e-27	-6.38037e-10	-1.27872
105317087	chr8:105317087:A:G	1.52178e-27	-6.38037e-10	-0.956912
105317798	chr8:105317798:T:G	2.21176e-27	-6.38037e-10	-0.583003
105318213	chr8:105318213:T:A	5.03919e-28	-2.06213	-3.32691e-10
105319080	chr8:105319080:A:T	1.05306e-27	-6.38037e-10	-1.32509
105319241	chr8:105319241:G:A	1.46994e-27	-6.38037e-10	-0.991568
105320393	chr8:105320393:A:G	1.06086e-27	-6.38037e-10	-1.31771
105320453	chr8:105320453:C:CTT	9.6773e-27	-6.38037e-10	0.892993
105320657	chr8:105320657:T:G	1.97053e-27	-6.38037e-10	-0.698487
105320960	chr8:105320960:A:G	1.42185e-27	-6.38037e-10	-1.02483
105322057	chr8:105322057:T:C	1.48974e-27	-6.38037e-10	-0.978185
105322780	chr8:105322780:G:T	1.09897e-28	-2.25561	-1.32939
105323293	chr8:105323293:T:A	1.26473e-27	-6.38037e-10	-1.14193
105323418	chr8:105323418:G:A	1.0792e-27	-6.38037e-10	-1.30057
105324076	chr8:105324076:T:A	1.90758e-27	-0.0382129	-0.69274
105324130	chr8:105324130:T:A	1.9844e-27	-6.38037e-10	-0.691474
105325212	chr8:105325212:T:C	1.15416e-27	-6.38037e-10	-1.23342
105325236	chr8:105325236:G:A	1.51808e-28	-1.94283	-1.3191
105325524	chr8:105325524:A:G	1.06358e-27	-6.38037e-10	-1.31515
105325539	chr8:105325539:T:G	1.06023e-27	-6.38037e-10	-1.31831
105325756	chr8:105325756:C:CA	2.38353e-27	0.79865	-1.30686
105325989	chr8:105325989:G:A	1.2437e-28	-2.40714	-1.05414
105326186	chr8:105326186:C:T	2.90767e-27	-6.38037e-10	-0.309438
105326259	chr8:105326259:T:C	2.28308e-27	-6.38037e-10	-0.551265
105327511	chr8:105327511:A:C	1.99308e-27	-6.38037e-10	-0.68711
105327539	chr8:105327539:G:A	5.81918e-27	-6.38037e-10	0.38437
105328064	chr8:105328064:T:C	1.08887e-28	-2.29041	-1.30382
105328227	chr8:105328227:T:C	2.19936e-27	-6.38037e-10	-0.588623
105328397	chr8:105328397:TG:T	1.58286e-27	-6.38037e-10	-0.917557
105328460	chr8:105328460:C:T	7.77502e-28	-1.62846	-3.32691e-10
105328525	chr8:105328525:C:G	4.80055e-28	-2.11065	-3.32691e-10
105329355	chr8:105329355:A:G	3.80176e-27	-6.38037e-10	-0.0413265
105329530	chr8:105329530:T:A	2.39138e-28	-2.12034	-0.687167
105329886	chr8:105329886:G:A	3.45022e-27	-6.38037e-10	-0.138353
105330127	chr8:105330127:C:T	4.48157e-27	-6.38037e-10	0.123184
105330982	chr8:105330982:T:C	1.05084e-27	-6.38037e-10	-1.3272
105331592	chr8:105331592:G:A	1.38869e-27	-6.38037e-10	-1.04843
105331913	chr8:105331913:T:G	6.54536e-28	-0.509245	-1.29137
105332710	chr8:105332710:C:T	1.07533e-27	-6.38037e-10	-1.30416
105332844	chr8:105332844:G:T	9.5111e-28	-1.42692	-3.32691e-10
105332868	chr8:105332868:T:A	1.38095e-27	-6.38037e-10	-1.05401
105333241	chr8:105333241:C:T	2.95884e-28	-2.05379	-0.54079
105333305	chr8:105333305:T:C	4.3559e-28	-2.20784	-3.32691e-10
105333314	chr8:105333314:T:A	1.31043e-27	-6.38037e-10	-1.10643
105333497	chr8:105333497:GTA:G	2.56235e-27	-6.38037e-10	-0.435863
105334428	chr8:105334428:G:C	1.25566e-27	-6.38037e-10	-1.14913
105335258	chr8:105335258:T:C	1.46007e-27	-0.180574	-0.817734
105335669	chr8:105335669:T:A	1.19816e-27	-1.196	-3.32691e-10
105336101	chr8:105336101:A:G	1.05608e-27	-6.38037e-10	-1.32223
105336173	chr8:105336173:T:C	3.56074e-27	-6.38037e-10	-0.10682
105336211	chr8:105336211:T:G	1.75466e-27	-6.38037e-10	-0.814513
105336692	chr8:105336692:A:T	2.86305e-27	-0.324901	-3.32691e-10
105336698	chr8:105336698:A:T	1.31524e-27	-6.38037e-10	-1.10277
105337165	chr8:105337165:C:T	1.20376e-27	-6.38037e-10	-1.19134
105337327	chr8:105337327:A:G	1.54537e-27	-6.38037e-10	-0.941525
105339770	chr8:105339770:G:A	1.29568e-28	-2.40072	-1.01961
105340010	chr8:105340010:T:G	2.13578e-27	-0.107569	-0.510389
105340208	chr8:105340208:C:G	2.37063e-27	-0.0661287	-0.447504
105340652	chr8:105340652:T:C	2.41702e-27	0.040372	-0.534625
105340801	chr8:105340801:A:G	4.42581e-28	-2.19192	-3.32691e-10
105341237	chr8:105341237:GA:G	1.5447e-27	-6.38037e-10	-0.941957
105341396	chr8:105341396:A:G	1.24745e-28	-2.21941	-1.23886
105341422	chr8:105341422:A:G	6.19923e-27	0.0214674	0.426169
105341560	chr8:105341560:T:C	1.06567e-27	-6.38037e-10	-1.31319
105342499	chr8:105342499:G:A	1.05435e-27	-6.38037e-10	-1.32386
105342969	chr8:105342969:C:G	1.41682e-28	-2.06806	-1.2629
105343090	chr8:105343090:T:C	1.25832e-27	-0.639767	-0.507243
105343373	chr8:105343373:A:C	1.20199e-27	-0.0704672	-1.12235
105343683	chr8:105343683:G:A	4.80045e-28	-2.11067	-3.32691e-10
105343862	chr8:105343862:A:G	1.06022e-27	-6.38037e-10	-1.31831
105344106	chr8:105344106:G:A	1.84403e-27	-6.38037e-10	-0.764835
105344110	chr8:105344110:A:G	1.06212e-27	-6.38037e-10	-1.31653
105345174	chr8:105345174:AT:A	1.0719e-27	-6.38037e-10	-1.30735
105345190	chr8:105345190:T:C	1.06763e-27	-6.38037e-10	-1.31135
105345294	chr8:105345294:C:T	9.97885e-29	-2.39947	-1.28202
105345669	chr8:105345669:G:A	2.25339e-27	-0.0970111	-0.467341
105345879	chr8:105345879:T:C	2.12268e-27	-6.38037e-10	-0.624109
105345933	chr8:105345933:T:C	6.0116e-28	-0.58536	-1.30032
105346178	chr8:105346178:G:A	1.55675e-27	-6.38037e-10	-0.93419
105346200	chr8:105346200:A:G	1.04856e-27	-6.38037e-10	-1.32937
105347788	chr8:105347788:G:C	1.42859e-27	-6.38037e-10	-1.0201
105348434	chr8:105348434:C:A	1.56221e-27	-6.38037e-10	-0.930687
105348742	chr8:105348742:G:A	1.48571e-27	-6.38037e-10	-0.980896
105349296	chr8:105349296:T:C	1.13846e-27	-6.38037e-10	-1.24711
105349351	chr8:105349351:C:T	1.07337e-27	-6.38037e-10	-1.30599
105349464	chr8:105349464:G:A	1.60107e-27	-6.38037e-10	-0.906117
105349532	chr8:105349532:T:G	5.3995e-27	0.0724526	0.237064
105349896	chr8:105349896:C:T	1.43623e-28	-2.39195	-0.925397
105349993	chr8:105349993:A:G	1.44919e-28	-2.09731	-1.21106
105351079	chr8:105351079:G:A	1.28274e-28	-2.42194	-1.00844
105351844	chr8:105351844:A:G	1.82283e-28	-1.76628	-1.3127
105352614	chr8:105352614:C:T	1.81843e-27	-6.38037e-10	-0.778814
105353030	chr8:105353030:T:C	1.0099e-28	-2.34007	-1.32945
105353195	chr8:105353195:A:G	1.47551e-27	-6.38037e-10	-0.987788
105353301	chr8:105353301:C:A	3.10807e-27	-0.457734	0.214948
105353569	chr8:105353569:T:C	1.77269e-27	-6.38037e-10	-0.804291
105353591	chr8:105353591:C:T	3.10605e-27	-0.498397	0.254958
105354092	chr8:105354092:G:T	1.06564e-27	-6.38037e-10	-1.31322
105354102	chr8:105354102:T:G	2.05104e-27	-0.489322	-0.169119
105354141	chr8:105354141:G:C	3.44082e-27	-0.451924	0.310845
105355038	chr8:105355038:C:G	1.86465e-27	-6.38037e-10	-0.753717
105355327	chr8:105355327:G:T	1.60551e-27	-6.38037e-10	-0.903348
105355765	chr8:105355765:T:G	1.8974e-27	-6.38037e-10	-0.736307
105355822	chr8:105355822:T:G	1.73924e-27	-0.569791	-0.25355
105356361	chr8:105356361:T:G	1.08409e-27	-6.38037e-10	-1.29605
105356426	chr8:105356426:G:A	3.05385e-27	-6.38037e-10	-0.260387
105357097	chr8:105357097:GTAC:G	3.64521e-27	-0.384287	0.30091
105357433	chr8:105357433:A:T	1.07833e-27	-6.38037e-10	-1.30138
105357828	chr8:105357828:A:G	1.448e-27	-6.38037e-10	-1.00661
105358292	chr8:105358292:C:T	5.36045e-28	-2.00033	-3.32691e-10
105358651	chr8:105358651:A:G	1.27978e-26	-6.38037e-10	1.17249
105358720	chr8:105358720:G:A	1.46301e-27	-6.38037e-10	-0.996291
105358880	chr8:105358880:G:A	9.79631e-29	-2.37048	-1.32947
105359665	chr8:105359665:C:T	1.79268e-27	-6.38037e-10	-0.793079
105359952	chr8:105359952:A:G	2.25976e-27	-0.501601	-0.0599314
105361519	chr8:105361519:T:C	1.11379e-27	-6.38037e-10	-1.26902
105361724	chr8:105361724:T:A	1.61432e-27	-6.38037e-10	-0.897874
105361980	chr8:105361980:G:C	1.08088e-27	-6.38037e-10	-1.29901
105362404	chr8:105362404:T:C	1.22636e-27	-6.38037e-10	-1.17274
105362674	chr8:105362674:G:C	1.48235e-27	-6.38037e-10	-0.983161
105363278	chr8:105363278:T:C	1.09019e-27	-6.38037e-10	-1.29044
105363879	chr8:105363879:G:A	1.097e-27	-6.38037e-10	-1.28421
105363949	chr8:105363949:A:G	1.92846e-27	-6.38037e-10	-0.720067
105364046	chr8:105364046:A:C	1.86806e-27	-6.38037e-10	-0.751887
105364107	chr8:105364107:G:T	3.53484e-28	-2.35865	-0.0580624
105364368	chr8:105364368:T:C	6.62002e-28	-0.462966	-1.32631
105364599	chr8:105364599:T:C	1.88931e-27	-6.38037e-10	-0.740577
105365651	chr8:105365651:A:G	1.11927e-27	-6.38037e-10	-1.26411
105365713	chr8:105365713:G:T	1.01795e-28	-2.33224	-1.32935
105365753	chr8:105365753:C:T	1.86405e-27	-6.38037e-10	-0.75404
105366009	chr8:105366009:A:C	9.84494e-29	-2.36548	-1.32952
105366150	chr8:105366150:T:C	1.83687e-27	-6.38037e-10	-0.768728
105366294	chr8:105366294:T:G	1.06272e-27	-6.38037e-10	-1.31596
105366769	chr8:105366769:G:C	1.88366e-27	-6.38037e-10	-0.743571
105366887	chr8:105366887:G:A	1.18576e-27	-0.137454	-1.06895
105368231	chr8:105368231:C:G	2.67821e-27	-6.38037e-10	-0.391639
105368883	chr8:105368883:G:A	1.06063e-27	-6.38037e-10	-1.31792
105368983	chr8:105368983:T:A	5.8458e-28	-1.91365	-3.32691e-10
105369138	chr8:105369138:A:G	1.51145e-28	-2.40248	-0.863826
105369243	chr8:105369243:G:A	2.77344e-27	-6.38037e-10	-0.3567
105369325	chr8:105369325:A:G	3.28993e-27	-6.38037e-10	-0.185924
105369348	chr8:105369348:T:C	3.27676e-27	-6.38037e-10	-0.189933
105369468	chr8:105369468:C:T	2.00741e-27	-6.38037e-10	-0.679945
105369712	chr8:105369712:A:G	9.66686e-29	-2.41253	-1.30073
105369822	chr8:105369822:T:C	2.7354e-27	-6.38037e-10	-0.370512
105369857	chr8:105369857:G:A	1.49047e-27	-6.38037e-10	-0.977697
105370090	chr8:105370090:C:T	1.47879e-28	-2.29221	-0.995946
105370357	chr8:105370357:A:G	1.57602e-27	-6.38037e-10	-0.921889
105371008	chr8:105371008:C:A	3.88629e-27	-0.491895	0.472559
105372544	chr8:105372544:G:A	2.55021e-28	-2.30967	-0.433531
105372657	chr8:105372657:A:G	1.04859e-27	-6.38037e-10	-1.32934
105372801	chr8:105372801:A:G	2.61688e-27	-6.38037e-10	-0.414809
105372821	chr8:105372821:A:G	2.5627e-28	-2.31758	-0.420736
105372873	chr8:105372873:C:T	1.05267e-27	-6.38037e-10	-1.32546
105373687	chr8:105373687:TAAC:T	1.25053e-27	-6.38037e-10	-1.15322
105373891	chr8:105373891:T:C	4.81997e-28	-0.913708	-1.1929
105374067	chr8:105374067:A:T	2.01336e-27	-6.38037e-10	-0.676985
105374191	chr8:105374191:G:A	3.7657e-27	-0.329529	0.278674
105374265	chr8:105374265:C:T	4.68775e-28	-1.08702	-1.0474
105374683	chr8:105374683:A:T	1.2448e-27	-0.397452	-0.760366
105374716	chr8:105374716:C:T	1.32463e-27	-0.356704	-0.738954
105375291	chr8:105375291:G:A	3.4837e-27	-0.471104	0.34241
105375446	chr8:105375446:C:T	1.11655e-27	-6.38037e-10	-1.26655
105375713	chr8:105375713:G:A	1.30514e-27	-6.38037e-10	-1.11048
105375769	chr8:105375769:G:A	1.05947e-27	-6.38037e-10	-1.31902
105375922	chr8:105375922:C:T	1.06927e-27	-6.38037e-10	-1.30982
105375943	chr8:105375943:T:C	3.35595e-28	-1.32043	-1.14821
105376004	chr8:105376004:T:C	1.37396e-27	-6.38037e-10	-1.05909
105376467	chr8:105376467:C:T	1.32561e-27	-6.38037e-10	-1.09491
105376724	chr8:105376724:A:G	7.75062e-28	-0.764275	-0.867326
105376792	chr8:105376792:G:A	1.0684e-27	-6.38037e-10	-1.31063
105377221	chr8:105377221:T:C	1.08401e-27	-6.38037e-10	-1.29612
105377405	chr8:105377405:G:A	4.1261e-27	-6.38037e-10	0.0405428
105377528	chr8:105377528:G:A	1.05776e-27	-6.38037e-10	-1.32064
105378085	chr8:105378085:A:G	1.04896e-27	-6.38037e-10	-1.32899
105378248	chr8:105378248:A:G	1.70142e-26	1.45726	-3.32691e-10
105378638	chr8:105378638:A:G	1.0869e-27	-6.38037e-10	-1.29346
105378801	chr8:105378801:T:C	1.48291e-27	-0.982781	-3.32691e-10
105379025	chr8:105379025:G:A	5.13597e-27	-6.38037e-10	0.259478
105379042	chr8:105379042:A:G	4.64382e-27	-6.38037e-10	0.158747
105379210	chr8:105379210:T:G	1.08649e-27	-6.38037e-10	-1.29384
105379275	chr8:105379275:C:T	1.65021e-27	-6.38037e-10	-0.875889
105379459	chr8:105379459:A:G	2.21968e-27	-6.38037e-10	-0.579428
105379502	chr8:105379502:C:T	5.67318e-27	-6.38037e-10	0.35896
105379591	chr8:105379591:G:A	3.54236e-28	-2.41458	-3.32691e-10
105379677	chr8:105379677:C:T	1.0124e-27	-0.540394	-0.824074
105379785	chr8:105379785:G:A	6.44584e-27	-6.38037e-10	0.486646
105379989	chr8:105379989:C:T	1.09122e-27	-6.38037e-10	-1.2895
105381322	chr8:105381322:C:G	1.04912e-27	-6.38037e-10	-1.32884
105381347	chr8:105381347:T:G	1.05459e-27	-6.38037e-10	-1.32364
105381520	chr8:105381520:C:T	8.48464e-27	-6.38037e-10	0.761468
105381887	chr8:105381887:CATG:C	1.05194e-27	-6.38037e-10	-1.32615
105381897	chr8:105381897:G:C	4.97552e-28	-1.16013	-0.914712
105382264	chr8:105382264:G:A	1.06735e-27	-6.38037e-10	-1.31161
105382510	chr8:105382510:T:G	1.07008e-27	-6.38037e-10	-1.30905
105382699	chr8:105382699:GAA:G	1.19637e-27	-6.38037e-10	-1.1975
105382776	chr8:105382776:A:G	8.08393e-28	-0.789145	-0.800352
105382812	chr8:105382812:T:A	1.11709e-27	-6.38037e-10	-1.26606
105382894	chr8:105382894:C:T	4.04106e-28	-1.26559	-1.01728
105383106	chr8:105383106:C:A	1.75465e-26	-6.38037e-10	1.48807
105383414	chr8:105383414:C:T	1.10515e-27	-6.38037e-10	-1.27681
105383742	chr8:105383742:T:C	9.00432e-28	-0.732983	-0.748687
105383861	chr8:105383861:A:T	1.01454e-27	-0.624786	-0.737564
105383870	chr8:105383870:A:T	8.9434e-27	-6.38037e-10	0.814126
105384888	chr8:105384888:G:A	5.53347e-28	-1.11033	-0.85823
105385144	chr8:105385144:C:A	1.12153e-27	-6.38037e-10	-1.2621
105385166	chr8:105385166:C:T	3.72915e-28	-1.12139	-1.24181
105385856	chr8:105385856:A:T	1.05116e-27	-6.38037e-10	-1.32689
105385930	chr8:105385930:C:T	1.13695e-27	-6.38037e-10	-1.24844
105386645	chr8:105386645:C:T	3.3674e-28	-2.33859	-0.126641
105386666	chr8:105386666:A:G	3.56274e-28	-1.20632	-1.20253
105387119	chr8:105387119:C:T	1.91118e-27	-6.38037e-10	-0.729071
105387212	chr8:105387212:A:C	4.81333e-28	-2.10799	-3.32691e-10
105387220	chr8:105387220:A:G	6.66418e-28	-0.753786	-1.02884
105387512	chr8:105387512:A:T	1.05577e-27	-6.38037e-10	-1.32252
105387671	chr8:105387671:A:G	4.87199e-28	-2.09587	-3.32691e-10
105387840	chr8:105387840:G:A	1.12857e-27	-6.38037e-10	-1.25584
105387855	chr8:105387855:T:C	1.08086e-27	-6.38037e-10	-1.29903
105388439	chr8:105388439:T:C	3.23658e-28	-1.1766	-1.32826
105389068	chr8:105389068:G:A	3.08442e-28	-1.61564	-0.937372
105389359	chr8:105389359:T:C	3.23277e-28	-1.24789	-1.25814
105389486	chr8:105389486:G:T	2.78281e-28	-1.68646	-0.969456
105389659	chr8:105389659:C:T	3.95928e-28	-1.40469	-0.898623
105389870	chr8:105389870:A:G	2.31811e-27	-6.38037e-10	-0.536036
105389950	chr8:105389950:A:G	8.65972e-28	-1.52069	-3.32691e-10
105389994	chr8:105389994:A:G	1.07381e-27	-6.38037e-10	-1.30557
105390393	chr8:105390393:G:A	2.46329e-27	-6.38037e-10	-0.475291
105390398	chr8:105390398:G:A	1.05908e-27	-6.38037e-10	-1.31939
105390877	chr8:105390877:G:T	3.35117e-28	-1.15344	-1.31663
105391987	chr8:105391987:A:G	9.08191e-28	-0.740435	-0.732655
105392086	chr8:105392086:A:G	1.87336e-27	0.575657	-1.32471
105392676	chr8:105392676:G:A	1.08958e-27	-6.38037e-10	-1.291
105392983	chr8:105392983:A:G	1.06572e-27	-6.38037e-10	-1.31314
105393040	chr8:105393040:G:A	1.58895e-26	-6.38037e-10	1.38887
105393502	chr8:105393502:A:G	4.10513e-28	-2.26714	-3.32691e-10
105393597	chr8:105393597:T:C	1.10133e-27	-6.38037e-10	-1.28027
105394414	chr8:105394414:T:G	2.32491e-27	-6.38037e-10	-0.533107
105394619	chr8:105394619:G:T	2.33521e-28	-1.84856	-0.982715
105395223	chr8:105395223:C:T	1.31404e-27	-6.38037e-10	-1.10368
105395360	chr8:105395360:A:G	1.43425e-27	-6.38037e-10	-1.01615
105395576	chr8:105395576:A:G	2.34541e-28	-2.41977	-0.407147
105396265	chr8:105396265:T:C	1.80968e-26	1.51894	-3.32691e-10
105396382	chr8:105396382:A:G	1.62557e-27	-0.890931	-3.32691e-10
105396745	chr8:105396745:C:T	1.09621e-27	-6.38037e-10	-1.28493
105396965	chr8:105396965:C:A	2.37653e-28	-2.41178	-0.40195
105397619	chr8:105397619:T:TAC	1.09535e-27	-6.38037e-10	-1.28572
105397855	chr8:105397855:A:G	1.09395e-27	-6.38037e-10	-1.287
105398097	chr8:105398097:G:A	1.06547e-27	-6.38037e-10	-1.31337
105398231	chr8:105398231:G:A	1.74891e-27	-6.38037e-10	-0.817796
105398481	chr8:105398481:A:G	2.94954e-27	-6.38037e-10	-0.295141
105399013	chr8:105399013:G:A	1.55064e-27	-6.38037e-10	-0.93812
105399942	chr8:105399942:G:A	2.92062e-28	-1.81732	-0.790254
105400128	chr8:105400128:C:T	1.90755e-27	-6.38037e-10	-0.730971
105400423	chr8:105400423:C:T	1.05161e-27	-6.38037e-10	-1.32647
105401251	chr8:105401251:TCTTC:T	2.52926e-28	-2.41953	-0.331913
105401478	chr8:105401478:C:T	4.3079e-28	-2.21892	-3.32691e-10
105401964	chr8:105401964:G:A	1.08766e-27	-6.38037e-10	-1.29276
105402181	chr8:105402181:C:T	5.6498e-28	-1.94775	-3.32691e-10
105402270	chr8:105402270:C:A	1.1811e-27	-6.38037e-10	-1.21034
105402488	chr8:105402488:G:A	2.3833e-28	-2.41874	-0.392147
105402812	chr8:105402812:C:T	2.12357e-27	-0.623691	-3.32691e-10
105402860	chr8:105402860:A:G	2.17914e-28	-2.42112	-0.479324
105403027	chr8:105403027:A:G	1.07816e-27	-6.38037e-10	-1.30154
105403407	chr8:105403407:T:A	1.33019e-27	-6.38037e-10	-1.09147
105403509	chr8:105403509:G:A	2.46476e-28	-2.42161	-0.355672
105404955	chr8:105404955:C:T	3.11502e-28	-1.78257	-0.760569
105405280	chr8:105405280:T:A	1.68943e-26	-6.38037e-10	1.45019
105405761	chr8:105405761:A:G	2.7652e-28	-2.41788	-0.244381
105405762	chr8:105405762:C:T	1.47261e-26	-6.38037e-10	1.31283
105405807	chr8:105405807:G:T	3.54802e-27	-6.38037e-10	-0.110399
105406190	chr8:105406190:G:A	2.83603e-28	-2.42229	-0.214677
105407297	chr8:105407297:C:G	2.60504e-28	-2.41623	-0.305696
105407526	chr8:105407526:A:G	2.62743e-28	-2.39179	-0.321579
105407600	chr8:105407600:A:G	2.30514e-28	-2.40904	-0.435195
105407685	chr8:105407685:C:T	1.28974e-27	-6.38037e-10	-1.12235
105408016	chr8:105408016:C:T	2.39767e-28	-2.37625	-0.428629
105408066	chr8:105408066:T:A	1.0567e-27	-6.38037e-10	-1.32164
105408071	chr8:105408071:A:G	2.36478e-28	-2.38653	-0.432159
105408086	chr8:105408086:TA:T	5.60016e-27	-6.38037e-10	0.346006
105408808	chr8:105408808:A:G	2.45455e-28	-2.41841	-0.363026
105408855	chr8:105408855:C:T	9.64312e-29	-2.41499	-1.30073
105408916	chr8:105408916:T:TA	6.22167e-27	-6.38037e-10	0.451248
105409716	chr8:105409716:G:T	1.09115e-27	-6.38037e-10	-1.28956
105410081	chr8:105410081:G:A	1.02929e-28	-2.41701	-1.2335
105410224	chr8:105410224:C:T	1.25885e-27	-6.38037e-10	-1.14659
105410361	chr8:105410361:G:A	1.04884e-27	-6.38037e-10	-1.32911
105410378	chr8:105410378:C:T	2.53971e-27	0.544991	-0.98973
105410791	chr8:105410791:T:G	1.50576e-27	-6.38037e-10	-0.967492
105410945	chr8:105410945:T:C	5.60933e-27	-6.38037e-10	0.347641
105411075	chr8:105411075:T:C	1.05145e-27	-6.38037e-10	-1.32662
105411208	chr8:105411208:T:G	1.09006e-27	-6.38037e-10	-1.29056
105411403	chr8:105411403:T:C	2.4011e-28	-2.39451	-0.408932
105411846	chr8:105411846:A:G	2.41335e-28	-2.39533	-0.403027
105412118	chr8:105412118:A:G	1.0681e-27	-6.38037e-10	-1.3109
105412191	chr8:105412191:A:T	4.0256e-28	-2.2867	-3.32691e-10
105412521	chr8:105412521:C:T	1.0488e-27	-6.38037e-10	-1.32915
105412574	chr8:105412574:C:T	4.82488e-28	-1.36095	-0.744642
105412855	chr8:105412855:G:C	4.83757e-27	1.38172	-1.1821
105412908	chr8:105412908:A:G	2.52188e-27	-6.38037e-10	-0.451785
105413002	chr8:105413002:G:A	3.62325e-28	-2.392	-3.32691e-10
105413219	chr8:105413219:C:A	2.40824e-28	-2.40424	-0.396241
105413288	chr8:105413288:A:C	1.37116e-27	-1.06113	-3.32691e-10
105413547	chr8:105413547:A:G	2.33346e-28	-2.39598	-0.436038
105413869	chr8:105413869:A:G	1.00592e-28	-2.40401	-1.26946
105413968	chr8:105413968:A:T	4.42946e-28	-2.1911	-3.32691e-10
105413994	chr8:105413994:T:C	2.56992e-28	-2.39391	-0.341585
105414235	chr8:105414235:G:A	1.84146e-27	-0.766229	-3.32691e-10
105415048	chr8:105415048:C:G	4.55681e-28	-2.41447	0.251717
105415081	chr8:105415081:A:G	1.41491e-27	-6.38037e-10	-1.02972
105415794	chr8:105415794:T:C	4.59007e-28	-2.38571	0.230228
105415914	chr8:105415914:A:G	1.19182e-27	-6.38037e-10	-1.20131
105416279	chr8:105416279:GATTAA:G	1.05737e-27	-6.38037e-10	-1.32101
105417022	chr8:105417022:G:A	1.5321e-27	-6.38037e-10	-0.95015
105417184	chr8:105417184:G:A	1.05123e-27	-6.38037e-10	-1.32683
105418448	chr8:105418448:G:A	9.75665e-29	-2.42129	-1.28272
105418801	chr8:105418801:A:G	5.27292e-28	-1.82231	-0.194483
105418802	chr8:105418802:T:C	4.63863e-28	-2.3309	0.185944
105419942	chr8:105419942:A:G	1.45768e-27	-6.38037e-10	-0.999943
105419985	chr8:105419985:C:T	5.58199e-28	-1.77657	-0.183254
105420837	chr8:105420837:TGA:T	8.53105e-27	-6.38037e-10	0.766923
105420895	chr8:105420895:A:T	1.19248e-27	-0.888123	-0.312634
105421150	chr8:105421150:T:C	4.76866e-28	-2.33502	0.217715
105421573	chr8:105421573:A:G	4.70483e-28	-2.33777	0.206987
105421716	chr8:105421716:T:C	1.05043e-27	-6.38037e-10	-1.32759
105422263	chr8:105422263:C:T	1.33463e-27	-6.38037e-10	-1.08814
105423226	chr8:105423226:T:C	1.33293e-27	-6.38037e-10	-1.08941
105423259	chr8:105423259:T:C	1.11894e-27	-6.38037e-10	-1.26441
105423618	chr8:105423618:T:TA	6.68988e-27	0.523806	-3.32691e-10
105423690	chr8:105423690:G:A	1.05991e-27	-6.38037e-10	-1.3186
105423735	chr8:105423735:T:A	4.05146e-27	-6.38037e-10	0.0222885
105423850	chr8:105423850:G:C	7.06929e-27	-6.38037e-10	0.57897
105424054	chr8:105424054:T:C	1.04992e-27	-6.38037e-10	-1.32808
105424397	chr8:105424397:T:C	1.30877e-27	-6.38037e-10	-1.1077
105424509	chr8:105424509:A:T	1.11426e-27	-6.38037e-10	-1.2686
105424829	chr8:105424829:G:A	7.527e-28	-1.65571	-0.00517125
105424894	chr8:105424894:G:A	1.05903e-27	-6.38037e-10	-1.31943
105425160	chr8:105425160:G:A	7.21724e-27	-6.38037e-10	0.599683
105425308	chr8:105425308:A:G	3.74017e-27	-6.38037e-10	-0.0576573
105425450	chr8:105425450:G:A	1.06047e-27	-6.38037e-10	-1.31808
105425750	chr8:105425750:A:G	3.89871e-28	-2.38378	0.0650503
105425791	chr8:105425791:A:G	1.10585e-27	-6.38037e-10	-1.27617
105425810	chr8:105425810:G:A	4.81417e-28	-2.3742	0.266389
105425836	chr8:105425836:G:A	1.5166e-27	-6.38037e-10	-0.960315
105426180	chr8:105426180:T:C	1.96046e-27	-6.38037e-10	-0.703611
105426352	chr8:105426352:C:T	6.72438e-28	-2.30602	0.532386
105426676	chr8:105426676:G:A	1.20725e-27	-6.38037e-10	-1.18844
105426881	chr8:105426881:C:T	3.55636e-28	-2.41064	-3.32691e-10
105427025	chr8:105427025:C:A	6.94944e-27	-6.38037e-10	0.561872
105427324	chr8:105427324:T:C	5.10169e-27	-6.38037e-10	0.252783
105427848	chr8:105427848:C:T	1.09585e-27	-0.0575708	-1.22769
105428247	chr8:105428247:C:T	1.08362e-27	-0.116313	-1.18017
105428325	chr8:105428325:T:C	3.33733e-27	-6.38037e-10	-0.171618
105428388	chr8:105428388:A:C	2.05138e-27	-6.38037e-10	-0.658277
105429550	chr8:105429550:T:G	1.37833e-27	-6.38037e-10	-1.05592
105429569	chr8:105429569:C:T	1.1041e-27	-6.38037e-10	-1.27776
105431465	chr8:105431465:A:G	1.29508e-27	-6.38037e-10	-1.11822
105431530	chr8:105431530:T:C	9.57726e-29	-2.41658	-1.30599
105432088	chr8:105432088:A:C	2.40581e-27	-6.38037e-10	-0.498902
105432799	chr8:105432799:A:C	1.04891e-27	-6.38037e-10	-1.32904
105432904	chr8:105432904:A:G	1.42124e-27	-6.38037e-10	-1.02526
105432973	chr8:105432973:G:T	1.53785e-27	-0.49873	-0.447672
105433152	chr8:105433152:A:G	9.0377e-28	-2.32595	0.847975
105433188	chr8:105433188:A:G	1.05083e-27	-6.38037e-10	-1.32721
105433256	chr8:105433256:C:G	4.05356e-28	-2.27978	-3.32691e-10
105433773	chr8:105433773:C:T	3.66069e-27	-6.38037e-10	-0.0791389
105434011	chr8:105434011:C:A	1.97905e-27	-6.38037e-10	-0.694173
105434156	chr8:105434156:A:G	3.3482e-27	-6.38037e-10	-0.168368
105434542	chr8:105434542:T:C	1.44194e-27	-6.38037e-10	-1.0108
105434839	chr8:105434839:G:A	1.07619e-27	-6.38037e-10	-1.30336
105434968	chr8:105434968:T:C	7.0826e-28	-2.33021	0.608476
105435003	chr8:105435003:C:T	9.42608e-29	-2.41848	-1.31999
105435017	chr8:105435017:T:C	7.40309e-28	-2.33282	0.65534
105435439	chr8:105435439:A:G	6.63291e-28	-2.3425	0.555169
105436061	chr8:105436061:A:G	1.2654e-27	-6.38037e-10	-1.1414
105436921	chr8:105436921:C:T	1.04947e-27	-6.38037e-10	-1.3285
105436922	chr8:105436922:A:G	1.04886e-27	-6.38037e-10	-1.32908
105437184	chr8:105437184:A:G	6.01525e-28	-2.34356	0.458483
105437871	chr8:105437871:C:T	1.13309e-27	-0.00295042	-1.24889
105438625	chr8:105438625:G:GGGAGAGA	1.62772e-27	-6.38037e-10	-0.889608
105439087	chr8:105439087:G:A	2.15037e-27	-0.611151	-3.32691e-10
105439104	chr8:105439104:A:G	1.05099e-27	-6.38037e-10	-1.32706
105439224	chr8:105439224:A:G	6.22273e-27	-6.38037e-10	0.451418
105439536	chr8:105439536:G:A	1.19072e-27	-6.38037e-10	-1.20223
105439883	chr8:105439883:T:A	4.90523e-28	-2.33999	0.250918
105439940	chr8:105439940:T:C	7.82331e-27	-6.38037e-10	0.680318
105440211	chr8:105440211:G:A	1.46024e-27	-6.38037e-10	-0.998186
105440414	chr8:105440414:T:G	7.1832e-28	-2.32427	0.616637
105440879	chr8:105440879:C:T	4.06911e-28	-2.27595	-3.32691e-10
105441636	chr8:105441636:A:G	3.94337e-27	-6.38037e-10	-0.00475357
105441807	chr8:105441807:C:A	1.10264e-27	-6.38037e-10	-1.27908
105441906	chr8:105441906:C:A	1.04933e-27	-6.38037e-10	-1.32864
105441925	chr8:105441925:C:A	3.81772e-28	-2.33972	-3.32691e-10
105442060	chr8:105442060:G:A	1.57623e-27	-6.38037e-10	-0.921754
105442236	chr8:105442236:T:C	1.04924e-27	-6.38037e-10	-1.32873
105442495	chr8:105442495:T:G	1.16545e-27	-6.38037e-10	-1.22368
105442510	chr8:105442510:G:A	1.48341e-27	-6.38037e-10	-0.982449
105442822	chr8:105442822:A:G	1.0498e-27	-6.38037e-10	-1.32819
105442953	chr8:105442953:A:C	1.04944e-27	-6.38037e-10	-1.32853
105444761	chr8:105444761:A:G	1.04843e-27	-6.38037e-10	-1.3295
105444923	chr8:105444923:C:G	1.05115e-27	-6.38037e-10	-1.3269
105445383	chr8:105445383:A:G	1.77077e-27	-6.38037e-10	-0.805373
105445405	chr8:105445405:A:G	5.38598e-28	-2.40052	0.404941
105445660	chr8:105445660:A:G	1.75171e-27	-6.38037e-10	-0.816199
105446182	chr8:105446182:A:C	1.45219e-27	-6.38037e-10	-1.00372
105446252	chr8:105446252:A:G	5.61042e-28	-1.59516	-0.359593
105446812	chr8:105446812:G:A	3.0527e-28	-1.50122	-1.06213
105446984	chr8:105446984:T:C	8.66991e-28	-1.51952	-3.32691e-10
105447231	chr8:105447231:G:A	1.89445e-27	-6.38037e-10	-0.737862
105447391	chr8:105447391:A:G	1.07281e-27	-6.38037e-10	-1.3065
105447413	chr8:105447413:T:A	2.04938e-28	-1.78098	-1.18085
105447556	chr8:105447556:C:G	1.06427e-27	-6.38037e-10	-1.3145
105447790	chr8:105447790:C:G	1.0494e-27	-6.38037e-10	-1.32857
105448123	chr8:105448123:G:A	1.04982e-27	-6.38037e-10	-1.32818
105448449	chr8:105448449:AT:A	1.04903e-27	-6.38037e-10	-1.32893
105448643	chr8:105448643:C:T	9.42427e-29	-2.42219	-1.31648
105448913	chr8:105448913:G:A	1.56301e-27	-0.513827	-0.416348
105449040	chr8:105449040:A:G	1.61211e-27	-6.38037e-10	-0.899246
105449593	chr8:105449593:A:G	1.05456e-27	-6.38037e-10	-1.32367
105449715	chr8:105449715:C:T	1.37183e-27	-6.38037e-10	-1.06065
105450232	chr8:105450232:G:A	1.05574e-27	-6.38037e-10	-1.32254
105451042	chr8:105451042:C:T	4.40469e-28	-2.41217	0.215463
105451261	chr8:105451261:G:C	4.37997e-28	-2.4013	0.19897
105451546	chr8:105451546:C:T	4.47033e-28	-2.4061	0.22419
105451835	chr8:105451835:C:G	1.05618e-27	-6.38037e-10	-1.32213
105452043	chr8:105452043:G:A	6.10479e-28	-2.39972	0.529418
105452098	chr8:105452098:A:T	2.40388e-27	-6.38037e-10	-0.499707
105452142	chr8:105452142:T:C	3.44339e-27	-6.38037e-10	-0.140333
105452277	chr8:105452277:AACCACT:A	7.33907e-27	-6.38037e-10	0.616422
105452515	chr8:105452515:C:T	1.08358e-27	-6.38037e-10	-1.29652
105452968	chr8:105452968:ATAACT:A	1.18187e-26	-6.38037e-10	1.0929
105453108	chr8:105453108:C:T	3.61653e-28	-2.39386	-3.32691e-10
105453727	chr8:105453727:C:T	1.08218e-27	-6.38037e-10	-1.29782
105453789	chr8:105453789:A:T	1.81511e-27	-6.38037e-10	-0.780645
105454285	chr8:105454285:T:C	5.35003e-27	-6.38037e-10	0.300313
105454289	chr8:105454289:C:T	1.05508e-27	-6.38037e-10	-1.32317
105454292	chr8:105454292:C:T	1.06944e-27	-6.38037e-10	-1.30966
105454403	chr8:105454403:C:T	8.8453e-28	-1.49949	-3.32691e-10
105454711	chr8:105454711:A:G	1.22046e-27	-6.38037e-10	-1.17756
105454728	chr8:105454728:G:A	1.06559e-27	-6.38037e-10	-1.31326
105454827	chr8:105454827:C:T	2.10752e-27	-6.38037e-10	-0.631277
105455165	chr8:105455165:T:A	1.08323e-27	-6.38037e-10	-1.29684
105455692	chr8:105455692:C:T	6.16276e-28	-0.689213	-1.17164
105455844	chr8:105455844:T:C	6.63752e-28	-0.708751	-1.07788
105456172	chr8:105456172:T:G	1.78576e-27	-6.38037e-10	-0.796947
105456364	chr8:105456364:C:T	2.39258e-28	-1.48184	-1.32516
105456658	chr8:105456658:A:G	1.36381e-27	-6.38037e-10	-1.06651
105457826	chr8:105457826:C:T	3.28168e-27	-6.38037e-10	-0.188434
105458293	chr8:105458293:A:T	1.21509e-27	-6.38037e-10	-1.18197
105458402	chr8:105458402:T:C	1.32207e-28	-2.34045	-1.05973
105458454	chr8:105458454:C:T	1.81076e-27	-6.38037e-10	-0.783044
105458982	chr8:105458982:C:A	9.73699e-29	-2.38052	-1.32551
105459172	chr8:105459172:A:G	3.51619e-28	-2.422	-3.32691e-10
105459678	chr8:105459678:G:A	2.07787e-28	-1.74178	-1.20625
105460201	chr8:105460201:C:G	3.66413e-28	-2.38078	-3.32691e-10
105460331	chr8:105460331:G:C	9.18286e-28	-1.46204	-3.32691e-10
105460348	chr8:105460348:T:G	3.00056e-27	-6.38037e-10	-0.277992
105460672	chr8:105460672:C:T	3.11904e-27	-6.38037e-10	-0.239265
105460740	chr8:105460740:G:C	1.23166e-27	-0.541429	-0.626998
105460828	chr8:105460828:T:G	1.07843e-27	-0.690158	-0.611126
105460846	chr8:105460846:T:C	9.92425e-28	-0.722787	-0.661607
105461010	chr8:105461010:A:G	2.01509e-27	-6.38037e-10	-0.676126
105461069	chr8:105461069:C:T	1.06799e-27	-6.38037e-10	-1.31101
105461104	chr8:105461104:T:C	1.10404e-27	-6.38037e-10	-1.27782
105461131	chr8:105461131:T:C	1.85686e-27	-6.38037e-10	-0.757902
105461398	chr8:105461398:C:T	1.46212e-27	-6.38037e-10	-0.996903
105461585	chr8:105461585:A:G	2.47318e-27	-6.38037e-10	-0.471286
105462170	chr8:105462170:G:T	9.96584e-29	-2.35399	-1.3288
105462187	chr8:105462187:G:A	1.16878e-27	-6.38037e-10	-1.22083
105462292	chr8:105462292:C:T	4.26049e-28	-1.0634	-1.16659
105462867	chr8:105462867:G:A	1.05242e-27	-6.38037e-10	-1.3257
105463344	chr8:105463344:T:C	2.41983e-27	-6.38037e-10	-0.493093
105463660	chr8:105463660:G:A	1.06586e-27	-6.38037e-10	-1.31301
105464031	chr8:105464031:G:A	8.83542e-28	-1.50061	-3.32691e-10
105464152	chr8:105464152:G:T	1.49859e-28	-2.36121	-0.913639
105464785	chr8:105464785:T:C	1.05581e-27	-6.38037e-10	-1.32248
105464790	chr8:105464790:G:T	8.64161e-28	-0.427577	-1.09521
105464855	chr8:105464855:A:G	1.053e-27	-6.38037e-10	-1.32515
105464926	chr8:105464926:A:G	1.05206e-27	-6.38037e-10	-1.32604
105466162	chr8:105466162:G:A	1.15006e-27	-6.38037e-10	-1.23698
105466200	chr8:105466200:G:A	1.05298e-27	-6.38037e-10	-1.32517
105466472	chr8:105466472:A:G	1.11325e-27	-6.38037e-10	-1.26951
105466922	chr8:105466922:G:A	1.09424e-27	-6.38037e-10	-1.28673
105466965	chr8:105466965:G:A	1.24306e-27	-0.261196	-0.898019
105467255	chr8:105467255:A:C	1.09358e-27	-6.38037e-10	-1.28734
105467437	chr8:105467437:G:A	1.26723e-27	-6.38037e-10	-1.13995
105467519	chr8:105467519:A:T	1.06778e-27	-6.38037e-10	-1.31121
105468087	chr8:105468087:T:C	4.98734e-28	-1.61824	-0.454227
105468097	chr8:105468097:T:C	1.07882e-27	-6.38037e-10	-1.30092
105468174	chr8:105468174:A:T	1.0866e-27	-6.38037e-10	-1.29374
105468270	chr8:105468270:T:C	1.59084e-27	-6.38037e-10	-0.912526
105468318	chr8:105468318:C:G	1.04841e-27	-6.38037e-10	-1.32952
105468495	chr8:105468495:C:T	1.13532e-27	-6.38037e-10	-1.24988
105468680	chr8:105468680:AG:A	2.6552e-27	-6.38037e-10	-0.400268
105468722	chr8:105468722:A:G	1.16643e-27	-6.38037e-10	-1.22284
105468822	chr8:105468822:T:A	3.70869e-28	-2.3687	-3.32691e-10
105469782	chr8:105469782:G:A	2.90623e-27	-6.38037e-10	-0.309933
105469877	chr8:105469877:G:A	1.00389e-28	-2.37322	-1.30227
105471324	chr8:105471324:T:A	1.06788e-27	-6.38037e-10	-1.31111
105471388	chr8:105471388:A:G	2.83073e-27	-6.38037e-10	-0.336254
105471494	chr8:105471494:A:T	1.05023e-27	-6.38037e-10	-1.32778
105471993	chr8:105471993:T:G	1.62346e-27	-6.38037e-10	-0.892231
105472044	chr8:105472044:T:C	9.65172e-29	-2.38622	-1.3286
105472136	chr8:105472136:G:A	3.08209e-27	-6.38037e-10	-0.251182
105472244	chr8:105472244:A:G	1.08663e-27	-6.38037e-10	-1.2937
105472536	chr8:105472536:T:G	4.96378e-28	-0.748181	-1.32903
105472698	chr8:105472698:C:T	1.10235e-27	-6.38037e-10	-1.27934
105472993	chr8:105472993:A:C	1.04841e-27	-6.38037e-10	-1.32951
105473223	chr8:105473223:T:G	1.04901e-27	-6.38037e-10	-1.32894
105473262	chr8:105473262:TTC:T	2.5736e-27	-6.38037e-10	-0.431485
105473366	chr8:105473366:T:A	1.67723e-27	-6.38037e-10	-0.859647
105473800	chr8:105473800:G:A	3.48009e-27	-6.38037e-10	-0.129731
105474120	chr8:105474120:T:C	3.89024e-27	-6.38037e-10	-0.0183197
105474199	chr8:105474199:C:T	1.05271e-27	-6.38037e-10	-1.32542
105474239	chr8:105474239:G:A	1.04842e-27	-6.38037e-10	-1.32951
105474254	chr8:105474254:A:G	5.28465e-28	-2.01457	-3.32691e-10
105474352	chr8:105474352:A:G	1.04841e-27	-6.38037e-10	-1.32951
105474674	chr8:105474674:C:T	1.04853e-27	-6.38037e-10	-1.3294
105475228	chr8:105475228:C:T	1.0565e-27	-6.38037e-10	-1.32183
105475677	chr8:105475677:T:C	1.05977e-27	-6.38037e-10	-1.31874
105475725	chr8:105475725:C:T	3.07859e-27	-6.38037e-10	-0.252319
105475770	chr8:105475770:C:A	3.26034e-27	-6.38037e-10	-0.194957
105477162	chr8:105477162:A:G	2.05017e-26	1.64372	-3.32691e-10
105477534	chr8:105477534:C:T	1.0987e-27	-6.38037e-10	-1.28267
105477535	chr8:105477535:G:A	3.7065e-27	-6.38037e-10	-0.0667022
105477790	chr8:105477790:A:G	6.02361e-28	-1.53586	-0.347827
105478028	chr8:105478028:T:G	1.06144e-27	-6.38037e-10	-1.31716
105478468	chr8:105478468:C:G	1.35285e-27	0.00260438	-1.07718
105478470	chr8:105478470:T:A	6.08937e-28	-1.51697	-0.35586
105478976	chr8:105478976:A:C	1.06452e-27	-6.38037e-10	-1.31426
105480713	chr8:105480713:TG:T	1.0487e-27	-6.38037e-10	-1.32924
105480777	chr8:105480777:C:G	1.04971e-27	-6.38037e-10	-1.32828
105480864	chr8:105480864:C:T	3.83413e-27	-6.38037e-10	-0.032846
105481021	chr8:105481021:A:T	4.78759e-28	-1.78066	-0.332683
105481135	chr8:105481135:G:A	1.06933e-27	-6.38037e-10	-1.30976
105481272	chr8:105481272:A:G	1.03853e-27	-0.48494	-0.854048
105481283	chr8:105481283:CCTTGGACTGTGTGGCTTAAACAA:C	2.52265e-27	-6.38037e-10	-0.451481
105481515	chr8:105481515:T:C	1.04264e-28	-2.30963	-1.32799
105481776	chr8:105481776:A:G	1.0666e-27	-6.38037e-10	-1.31231
105481787	chr8:105481787:C:T	1.06217e-27	-6.38037e-10	-1.31648
105481927	chr8:105481927:A:G	1.36332e-27	-6.38037e-10	-1.06687
105482405	chr8:105482405:T:C	6.47837e-28	-0.482092	-1.32881
105482884	chr8:105482884:T:A	1.04967e-27	-6.38037e-10	-1.32831
105483169	chr8:105483169:T:TTTCTTA	1.05208e-27	-6.38037e-10	-1.32602
105483586	chr8:105483586:T:C	1.06677e-27	-6.38037e-10	-1.31215
105484397	chr8:105484397:G:T	2.15185e-27	-6.38037e-10	-0.610464
105484693	chr8:105484693:C:A	3.75129e-28	-2.35727	-3.32691e-10
105485014	chr8:105485014:G:A	2.20486e-27	-6.38037e-10	-0.586124
105485021	chr8:105485021:A:G	1.28804e-27	-0.237445	-0.886219
105485146	chr8:105485146:C:T	1.21095e-27	-6.38037e-10	-1.18538
105485283	chr8:105485283:C:T	3.99987e-28	-2.29311	-3.32691e-10
105485912	chr8:105485912:C:T	3.1176e-27	-6.38037e-10	-0.239725
105486194	chr8:105486194:G:A	1.00565e-28	-2.35312	-1.32062
105486978	chr8:105486978:T:A	3.67951e-28	-2.37659	-3.32691e-10
105487045	chr8:105487045:T:C	4.40986e-27	-6.38037e-10	0.107054
105487222	chr8:105487222:C:T	1.2353e-27	-6.38037e-10	-1.16547
105487624	chr8:105487624:T:C	8.96167e-28	-1.48642	-3.32691e-10
105488375	chr8:105488375:A:T	1.31539e-27	-1.10266	-3.32691e-10
105488489	chr8:105488489:C:T	2.50277e-27	0.134586	-0.593976
105488635	chr8:105488635:G:A	1.05151e-27	-6.38037e-10	-1.32656
105488713	chr8:105488713:G:A	2.76443e-27	0.898331	-1.25829
105489197	chr8:105489197:C:T	8.19733e-28	-1.23838	-0.337191
105489334	chr8:105489334:G:A	1.05551e-27	-6.38037e-10	-1.32276
105489490	chr8:105489490:A:G	1.5001e-27	-6.38037e-10	-0.971257
105489574	chr8:105489574:CT:C	1.0524e-27	-6.38037e-10	-1.32571
105489853	chr8:105489853:T:C	1.05309e-27	-6.38037e-10	-1.32506
105490203	chr8:105490203:T:C	1.65595e-27	-6.38037e-10	-0.872416
105490481	chr8:105490481:C:G	1.04841e-27	-6.38037e-10	-1.32952
105490687	chr8:105490687:A:T	1.46296e-27	-6.38037e-10	-0.996326
105490688	chr8:105490688:T:TCC	1.46621e-27	-6.38037e-10	-0.994111
105490691	chr8:105490691:T:G	1.06125e-27	-6.38037e-10	-1.31735
105491617	chr8:105491617:A:G	8.68201e-28	-1.00454	-0.513585
105492056	chr8:105492056:A:G	1.40516e-27	-0.412564	-0.624078
105492387	chr8:105492387:A:G	1.87106e-27	-6.38037e-10	-0.750286
105492491	chr8:105492491:A:G	1.24618e-27	-6.38037e-10	-1.1567
105492495	chr8:105492495:A:G	2.61608e-27	-0.415112	-3.32691e-10
105492521	chr8:105492521:A:C	1.56477e-27	-6.38037e-10	-0.929051
105493205	chr8:105493205:A:G	2.45002e-27	-6.38037e-10	-0.480695
105494879	chr8:105494879:A:G	1.5503e-27	-6.38037e-10	-0.938339
105495027	chr8:105495027:A:G	4.64185e-27	-6.38037e-10	0.158324
105495391	chr8:105495391:A:G	3.14369e-28	-2.08834	-0.445633
105495439	chr8:105495439:A:G	1.06324e-27	-6.38037e-10	-1.31547
105495508	chr8:105495508:T:TA	1.58998e-27	-6.38037e-10	-0.913068
105495711	chr8:105495711:TC:T	1.21633e-27	-6.38037e-10	-1.18095
105495855	chr8:105495855:A:G	1.22675e-27	-6.38037e-10	-1.17242
105495982	chr8:105495982:G:C	1.16925e-28	-2.30584	-1.21717
105495989	chr8:105495989:C:T	1.07982e-27	-6.38037e-10	-1.29999
105496353	chr8:105496353:C:T	1.48556e-27	-6.38037e-10	-0.981001
105496404	chr8:105496404:G:A	1.15796e-27	-6.38037e-10	-1.23013
105496482	chr8:105496482:G:A	1.24275e-27	-6.38037e-10	-1.15946
105496682	chr8:105496682:T:C	1.20266e-27	-6.38037e-10	-1.19225
105497065	chr8:105497065:G:A	1.37678e-27	-6.38037e-10	-1.05704
105497090	chr8:105497090:A:G	5.83919e-27	-6.38037e-10	0.387802
105497133	chr8:105497133:C:T	1.57529e-27	-6.38037e-10	-0.922348
105497147	chr8:105497147:A:G	1.57294e-27	-6.38037e-10	-0.923843
105498073	chr8:105498073:T:C	1.55449e-27	-6.38037e-10	-0.935644
105498290	chr8:105498290:G:A	2.84551e-28	-1.35704	-1.27659
105499130	chr8:105499130:C:T	1.40986e-27	-6.38037e-10	-1.0333
105499146	chr8:105499146:C:T	1.36944e-27	-6.38037e-10	-1.06239
105499303	chr8:105499303:G:A	5.83851e-28	-0.75588	-1.15902
105499462	chr8:105499462:C:T	1.42869e-28	-2.02924	-1.29338
105499514	chr8:105499514:A:G	1.29077e-27	-6.38037e-10	-1.12155
105499612	chr8:105499612:A:G	1.08632e-27	-6.38037e-10	-1.29399
105499692	chr8:105499692:A:T	1.24158e-27	-6.38037e-10	-1.1604
105499850	chr8:105499850:G:A	1.0573e-27	-6.38037e-10	-1.32107
105500170	chr8:105500170:A:G	1.81195e-27	-6.38037e-10	-0.782384
105500253	chr8:105500253:C:T	2.86261e-23	9.77109	-0.8858
105500477	chr8:105500477:T:C	4.33676e-28	-2.21225	-3.32691e-10
105500600	chr8:105500600:T:A	3.6356e-16	25.852	-0.609538
105501073	chr8:105501073:A:G	8.26434e-15	29.0566	-0.69038
105501111	chr8:105501111:A:G	1.19773e-27	-6.38037e-10	-1.19636
105501172	chr8:105501172:A:T	3.72042e-28	-2.36554	-3.32691e-10
105501180	chr8:105501180:TTC:T	6.74927e-27	0.532645	-3.32691e-10
105501206	chr8:105501206:G:A	1.1124e-27	-6.38037e-10	-1.27027
105501333	chr8:105501333:C:T	1.95514e-27	-0.706329	-3.32691e-10
105501927	chr8:105501927:C:A	9.58833e-15	29.1736	-0.658833
105502155	chr8:105502155:G:A	1.05212e-27	-6.38037e-10	-1.32599
105502302	chr8:105502302:A:T	1.05435e-27	-6.38037e-10	-1.32386
105502798	chr8:105502798:T:C	9.23322e-15	28.8723	-0.395249
105502887	chr8:105502887:C:T	5.48807e-27	0.644486	-0.318698
105503826	chr8:105503826:C:G	3.66929e-14	30.3511	-0.494305
105504844	chr8:105504844:G:A	2.48052e-14	30.1819	-0.716632
105504945	chr8:105504945:G:GTAT	2.51514e-14	29.8836	-0.404419
105505107	chr8:105505107:C:T	1.08382e-27	-6.38037e-10	-1.29629
105505261	chr8:105505261:T:G	1.16781e-27	-6.38037e-10	-1.22166
105505263	chr8:105505263:G:A	4.41335e-28	-2.19474	-3.32691e-10
105505413	chr8:105505413:C:T	4.90196e-27	0.507255	-0.294409
105505449	chr8:105505449:A:G	6.97524e-24	8.71257	-1.23924
105505648	chr8:105505648:T:C	2.00884e-14	29.9703	-0.715948
105505684	chr8:105505684:T:C	1.10599e-14	29.1958	-0.538214
105505700	chr8:105505700:T:C	1.4358e-14	29.6167	-0.698125
105505712	chr8:105505712:G:A	1.20665e-27	-6.38037e-10	-1.18894
105505718	chr8:105505718:G:A	1.46839e-25	4.3825	-0.769947
105505843	chr8:105505843:A:G	1.17025e-27	-6.38037e-10	-1.21958
105505925	chr8:105505925:A:G	5.48219e-27	0.662791	-0.338076
105506007	chr8:105506007:C:G	1.97438e-14	29.6861	-0.449049
105506095	chr8:105506095:A:G	1.88311e-14	29.6108	-0.421037
105506138	chr8:105506138:A:G	1.50822e-25	4.42337	-0.784066
105506184	chr8:105506184:C:T	3.92752e-25	5.74122	-1.14483
105506580	chr8:105506580:A:G	1.08592e-27	-6.38037e-10	-1.29436
105506589	chr8:105506589:A:C	3.12766e-13	32.752	-0.752361
105507309	chr8:105507309:C:T	1.092e-27	-6.38037e-10	-1.28878
105507503	chr8:105507503:G:A	1.04847e-27	-6.38037e-10	-1.32946
105507823	chr8:105507823:G:A	3.08141e-24	7.80737	-1.15101
105507911	chr8:105507911:G:A	1.16227e-27	-6.38037e-10	-1.22641
105508177	chr8:105508177:T:C	1.12042e-27	-6.38037e-10	-1.26308
105508364	chr8:105508364:T:C	1.08896e-27	-6.38037e-10	-1.29156
105508632	chr8:105508632:C:T	1.05461e-27	-6.38037e-10	-1.32362
105508827	chr8:105508827:T:C	1.64718e-28	-2.00285	-1.17746
105508862	chr8:105508862:T:A	3.7253e-21	13.7539	-3.32691e-10
105509527	chr8:105509527:G:A	4.08408e-28	-2.27228	-3.32691e-10
105509617	chr8:105509617:A:G	5.69031e-15	29.1742	-1.18118
105509624	chr8:105509624:G:A	1.18615e-28	-2.35894	-1.14972
105509639	chr8:105509639:G:A	1.0485e-27	-6.38037e-10	-1.32943
105509874	chr8:105509874:A:T	8.03332e-28	-1.59578	-3.32691e-10
105510447	chr8:105510447:T:C	1.07309e-27	-6.38037e-10	-1.30625
105510578	chr8:105510578:C:T	1.1696e-27	-6.38037e-10	-1.22013
105510793	chr8:105510793:G:A	1.37317e-27	-6.38037e-10	-1.05967
105510957	chr8:105510957:G:A	2.58681e-14	30.4106	-0.903332
105511503	chr8:105511503:T:C	1.1224e-27	-6.38037e-10	-1.26132
105511593	chr8:105511593:C:T	1.06548e-27	-6.38037e-10	-1.31336
105511801	chr8:105511801:C:T	1.30818e-27	-6.38037e-10	-1.10815
105512057	chr8:105512057:G:A	1.82795e-14	30.4438	-1.28382
105512671	chr8:105512671:A:C	1.11636e-27	-6.38037e-10	-1.26671
105512904	chr8:105512904:T:C	1.07832e-27	-6.38037e-10	-1.30138
105513113	chr8:105513113:G:A	1.12022e-27	-6.38037e-10	-1.26326
105513516	chr8:105513516:G:A	1.15999e-27	-6.38037e-10	-1.22838
105513633	chr8:105513633:A:G	7.71287e-15	29.5623	-1.26515
105514241	chr8:105514241:T:C	1.04629e-14	29.9206	-1.31855
105514446	chr8:105514446:A:G	1.37131e-27	-6.38037e-10	-1.06102
105514870	chr8:105514870:C:T	6.65589e-28	-0.684273	-1.0996
105515032	chr8:105515032:CATT:C	8.63227e-15	29.7214	-1.31161
105515336	chr8:105515336:T:A	1.04851e-27	-6.38037e-10	-1.32942
105515528	chr8:105515528:A:T	9.96947e-29	-2.41434	-1.26809
105515531	chr8:105515531:C:T	1.43055e-27	-6.38037e-10	-1.01873
105515763	chr8:105515763:A:G	6.37028e-28	-0.738961	-1.08877
105515802	chr8:105515802:C:T	1.17499e-14	29.9941	-1.27601
105516480	chr8:105516480:T:C	4.54149e-14	31.2147	-1.1446
105516618	chr8:105516618:A:G	4.5944e-13	33.4154	-1.03116
105516645	chr8:105516645:A:G	1.16247e-27	-6.38037e-10	-1.22624
105516817	chr8:105516817:G:A	6.32572e-18	22.2053	-1.01418
105516849	chr8:105516849:G:A	1.05013e-27	-6.38037e-10	-1.32788
105517074	chr8:105517074:A:T	4.56031e-24	8.22284	-1.17448
105517618	chr8:105517618:G:A	7.08037e-28	-0.642995	-1.07905
105517638	chr8:105517638:G:A	1.66167e-27	-0.161912	-0.707057
105517897	chr8:105517897:G:A	1.62174e-27	-0.822489	-0.0708001
105517997	chr8:105517997:C:T	2.82281e-27	-6.38037e-10	-0.339057
105518279	chr8:105518279:G:GTC	6.59112e-23	11.0172	-1.29789
105518425	chr8:105518425:T:TA	3.25785e-27	-6.38037e-10	-0.195722
105519082	chr8:105519082:A:G	1.86125e-15	28.1368	-1.26127
105519122	chr8:105519122:T:C	2.26268e-27	-6.38037e-10	-0.560239
105519446	chr8:105519446:G:A	7.12669e-15	29.4747	-1.25661
105519816	chr8:105519816:T:C	3.79316e-28	-2.34618	-3.32691e-10
105519881	chr8:105519881:G:T	2.30773e-27	-6.38037e-10	-0.540524
105519894	chr8:105519894:T:C	5.22623e-21	15.2018	-1.1094
105519949	chr8:105519949:G:A	1.11121e-27	-6.38037e-10	-1.27134
105520242	chr8:105520242:G:A	1.05501e-27	-6.38037e-10	-1.32324
105520249	chr8:105520249:A:G	2.26577e-14	30.5626	-1.18791
105520392	chr8:105520392:A:T	4.53465e-28	-1.04885	-1.11878
105520478	chr8:105520478:A:G	3.65678e-28	-2.38279	-3.32691e-10
105521102	chr8:105521102:G:A	6.16157e-15	29.359	-1.2864
105521391	chr8:105521391:A:G	6.34106e-15	29.4033	-1.30202
105521576	chr8:105521576:A:T	1.27292e-27	-6.38037e-10	-1.13548
105521828	chr8:105521828:C:T	1.55424e-27	0.130389	-1.06619
105521847	chr8:105521847:G:A	1.00588e-28	-2.41676	-1.25675
105522215	chr8:105522215:C:T	3.4673e-21	14.8166	-1.13448
105522481	chr8:105522481:T:C	1.43005e-27	-6.38037e-10	-1.01908
105522711	chr8:105522711:T:C	9.59859e-15	29.7507	-1.23487
105523032	chr8:105523032:A:G	2.27454e-28	-2.29334	-0.564259
105523692	chr8:105523692:C:T	1.7947e-27	-6.38037e-10	-0.791951
105523755	chr8:105523755:T:C	1.8428e-27	-6.38037e-10	-0.765501
105524025	chr8:105524025:T:C	2.32088e-22	12.0393	-1.06121
105524039	chr8:105524039:C:T	1.61e-05	49.659	0.0973192
105524503	chr8:105524503:A:T	1.69411e-28	-1.82273	-1.32949
105524585	chr8:105524585:T:C	1.00548e-27	-1.36998	-0.00134659
105524952	chr8:105524952:G:A	1.79339e-28	-2.29456	-0.800707
105524963	chr8:105524963:A:G	1.45162e-27	-6.38037e-10	-1.00411
105525262	chr8:105525262:A:G	1.95354e-28	-1.70217	-1.30756
105525486	chr8:105525486:G:T	3.17454e-19	19.5053	-1.30622
105525593	chr8:105525593:A:C	2.10382e-28	-1.69701	-1.23861
105525758	chr8:105525758:C:T	2.06579e-28	-2.29281	-0.661047
105526008	chr8:105526008:A:T	1.62463e-27	-6.38037e-10	-0.891509
105526370	chr8:105526370:T:C	1.85821e-28	-1.74847	-1.31129
105526585	chr8:105526585:T:G	2.0313e-28	-1.65651	-1.31419
105526651	chr8:105526651:C:T	1.05055e-27	-6.38037e-10	-1.32747
105526686	chr8:105526686:C:T	2.84844e-26	1.97257	-3.32691e-10
105526899	chr8:105526899:C:T	1.54984e-27	-6.38037e-10	-0.938638
105527008	chr8:105527008:A:G	1.94558e-28	-1.70118	-1.31264
105527033	chr8:105527033:C:T	1.50476e-27	-6.38037e-10	-0.968159
105527034	chr8:105527034:G:A	1.1098e-27	-6.38037e-10	-1.27261
105527060	chr8:105527060:A:G	1.6277e-27	-6.38037e-10	-0.889622
105527140	chr8:105527140:G:A	1.41374e-27	-6.38037e-10	-1.03055
105527300	chr8:105527300:G:A	2.31728e-27	-6.38037e-10	-0.536393
105527310	chr8:105527310:A:C	1.58735e-27	-6.38037e-10	-0.914726
105527346	chr8:105527346:C:T	1.2696e-27	-6.38037e-10	-1.13809
105527384	chr8:105527384:A:G	1.58437e-27	-6.38037e-10	-0.916603
105527460	chr8:105527460:T:C	4.10906e-27	0.0364048	-3.32691e-10
105527544	chr8:105527544:T:C	1.10076e-27	-6.38037e-10	-1.28079
105527675	chr8:105527675:A:G	1.05866e-28	-2.42205	-1.20032
105528072	chr8:105528072:A:G	3.74885e-28	-2.35901	0.00108422
105528090	chr8:105528090:A:C	1.09638e-26	-6.38037e-10	1.01781
105528987	chr8:105528987:A:G	1.43853e-27	-6.38037e-10	-1.01317
105529058	chr8:105529058:C:T	1.86329e-27	-6.38037e-10	-0.754446
105529075	chr8:105529075:G:A	2.09137e-27	-6.38037e-10	-0.63897
105529130	chr8:105529130:A:G	3.18089e-19	19.3643	-1.16327
105529570	chr8:105529570:ACT:A	1.27586e-27	-6.38037e-10	-1.13317
105530189	chr8:105530189:C:T	4.18929e-27	-6.38037e-10	0.0557428
105530371	chr8:105530371:G:A	1.55867e-28	-2.40058	-0.83496
105530969	chr8:105530969:A:G	1.06866e-28	-2.39615	-1.21682
105531183	chr8:105531183:C:T	1.15045e-27	-6.38037e-10	-1.23664
105531955	chr8:105531955:C:T	1.91053e-28	-2.35666	-0.675337
105531962	chr8:105531962:G:A	1.03807e-28	-2.40191	-1.2401
105532962	chr8:105532962:A:C	9.78889e-29	-2.41113	-1.28958
105533102	chr8:105533102:A:G	4.26675e-27	-6.38037e-10	0.0740622
105533320	chr8:105533320:A:G	5.51507e-28	-1.97189	-3.32691e-10
105533486	chr8:105533486:G:A	1.05664e-27	-0.187766	-1.13393
105533566	chr8:105533566:T:C	2.0354e-26	1.87033	-0.233843
105534496	chr8:105534496:C:G	2.71244e-06	48.6145	-0.639156
105534515	chr8:105534515:T:C	1.62154e-27	-6.38037e-10	-0.893411
105534584	chr8:105534584:T:G	1.06804e-27	-6.38037e-10	-1.31096
105534667	chr8:105534667:G:GT	4.72771e-26	2.47924	-3.32691e-10
105534975	chr8:105534975:C:T	1.26132e-27	-1.68754	0.542912
105535076	chr8:105535076:A:G	1.3889e-27	-6.38037e-10	-1.04828
105535077	chr8:105535077:T:C	2.82138e-27	0.819614	-1.15918
105535173	chr8:105535173:C:T	7.20643e-27	1.50726	-0.909076
105535288	chr8:105535288:G:T	1.92871e-20	16.1511	-0.752944
105535755	chr8:105535755:T:G	5.01397e-27	1.51367	-1.27823
105535889	chr8:105535889:T:C	1.08926e-28	-2.41796	-1.17592
105536376	chr8:105536376:G:A	1.11725e-27	-6.38037e-10	-1.26592
105536460	chr8:105536460:T:C	1.32893e-27	-6.38037e-10	-1.09241
105536469	chr8:105536469:A:G	1.25347e-27	-6.38037e-10	-1.15088
105536858	chr8:105536858:C:G	5.47045e-27	1.28392	-0.961351
105537253	chr8:105537253:G:C	5.05947e-06	49.142	-0.5432
105537395	chr8:105537395:T:G	3.44995e-27	0.911989	-1.05042
105537579	chr8:105537579:T:A	3.60082e-27	0.933002	-1.02863
105537787	chr8:105537787:G:A	1.77148e-28	-2.40523	-0.702332
105538022	chr8:105538022:A:G	2.02244e-20	16.528	-1.08242
105538334	chr8:105538334:C:G	1.28321e-27	-6.38037e-10	-1.12742
105538426	chr8:105538426:C:T	4.50554e-27	-6.38037e-10	0.128518
105538441	chr8:105538441:A:G	1.46256e-28	-1.97228	-1.32691
105538477	chr8:105538477:C:G	1.54254e-27	-6.38037e-10	-0.94336
105538707	chr8:105538707:T:C	1.34964e-27	-6.38037e-10	-1.07695
105539146	chr8:105539146:A:C	3.6275e-28	-2.39083	-3.32691e-10
105539191	chr8:105539191:C:G	3.52846e-28	-2.41851	-3.32691e-10
105539395	chr8:105539395:C:A	1.68516e-27	-6.38037e-10	-0.85493
105539523	chr8:105539523:G:T	2.40413e-27	-6.38037e-10	-0.499602
105540356	chr8:105540356:C:G	2.4451e-27	0.660269	-1.14297
105540657	chr8:105540657:C:G	3.65817e-28	-1.08956	-1.29285
105541016	chr8:105541016:G:A	1.15776e-27	-6.38037e-10	-1.2303
105541076	chr8:105541076:G:A	6.11392e-27	-6.38037e-10	0.433779
105541260	chr8:105541260:G:C	2.70563e-27	0.7439	-1.12535
105541499	chr8:105541499:T:C	1.14512e-27	-6.38037e-10	-1.24128
105542423	chr8:105542423:G:T	2.07598e-28	-1.62676	-1.32218
105542509	chr8:105542509:T:C	1.32245e-05	50.0091	-0.449503
105542538	chr8:105542538:T:C	1.24057e-27	-6.38037e-10	-1.16122
105542563	chr8:105542563:C:G	1.95573e-27	-6.38037e-10	-0.706025
105542673	chr8:105542673:G:A	1.83055e-20	16.3131	-0.967183
105542811	chr8:105542811:T:G	2.25982e-20	16.568	-1.01143
105542915	chr8:105542915:T:A	2.14138e-27	-6.38037e-10	-0.615339
105543063	chr8:105543063:G:A	2.21333e-26	2.97993	-1.25963
105543156	chr8:105543156:C:T	1.11883e-27	-6.38037e-10	-1.26451
105543298	chr8:105543298:C:T	1.40352e-27	-6.38037e-10	-1.0378
105544189	chr8:105544189:A:G	1.08063e-27	-6.38037e-10	-1.29925
105544406	chr8:105544406:A:G	1.54633e-20	16.2138	-1.03662
105544502	chr8:105544502:C:G	1.28786e-27	-6.38037e-10	-1.12381
105544667	chr8:105544667:A:T	1.11883e-27	-6.38037e-10	-1.26451
105544771	chr8:105544771:G:A	1.04906e-27	-6.38037e-10	-1.3289
105545889	chr8:105545889:G:A	1.11883e-27	-6.38037e-10	-1.26451
105546035	chr8:105546035:T:C	1.15207e-28	-2.40768	-1.13013
105546314	chr8:105546314:C:T	1.6073e-27	-6.38037e-10	-0.902236
105546424	chr8:105546424:A:C	2.05214e-27	0.0566682	-0.714574
105546425	chr8:105546425:C:T	1.13736e-27	-6.38037e-10	-1.24808
105547124	chr8:105547124:T:G	1.50336e-28	-2.41626	-0.855414
105547376	chr8:105547376:C:T	1.60558e-27	-6.38037e-10	-0.903306
105547399	chr8:105547399:G:A	1.80188e-28	-1.76609	-1.32445
105547491	chr8:105547491:A:G	2.27226e-20	16.5271	-0.964978
105548050	chr8:105548050:C:T	3.5836e-27	0.818337	-0.918761
105548105	chr8:105548105:C:A	1.04922e-27	-6.38037e-10	-1.32874
105548142	chr8:105548142:A:G	3.94384e-20	16.9831	-0.869655
105548646	chr8:105548646:A:C	3.15528e-27	0.708745	-0.936458
105548805	chr8:105548805:G:A	1.58392e-27	-6.38037e-10	-0.916884
105549049	chr8:105549049:T:C	1.29957e-27	-0.0727181	-1.04204
105549129	chr8:105549129:T:G	4.42757e-27	-6.38037e-10	0.11106
105549617	chr8:105549617:T:C	1.44931e-27	-6.38037e-10	-1.0057
105549884	chr8:105549884:G:A	1.6073e-27	-6.38037e-10	-0.902236
105550005	chr8:105550005:T:C	4.30592e-28	-0.919348	-1.30003
105550024	chr8:105550024:T:C	1.12527e-28	-2.38628	-1.17507
105550182	chr8:105550182:GT:G	4.61969e-27	-6.38037e-10	0.153537
105550340	chr8:105550340:G:A	5.24851e-27	-6.38037e-10	0.281154
105550518	chr8:105550518:A:G	1.04853e-27	-6.38037e-10	-1.32941
105550922	chr8:105550922:T:C	2.3199e-27	-0.535267	-3.32691e-10
105551379	chr8:105551379:A:G	3.03672e-27	0.781847	-1.04786
105551794	chr8:105551794:A:G	1.13925e-26	-6.38037e-10	1.05616
105551840	chr8:105551840:A:G	1.24189e-28	-2.14144	-1.3213
105551895	chr8:105551895:C:T	1.16072e-27	-6.38037e-10	-1.22775
105551963	chr8:105551963:A:T	2.32808e-21	14.572	-1.28826
105551991	chr8:105551991:G:A	8.19352e-22	13.4271	-1.18765
105552283	chr8:105552283:T:C	5.10577e-20	17.2549	-0.883202
105552417	chr8:105552417:G:A	5.09281e-27	1.33337	-1.08232
105552494	chr8:105552494:A:G	3.81296e-20	17.3565	-1.27681
105552535	chr8:105552535:G:C	1.10492e-27	-1.27702	-3.32691e-10
105552964	chr8:105552964:C:T	1.54341e-27	-0.569239	-0.373558
105553186	chr8:105553186:G:A	1.48639e-14	29.7471	-0.79391
105553282	chr8:105553282:C:T	1.79723e-27	-6.38037e-10	-0.790542
105553873	chr8:105553873:G:A	1.15421e-27	-6.38037e-10	-1.23338
105554013	chr8:105554013:A:G	9.83966e-28	-1.39295	-3.32691e-10
105554036	chr8:105554036:G:A	1.28786e-27	-6.38037e-10	-1.12381
105554378	chr8:105554378:T:C	1.43487e-27	0.214632	-1.23035
105554623	chr8:105554623:G:A	2.67934e-27	-6.38037e-10	-0.39122
105554643	chr8:105554643:T:G	1.56258e-27	-6.38037e-10	-0.930449
105554909	chr8:105554909:A:G	1.10954e-27	-6.38037e-10	-1.27284
105555214	chr8:105555214:C:T	4.19449e-27	0.0569812	-3.32691e-10
105555268	chr8:105555268:A:G	1.81227e-27	0.546258	-1.32847
105556302	chr8:105556302:C:T	3.87778e-28	-2.32411	-3.32691e-10
105556339	chr8:105556339:G:A	1.71299e-28	-1.83613	-1.30501
105556355	chr8:105556355:G:C	1.04867e-27	-6.38037e-10	-1.32927
105556641	chr8:105556641:CT:C	4.88835e-27	-6.38037e-10	0.210064
105557961	chr8:105557961:A:G	1.2901e-27	-6.38037e-10	-1.12207
105557994	chr8:105557994:G:A	4.19746e-18	21.8698	-1.08887
105558680	chr8:105558680:C:T	1.73702e-28	-1.83671	-1.29049
105558736	chr8:105558736:G:T	6.53961e-05	51.7383	-0.580329
105558788	chr8:105558788:A:AAG	2.68104e-20	17.0084	-1.28087
105559070	chr8:105559070:ATTG:A	4.87334e-27	-6.38037e-10	0.206989
105559169	chr8:105559169:C:T	1.2166e-27	-0.282306	-0.898423
105559655	chr8:105559655:C:T	4.06621e-20	17.1783	-1.03423
105560042	chr8:105560042:A:G	0.000125815	51.8074	0.00493035
105560318	chr8:105560318:A:G	1.74398e-27	0.306253	-1.12687
105560386	chr8:105560386:T:C	1.64996e-26	2.2693	-0.842751
105560626	chr8:105560626:T:C	1.60604e-20	16.4959	-1.28081
105561081	chr8:105561081:C:T	4.7858e-26	3.41992	-0.928475
105561296	chr8:105561296:CA:C	4.86016e-05	51.3488	-0.487629
105561350	chr8:105561350:C:T	2.60174e-20	16.9529	-1.25544
105561608	chr8:105561608:C:T	5.15957e-27	-6.38037e-10	0.264064
105562010	chr8:105562010:T:C	4.10659e-28	-2.26678	-3.32691e-10
105562634	chr8:105562634:C:A	1.27661e-27	-1.13258	-3.32691e-10
105563104	chr8:105563104:C:T	3.28499e-20	17.1919	-1.26122
105563195	chr8:105563195:A:G	1.46596e-27	-6.38037e-10	-0.99428
105563390	chr8:105563390:G:T	5.2985e-27	1.14224	-0.85161
105563580	chr8:105563580:G:A	2.11059e-27	0.691381	-1.3212
105563645	chr8:105563645:A:G	2.92002e-27	-6.38037e-10	-0.305198
105564141	chr8:105564141:A:G	1.54411e-27	0.26476	-1.2071
105565025	chr8:105565025:A:G	1.09012e-27	-6.38037e-10	-1.2905
105565608	chr8:105565608:C:T	1.10114e-27	-6.38037e-10	-1.28044
105565804	chr8:105565804:A:T	2.65956e-20	16.9795	-1.26006
105566505	chr8:105566505:T:A	5.86883e-28	-1.90972	-3.32691e-10
105566535	chr8:105566535:C:G	1.17936e-27	-6.38037e-10	-1.21182
105566543	chr8:105566543:G:A	9.05251e-27	0.826253	-3.32691e-10
105566712	chr8:105566712:T:C	4.21601e-16	26.7201	-1.32952
105566749	chr8:105566749:T:C	0.0005226	53.3113	-0.0750041
105566835	chr8:105566835:C:T	1.43827e-20	16.3563	-1.2516
105566855	chr8:105566855:C:T	4.18513e-27	-6.38037e-10	0.0547478
105566896	chr8:105566896:T:A	1.61788e-27	-6.38037e-10	-0.895674
105567421	chr8:105567421:G:T	4.75538e-28	-0.803672	-1.31643
105567687	chr8:105567687:T:G	1.31117e-26	-6.38037e-10	1.19672
105567909	chr8:105567909:C:T	1.38112e-27	-0.443362	-0.610531
105568068	chr8:105568068:C:G	1.7861e-27	-6.38037e-10	-0.796755
105568333	chr8:105568333:T:C	6.82546e-28	-1.75872	-3.32691e-10
105568379	chr8:105568379:A:G	2.19013e-20	16.7799	-1.25464
105569056	chr8:105569056:G:A	1.59157e-11	35.4601	0.469152
105569300	chr8:105569300:A:T	0.979288	60.112	0.660114
105570323	chr8:105570323:T:TA	1.05874e-27	-6.38037e-10	-1.31971
105570896	chr8:105570896:A:G	0.0199008	56.8599	0.0161397
105571025	chr8:105571025:A:G	2.68537e-27	0.931454	-1.32043
105571170	chr8:105571170:G:C	4.79655e-18	21.6587	-0.744303
105571290	chr8:105571290:G:T	1.5011e-27	-6.38037e-10	-0.970589
105571644	chr8:105571644:A:G	2.89308e-18	21.2213	-0.812479
105571761	chr8:105571761:T:G	1.53498e-27	-6.38037e-10	-0.948274
105572686	chr8:105572686:C:T	1.06466e-27	-6.38037e-10	-1.31414
105572731	chr8:105572731:A:G	1.9186e-27	-6.38037e-10	-0.725192
105572750	chr8:105572750:A:G	1.05034e-27	-6.38037e-10	-1.32768
105573694	chr8:105573694:A:T	3.13038e-27	1.09021	-1.32584
105573866	chr8:105573866:T:C	2.30929e-20	16.658	-1.0797
105574088	chr8:105574088:C:G	7.61825e-27	-6.38037e-10	0.653757
105574588	chr8:105574588:T:C	1.36382e-27	-6.38037e-10	-1.0665
105574872	chr8:105574872:A:G	1.06998e-27	-6.38037e-10	-1.30915
105575491	chr8:105575491:C:A	3.69705e-28	-1.06153	-1.31031
105575601	chr8:105575601:A:G	7.75999e-27	2.00143	-1.32924
105575912	chr8:105575912:T:C	3.4454e-28	-1.27406	-1.16827
105576149	chr8:105576149:A:G	8.95341e-28	-1.48734	-3.32691e-10
105576325	chr8:105576325:A:G	2.01799e-27	-6.38037e-10	-0.674687
105576415	chr8:105576415:T:A	1.0491e-27	-6.38037e-10	-1.32886
105577019	chr8:105577019:C:T	7.21963e-11	38.7475	-1.3061
105577037	chr8:105577037:T:C	1.23375e-27	-6.38037e-10	-1.16673
105577080	chr8:105577080:T:C	4.15551e-26	3.64712	-1.29689
105577223	chr8:105577223:T:A	1.23166e-27	-6.38037e-10	-1.16843
105577306	chr8:105577306:G:A	1.80274e-22	11.9279	-1.20248
105577387	chr8:105577387:A:G	6.64252e-27	-6.38037e-10	0.516702
105577469	chr8:105577469:T:TA	1.87483e-22	11.9822	-1.21751
105577773	chr8:105577773:AC:A	1.97647e-27	-6.38037e-10	-0.695478
105578131	chr8:105578131:TTTGA:T	6.36596e-27	-6.38037e-10	0.474176
105578138	chr8:105578138:G:A	1.09988e-27	-1.28159	-3.32691e-10
105578228	chr8:105578228:G:A	7.97221e-26	4.30094	-1.29918
105578456	chr8:105578456:A:G	1.84799e-22	11.9733	-1.2231
105578477	chr8:105578477:C:A	6.17798e-06	49.7251	-0.9266
105578478	chr8:105578478:A:G	5.7984e-06	49.6785	-0.943404
105578499	chr8:105578499:G:A	4.44236e-27	0.114396	-3.32691e-10
105578624	chr8:105578624:A:T	4.37735e-22	12.8469	-1.23435
105578808	chr8:105578808:A:G	6.10222e-28	-0.827052	-1.04367
105579046	chr8:105579046:C:T	2.25522e-27	-6.38037e-10	-0.563541
105579159	chr8:105579159:TGTA:T	2.2069e-27	-6.38037e-10	-0.585202
105579168	chr8:105579168:C:T	3.51792e-28	-2.42151	-3.32691e-10
105579413	chr8:105579413:A:G	1.77068e-27	-6.38037e-10	-0.805427
105579806	chr8:105579806:G:A	5.95269e-28	-1.89553	-3.32691e-10
105579917	chr8:105579917:A:G	7.33684e-10	41.0754	-1.31537
105580133	chr8:105580133:T:C	6.86979e-28	-0.755249	-0.996993
105580138	chr8:105580138:TCTC:T	6.60149e-28	-0.795086	-0.996993
105580164	chr8:105580164:G:A	1.05294e-27	-6.38037e-10	-1.32521
105580311	chr8:105580311:T:C	2.16284e-10	39.8681	-1.32948
105580502	chr8:105580502:G:A	1.08223e-26	2.20911	-1.20429
105580723	chr8:105580723:G:A	1.07022e-27	-6.38037e-10	-1.30893
105581327	chr8:105581327:T:C	1.13756e-27	-6.38037e-10	-1.24791
105581328	chr8:105581328:A:G	1.49722e-26	2.07322	-0.743814
105581434	chr8:105581434:T:C	6.51044e-19	19.1368	-0.219513
105581477	chr8:105581477:T:TA	2.16105e-24	7.56094	-1.25938
105581800	chr8:105581800:A:G	2.89464e-27	-6.38037e-10	-0.313929
105581809	chr8:105581809:A:G	1.29132e-27	-6.38037e-10	-1.12112
105581814	chr8:105581814:C:T	2.17539e-27	-6.38037e-10	-0.599581
105582094	chr8:105582094:G:C	1.06102e-27	-6.38037e-10	-1.31756
105582491	chr8:105582491:A:G	9.63459e-29	-2.40566	-1.31094
105582543	chr8:105582543:T:C	1.31936e-27	-6.38037e-10	-1.09964
105582602	chr8:105582602:G:A	1.41476e-27	-0.7609	-0.268928
105583458	chr8:105583458:G:A	6.71592e-28	-1.77489	-3.32691e-10
105583750	chr8:105583750:G:T	1.05324e-27	-6.38037e-10	-1.32492
105584037	chr8:105584037:G:A	1.13024e-27	-6.38037e-10	-1.25436
105584131	chr8:105584131:A:G	1.06925e-27	-6.38037e-10	-1.30983
105585535	chr8:105585535:G:T	1.11849e-27	-6.38037e-10	-1.26481
105586234	chr8:105586234:A:G	1.16177e-28	-2.40804	-1.12139
105586355	chr8:105586355:T:TTTC	4.10672e-28	-0.978679	-1.28807
105586696	chr8:105586696:C:T	5.40438e-28	-1.99216	-3.32691e-10
105587131	chr8:105587131:A:G	4.62552e-28	-0.902893	-1.24489
105587202	chr8:105587202:G:A	1.20099e-28	-2.39083	-1.1054
105587264	chr8:105587264:A:G	3.94835e-28	-2.30608	-3.32691e-10
105587522	chr8:105587522:A:C	1.10047e-27	-6.38037e-10	-1.28106
105587604	chr8:105587604:T:C	1.27409e-28	-2.41586	-1.02128
105587896	chr8:105587896:T:C	1.47576e-27	-6.38037e-10	-0.987619
105588046	chr8:105588046:A:C	1.99365e-28	-2.35749	-0.631918
105588938	chr8:105588938:A:G	9.56217e-29	-2.42056	-1.30358
105588939	chr8:105588939:G:A	4.34429e-27	0.628592	-0.53652
105589041	chr8:105589041:C:T	1.05377e-27	-6.38037e-10	-1.32441
105589446	chr8:105589446:A:G	4.80786e-28	-2.17171	0.06259
105589458	chr8:105589458:C:T	1.0567e-27	-6.38037e-10	-1.32164
105589566	chr8:105589566:T:C	1.2909e-27	-6.38037e-10	-1.12145
105589896	chr8:105589896:AT:A	5.52912e-28	-0.92344	-1.04591
105590264	chr8:105590264:G:A	6.93215e-27	-6.38037e-10	0.55938
105590657	chr8:105590657:G:A	1.11534e-27	-6.38037e-10	-1.26763
105590746	chr8:105590746:G:A	3.46687e-27	-6.38037e-10	-0.133539
105590963	chr8:105590963:G:T	3.62675e-28	-2.39104	-3.32691e-10
105591999	chr8:105591999:A:G	1.28792e-28	-2.35017	-1.07617
105592065	chr8:105592065:G:GA	1.45484e-28	-2.41955	-0.884931
105592125	chr8:105592125:C:G	3.28357e-27	-6.38037e-10	-0.187858
105592508	chr8:105592508:A:C	1.20017e-28	-2.40066	-1.09625
105592613	chr8:105592613:A:G	1.17817e-28	-2.41381	-1.1016
105593185	chr8:105593185:G:A	1.28954e-27	-6.38037e-10	-1.1225
105593642	chr8:105593642:T:C	1.23863e-28	-2.38654	-1.07884
105593780	chr8:105593780:A:G	5.00624e-28	-0.927483	-1.14121
105594025	chr8:105594025:A:T	1.10689e-27	-6.38037e-10	-1.27524
105594074	chr8:105594074:C:T	1.23371e-27	-6.38037e-10	-1.16676
105594147	chr8:105594147:G:A	1.25468e-28	-2.2997	-1.1528
105594486	chr8:105594486:G:C	1.27727e-27	-6.38037e-10	-1.13207
105594492	chr8:105594492:G:A	1.14572e-28	-2.3524	-1.19094
105594503	chr8:105594503:A:C	1.15894e-28	-2.35995	-1.17192
105594730	chr8:105594730:C:A	1.21633e-27	-6.38037e-10	-1.18095
105594800	chr8:105594800:A:G	1.14586e-27	-6.38037e-10	-1.24063
105594952	chr8:105594952:G:C	1.1381e-27	-6.38037e-10	-1.24743
105594983	chr8:105594983:TATAA:T	1.94859e-27	-6.38037e-10	-0.709685
105595317	chr8:105595317:A:T	4.88914e-28	-1.22393	-0.868429
105595444	chr8:105595444:A:T	1.57637e-27	-6.38037e-10	-0.921664
105595897	chr8:105595897:G:A	1.16996e-27	-6.38037e-10	-1.21982
105596667	chr8:105596667:C:G	1.35647e-28	-2.15496	-1.21952
105596961	chr8:105596961:TG:T	1.17584e-27	-6.38037e-10	-1.2148
105597015	chr8:105597015:C:T	5.51425e-28	-1.3433	-0.628739
105597454	chr8:105597454:CCT:C	3.97869e-28	-2.29842	-3.32691e-10
105598065	chr8:105598065:C:A	1.11969e-27	-6.38037e-10	-1.26374
105598113	chr8:105598113:A:G	1.20218e-27	-6.38037e-10	-1.19265
105598140	chr8:105598140:G:A	2.38062e-27	0.707982	-1.21741
105598361	chr8:105598361:A:T	1.64314e-27	-6.38037e-10	-0.88018
105598582	chr8:105598582:T:G	1.46886e-27	-0.116989	-0.875312
105598634	chr8:105598634:G:A	1.89435e-27	-6.38037e-10	-0.737912
105599255	chr8:105599255:G:A	1.11611e-27	-6.38037e-10	-1.26694
105599736	chr8:105599736:A:T	3.9527e-28	-1.909	-0.39598
105599909	chr8:105599909:C:T	8.61414e-28	-2.17338	0.647409
105600294	chr8:105600294:G:A	1.5141e-27	-6.38037e-10	-0.961966
105600625	chr8:105600625:T:G	9.3945e-28	-2.23685	0.797605
105601311	chr8:105601311:G:A	2.24134e-27	-0.569717	-3.32691e-10
105601388	chr8:105601388:G:A	1.1673e-27	-6.38037e-10	-1.2221
105601419	chr8:105601419:A:G	4.95632e-27	-6.38037e-10	0.223874
105601525	chr8:105601525:T:C	1.48009e-27	0.202783	-1.18747
105601730	chr8:105601730:A:T	1.53676e-27	0.24176	-1.18888
105601769	chr8:105601769:G:A	1.05208e-27	-6.38037e-10	-1.32602
105601784	chr8:105601784:A:G	1.59145e-27	0.304756	-1.2169
105601982	chr8:105601982:T:C	3.37891e-27	-6.38037e-10	-0.159238
105602503	chr8:105602503:T:G	1.15407e-28	-2.41392	-1.12216
105602567	chr8:105602567:A:G	1.16179e-27	-6.38037e-10	-1.22683
105602573	chr8:105602573:G:C	1.21841e-28	-2.22726	-1.25457
105602855	chr8:105602855:G:A	1.14369e-27	-6.38037e-10	-1.24253
105603070	chr8:105603070:C:T	3.50649e-27	-0.122174	-3.32691e-10
105603267	chr8:105603267:A:G	5.87533e-28	-1.06313	-0.845481
105603297	chr8:105603297:C:T	1.33875e-28	-2.41869	-0.968946
105603349	chr8:105603349:A:G	2.54755e-27	-6.38037e-10	-0.441656
105603682	chr8:105603682:T:C	2.36178e-27	0.593415	-1.11079
105603744	chr8:105603744:A:T	1.81749e-27	0.427539	-1.20687
105603955	chr8:105603955:G:T	2.03131e-27	0.578697	-1.24681
105604390	chr8:105604390:C:A	1.36926e-27	0.00140692	-1.06393
105604485	chr8:105604485:A:G	1.38327e-27	-1.05234	-3.32691e-10
105604698	chr8:105604698:G:A	1.21424e-28	-2.19417	-1.29109
105605120	chr8:105605120:A:G	1.42967e-27	0.264841	-1.28418
105605772	chr8:105605772:G:A	5.12879e-27	0.608644	-0.350564
105606182	chr8:105606182:A:G	1.97867e-27	0.506003	-1.20037
105606257	chr8:105606257:C:T	1.47952e-28	-2.42233	-0.865325
105606348	chr8:105606348:A:G	1.18421e-28	-2.19405	-1.31625
105606388	chr8:105606388:A:G	1.4982e-27	0.290642	-1.26317
105606434	chr8:105606434:G:A	7.71581e-28	-0.481908	-1.1542
105606505	chr8:105606505:G:A	7.54495e-28	-0.523634	-1.13486
105607027	chr8:105607027:A:G	8.59418e-28	-0.406796	-1.12149
105607316	chr8:105607316:A:G	1.73125e-27	0.404869	-1.23282
105607593	chr8:105607593:C:T	1.05469e-27	-6.38037e-10	-1.32354
105607805	chr8:105607805:A:G	5.43965e-27	0.692522	-0.375597
105607815	chr8:105607815:A:G	5.42051e-27	0.694677	-0.381277
105607934	chr8:105607934:A:G	7.40051e-28	-1.67783	-3.32691e-10
105608016	chr8:105608016:G:A	3.91563e-27	-6.38037e-10	-0.0118123
105608041	chr8:105608041:A:G	1.49284e-28	-2.42133	-0.857368
105608590	chr8:105608590:T:G	1.07045e-27	-6.38037e-10	-1.30871
105609147	chr8:105609147:A:C	1.01459e-28	-2.42084	-1.24405
105609638	chr8:105609638:T:C	1.22463e-28	-2.4221	-1.05463
105609697	chr8:105609697:G:A	8.38131e-28	-0.413991	-1.13938
105609867	chr8:105609867:T:C	1.2398e-27	-6.38037e-10	-1.16184
105610210	chr8:105610210:G:A	4.50225e-28	-2.1748	-3.32691e-10
105610252	chr8:105610252:C:T	6.56062e-28	-0.470251	-1.32804
105610925	chr8:105610925:T:C	1.78618e-27	0.344715	-1.14143
105611225	chr8:105611225:A:C	7.73097e-28	-2.13099	0.496845
105611876	chr8:105611876:T:G	1.07666e-27	-6.38037e-10	-1.30293
105612440	chr8:105612440:C:A	1.26458e-27	-6.38037e-10	-1.14205
105612730	chr8:105612730:G:A	1.00433e-28	-2.42009	-1.25497
105612802	chr8:105612802:T:C	1.86034e-28	-1.96939	-1.08923
105613087	chr8:105613087:A:G	3.71969e-28	-2.36573	-3.32691e-10
105614095	chr8:105614095:A:G	3.3971e-27	0.768106	-0.921972
105614106	chr8:105614106:C:T	1.40002e-27	-6.38037e-10	-1.04031
105614365	chr8:105614365:G:T	2.06277e-27	0.372791	-1.02553
105615059	chr8:105615059:G:A	9.68751e-28	-0.0932829	-1.31525
105615348	chr8:105615348:A:G	5.26356e-28	-2.01857	-3.32691e-10
105615785	chr8:105615785:G:A	1.0788e-27	-6.38037e-10	-1.30094
105615945	chr8:105615945:T:C	1.38916e-27	0.270703	-1.31879
105616128	chr8:105616128:A:T	5.73934e-28	-0.991736	-0.940296
105616503	chr8:105616503:A:G	2.22562e-27	0.603364	-1.18012
105616737	chr8:105616737:T:G	2.15514e-27	0.299099	-0.908033
105616769	chr8:105616769:G:A	2.05319e-27	-6.38037e-10	-0.657397
105616791	chr8:105616791:G:A	8.3978e-28	-2.2019	0.650492
105617721	chr8:105617721:A:G	1.16693e-27	-6.38037e-10	-1.22241
105618475	chr8:105618475:G:T	1.07101e-27	-6.38037e-10	-1.30819
105619189	chr8:105619189:CT:C	1.06049e-27	-6.38037e-10	-1.31806
105619743	chr8:105619743:T:C	1.75337e-27	0.511274	-1.32652
105619814	chr8:105619814:G:C	7.97921e-27	-6.38037e-10	0.700049
105619962	chr8:105619962:T:C	2.27411e-27	-6.38037e-10	-0.555201
105619978	chr8:105619978:G:A	9.74927e-29	-2.38223	-1.32254
105620016	chr8:105620016:G:A	1.04906e-27	-6.38037e-10	-1.32889
105620059	chr8:105620059:G:A	1.05397e-27	-6.38037e-10	-1.32423
105620338	chr8:105620338:G:A	1.1856e-28	-2.18016	-1.32896
105620510	chr8:105620510:T:C	1.50188e-27	0.325289	-1.29536
105620712	chr8:105620712:A:G	1.50889e-27	0.330423	-1.29584
105620798	chr8:105620798:C:G	4.46613e-28	-2.18285	-3.32691e-10
105620813	chr8:105620813:G:C	1.07858e-27	-0.0899382	-1.21121
105621417	chr8:105621417:A:G	5.54535e-28	-1.96641	-3.32691e-10
105621478	chr8:105621478:T:A	1.16707e-27	-6.38037e-10	-1.22229
105621880	chr8:105621880:G:A	1.05138e-27	-6.38037e-10	-1.32669
105622073	chr8:105622073:T:G	1.45646e-27	0.306414	-1.3072
105623275	chr8:105623275:A:G	6.67278e-28	-1.78134	-3.32691e-10
105623423	chr8:105623423:G:A	4.98254e-28	-0.797289	-1.27615
105623648	chr8:105623648:G:A	7.3639e-27	-6.38037e-10	0.6198
105623753	chr8:105623753:T:G	2.58798e-27	-6.38037e-10	-0.425913
105624116	chr8:105624116:G:A	1.07492e-27	-6.38037e-10	-1.30454
105625757	chr8:105625757:A:G	1.2521e-28	-2.13265	-1.3219
105626080	chr8:105626080:T:C	2.88351e-27	0.636267	-0.954049
105626320	chr8:105626320:A:G	1.58833e-27	0.404472	-1.31858
105626544	chr8:105626544:G:T	1.4704e-27	0.325474	-1.31673
105626551	chr8:105626551:G:A	1.74919e-27	-6.38037e-10	-0.817634
105626930	chr8:105626930:C:CACTTCT	1.65193e-27	0.452018	-1.32686
105626996	chr8:105626996:T:C	7.73641e-28	-0.319181	-1.31426
105627157	chr8:105627157:T:A	1.22812e-27	-6.38037e-10	-1.17131
105627405	chr8:105627405:GT:G	1.22775e-27	-6.38037e-10	-1.1716
105627695	chr8:105627695:T:G	1.40383e-27	0.290112	-1.3277
105627929	chr8:105627929:A:G	5.93169e-28	-1.2589	-0.640167
105628230	chr8:105628230:A:T	8.54444e-28	-0.217093	-1.317
105628334	chr8:105628334:C:T	4.25595e-28	-2.23106	-3.32691e-10
105628979	chr8:105628979:T:C	1.94644e-27	0.590321	-1.30111
105629118	chr8:105629118:G:A	1.0746e-27	-6.38037e-10	-1.30484
105629316	chr8:105629316:G:T	2.02153e-28	-2.06857	-0.906946
105629332	chr8:105629332:T:C	1.72741e-27	0.497144	-1.32731
105629439	chr8:105629439:T:C	8.26744e-28	-2.05961	0.49256
105629494	chr8:105629494:T:G	1.67519e-27	0.461806	-1.32267
105629602	chr8:105629602:C:T	5.9292e-27	0.403099	-3.32691e-10
105629816	chr8:105629816:T:C	1.77691e-27	-6.38037e-10	-0.801913
105630430	chr8:105630430:T:C	1.43306e-27	-6.38037e-10	-1.01698
105630925	chr8:105630925:T:C	1.15704e-27	-2.09256	0.861635
105630986	chr8:105630986:T:A	1.07876e-27	-6.38037e-10	-1.30097
105631179	chr8:105631179:T:C	3.68425e-27	0.685939	-0.758662
105631973	chr8:105631973:A:G	1.24191e-27	-6.38037e-10	-1.16014
105632689	chr8:105632689:T:G	1.08006e-27	-6.38037e-10	-1.29977
105632729	chr8:105632729:C:T	2.65481e-27	0.668851	-1.06927
105633242	chr8:105633242:T:C	1.60045e-27	-2.15134	1.24483
105633732	chr8:105633732:C:A	1.01529e-26	-6.38037e-10	0.940967
105633804	chr8:105633804:A:G	1.54029e-27	-6.38037e-10	-0.944821
105634455	chr8:105634455:A:T	2.26822e-27	0.378652	-0.936444
105634577	chr8:105634577:G:GTGCC	2.3324e-27	0.392079	-0.921969
105634844	chr8:105634844:A:G	4.38432e-28	-2.20134	-3.32691e-10
105634863	chr8:105634863:A:G	1.06981e-27	-6.38037e-10	-1.30931
105634907	chr8:105634907:G:T	1.06228e-27	-6.38037e-10	-1.31637
105635044	chr8:105635044:G:A	1.34347e-27	-6.38037e-10	-1.08153
105636238	chr8:105636238:T:C	5.80855e-28	-1.92004	-3.32691e-10
105636426	chr8:105636426:C:A	2.51733e-27	0.412616	-0.866208
105636741	chr8:105636741:A:G	3.57893e-28	-2.40431	-3.32691e-10
105637509	chr8:105637509:A:C	1.1523e-27	0.09417	-1.3292
105637694	chr8:105637694:G:A	1.30735e-27	-6.38037e-10	-1.10879
105637908	chr8:105637908:G:C	2.34975e-27	0.566629	-1.08911
105638085	chr8:105638085:A:G	1.10502e-27	-6.38037e-10	-1.27693
105638452	chr8:105638452:A:G	1.14881e-27	-2.13928	0.901211
105638782	chr8:105638782:G:A	1.94576e-27	0.427612	-1.13875
105639195	chr8:105639195:C:A	7.30036e-28	-0.381267	-1.31018
105639300	chr8:105639300:A:G	2.24638e-27	0.424	-0.991471
105639443	chr8:105639443:A:G	1.1476e-27	-0.0992646	-1.13985
105639477	chr8:105639477:C:T	1.77029e-27	0.226238	-1.03188
105640001	chr8:105640001:C:A	1.0494e-27	-6.38037e-10	-1.32857
105640496	chr8:105640496:T:C	8.75966e-28	-0.287467	-1.22175
105640683	chr8:105640683:A:G	2.11669e-27	0.475421	-1.10236
105640734	chr8:105640734:A:G	4.90738e-27	-6.38037e-10	0.213951
105640878	chr8:105640878:G:A	2.10788e-27	0.445545	-1.07665
105640983	chr8:105640983:G:A	2.08235e-27	0.4708	-1.11409
105641252	chr8:105641252:C:T	1.80269e-27	0.290205	-1.07772
105641635	chr8:105641635:A:G	2.07373e-27	-0.647443	-3.32691e-10
105641692	chr8:105641692:G:A	4.90548e-27	-6.38037e-10	0.213563
105641707	chr8:105641707:A:G	1.13991e-28	-2.30577	-1.24266
105642045	chr8:105642045:G:A	1.27497e-27	0.0348256	-1.16869
105642518	chr8:105642518:T:G	2.2372e-27	-6.38037e-10	-0.571563
105642681	chr8:105642681:C:T	4.62753e-28	-2.24684	0.0994847
105642952	chr8:105642952:T:C	1.45557e-27	-0.144611	-0.856782
105643024	chr8:105643024:T:C	1.40316e-26	-6.38037e-10	1.26452
105643296	chr8:105643296:A:G	1.25645e-27	-6.38037e-10	-1.1485
105643645	chr8:105643645:G:T	8.29329e-28	-0.251075	-1.31285
105643834	chr8:105643834:G:A	5.89296e-28	-1.90562	-3.32691e-10
105643845	chr8:105643845:A:G	3.02195e-27	0.975652	-1.24654
105643938	chr8:105643938:C:T	1.94733e-27	0.433319	-1.14365
105644153	chr8:105644153:A:G	1.09311e-27	-0.0664015	-1.22136
105644432	chr8:105644432:C:G	2.27634e-28	-1.67624	-1.18057
105644672	chr8:105644672:A:G	9.35117e-27	2.18509	-1.32638
105644749	chr8:105644749:A:G	3.30494e-27	-6.38037e-10	-0.181371
105644820	chr8:105644820:A:G	1.20071e-27	-6.38037e-10	-1.19388
105645372	chr8:105645372:A:G	5.78823e-27	-6.38037e-10	0.379036
105645726	chr8:105645726:T:G	2.95916e-27	-6.38037e-10	-0.291884
105645828	chr8:105645828:C:T	1.2246e-27	-6.38037e-10	-1.17417
105645924	chr8:105645924:A:G	1.23895e-27	-6.38037e-10	-1.16252
105646401	chr8:105646401:G:A	2.95659e-26	2.2895	-0.279671
105646449	chr8:105646449:C:T	3.78935e-28	-1.66891	-0.678269
105647401	chr8:105647401:A:C	6.24589e-26	1.94712	0.810598
105647441	chr8:105647441:C:A	5.00935e-28	-0.739943	-1.32813
105647590	chr8:105647590:A:T	1.07689e-27	-6.38037e-10	-1.30272
105647823	chr8:105647823:C:T	4.59186e-24	6.87473	0.180521
105647839	chr8:105647839:C:T	6.76131e-24	7.19797	0.244212
105647891	chr8:105647891:C:T	4.34441e-24	6.84841	0.151442
105647949	chr8:105647949:C:T	2.16662e-27	-6.38037e-10	-0.603623
105648077	chr8:105648077:G:C	1.17922e-23	6.98495	1.01345
105648292	chr8:105648292:G:A	1.20013e-27	-0.181857	-1.0125
105648431	chr8:105648431:T:C	1.42676e-28	-2.35938	-0.964594
105648569	chr8:105648569:A:G	5.30799e-24	7.13151	0.0686708
105648862	chr8:105648862:C:G	1.26887e-27	-0.133587	-1.00508
105649108	chr8:105649108:T:G	9.61492e-27	-6.38037e-10	0.886527
105649349	chr8:105649349:T:G	7.01656e-24	7.45347	0.0257683
105649425	chr8:105649425:C:G	5.46161e-24	7.04323	0.185475
105649480	chr8:105649480:T:C	3.38073e-24	7.03083	-0.281768
105649681	chr8:105649681:A:G	1.77395e-28	-2.25906	-0.847105
105649777	chr8:105649777:G:T	6.04036e-24	7.36967	-0.0402359
105649804	chr8:105649804:T:A	1.06331e-27	-6.38037e-10	-1.3154
105650125	chr8:105650125:A:G	2.31257e-27	-6.38037e-10	-0.538429
105650156	chr8:105650156:G:A	6.22082e-26	2.727	0.026698
105650882	chr8:105650882:G:C	5.35459e-24	7.06079	0.148135
105650937	chr8:105650937:T:C	1.24649e-27	-6.38037e-10	-1.15646
105651080	chr8:105651080:G:T	1.32959e-27	-0.0535915	-1.03832
105651305	chr8:105651305:T:G	3.89955e-27	-6.38037e-10	-0.0159288
105651518	chr8:105651518:G:T	6.65492e-24	7.29333	0.132995
105651691	chr8:105651691:CAAAGGCAACAATTCAATTTTT:C	2.52675e-27	-6.38037e-10	-0.449855
105652060	chr8:105652060:G:C	2.09198e-25	1.00593	2.96056
105652080	chr8:105652080:T:G	2.14647e-27	-0.612963	-3.32691e-10
105652653	chr8:105652653:G:A	2.11736e-27	-6.38037e-10	-0.62662
105652969	chr8:105652969:G:A	5.45053e-24	7.43225	-0.205568
105653052	chr8:105653052:A:G	5.44752e-24	7.2939	-0.0677724
105653211	chr8:105653211:C:A	5.51671e-24	7.33528	-0.0965274
105653305	chr8:105653305:G:A	1.12172e-27	-6.38037e-10	-1.26193
105654974	chr8:105654974:T:G	6.85093e-24	7.50819	-0.0528385
105655422	chr8:105655422:G:A	5.21559e-24	7.31485	-0.132228
105655522	chr8:105655522:C:T	6.9676e-24	7.50405	-0.0318129
105655575	chr8:105655575:A:G	2.06655e-28	-2.34554	-0.607951
105656901	chr8:105656901:G:A	5.61691e-26	1.86896	0.782613
105657317	chr8:105657317:T:C	1.13424e-27	-6.38037e-10	-1.25083
105657412	chr8:105657412:T:C	5.54313e-26	2.01281	0.625543
105658257	chr8:105658257:GA:G	2.22655e-27	-0.576335	-3.32691e-10
105658864	chr8:105658864:C:A	1.05232e-27	-6.38037e-10	-1.3258
105660656	chr8:105660656:T:C	1.34247e-27	-6.38037e-10	-1.08228
105660763	chr8:105660763:A:G	1.15385e-27	-0.285181	-0.948506
105661572	chr8:105661572:T:G	4.94941e-24	7.53968	-0.409449
105662247	chr8:105662247:G:A	1.4012e-28	-2.3882	-0.95385
105662723	chr8:105662723:C:T	2.02697e-27	-1.28627	0.616024
105662853	chr8:105662853:C:T	1.32446e-27	-1.09579	-3.32691e-10
105663169	chr8:105663169:T:A	1.36695e-27	-6.38037e-10	-1.06421
105663242	chr8:105663242:A:G	1.52589e-28	-1.97894	-1.27786
105663670	chr8:105663670:T:C	1.75218e-28	-2.13133	-0.987189
105664977	chr8:105664977:T:G	1.4164e-27	-6.38037e-10	-1.02867
105665345	chr8:105665345:G:A	5.02698e-28	-2.41057	0.346017
105665490	chr8:105665490:A:C	2.8881e-28	-1.43845	-1.18033
105666251	chr8:105666251:A:G	7.33074e-28	-0.970473	-0.716825
105666267	chr8:105666267:C:T	4.46068e-28	-2.42214	0.238064
105666404	chr8:105666404:G:A	2.63041e-28	-1.43593	-1.27631
105668025	chr8:105668025:C:T	1.16136e-27	-6.38037e-10	-1.2272
105668175	chr8:105668175:C:T	1.32536e-27	-6.38037e-10	-1.0951
105668700	chr8:105668700:T:C	5.96151e-28	-1.89405	-3.32691e-10
105669241	chr8:105669241:T:A	4.50693e-28	-2.41849	0.24473
105669255	chr8:105669255:C:G	1.07535e-27	-6.38037e-10	-1.30415
105670263	chr8:105670263:A:G	5.39716e-28	-1.12333	-0.87017
105670687	chr8:105670687:T:C	9.63451e-29	-2.38919	-1.32741
105671148	chr8:105671148:A:T	9.98575e-29	-2.35324	-1.32756
105671332	chr8:105671332:A:G	5.99204e-28	-1.52661	-0.362333
105671396	chr8:105671396:T:C	1.2386e-27	-6.38037e-10	-1.16281
105671507	chr8:105671507:ATTTTC:A	1.49661e-27	-6.38037e-10	-0.973588
105671902	chr8:105671902:G:A	1.34682e-27	-6.38037e-10	-1.07904
105672121	chr8:105672121:G:A	7.36556e-28	-2.41947	0.736912
105672236	chr8:105672236:T:C	5.43873e-28	-1.6392	-0.346626
105672583	chr8:105672583:G:A	2.96652e-28	-2.32776	-0.264221
105673037	chr8:105673037:GATTTATT:G	9.12374e-28	-2.41732	0.948826
105673373	chr8:105673373:A:C	4.60256e-28	-2.42223	0.269467
105673793	chr8:105673793:C:G	5.77544e-28	-1.51413	-0.411633
105674425	chr8:105674425:G:A	1.15938e-27	-6.38037e-10	-1.2289
105674572	chr8:105674572:A:G	1.08671e-27	-6.38037e-10	-1.29363
105674737	chr8:105674737:A:G	1.04892e-27	-6.38037e-10	-1.32903
105674841	chr8:105674841:A:C	1.06709e-27	-6.38037e-10	-1.31185
105675321	chr8:105675321:A:G	1.27089e-27	-6.38037e-10	-1.13707
105676170	chr8:105676170:C:T	5.78948e-27	1.66633	-1.28707
105676253	chr8:105676253:G:A	1.45682e-27	-6.38037e-10	-1.00054
105676525	chr8:105676525:T:C	7.53182e-28	-1.34028	-0.319962
105676834	chr8:105676834:G:C	1.51949e-27	-6.38037e-10	-0.958416
105677162	chr8:105677162:A:G	1.0947e-27	-6.38037e-10	-1.28631
105677611	chr8:105677611:C:A	1.1047e-27	-6.38037e-10	-1.27722
105678177	chr8:105678177:A:G	5.88169e-28	-2.42172	0.514192
105678282	chr8:105678282:A:G	5.57154e-28	-2.42212	0.46042
105678402	chr8:105678402:A:T	3.70783e-28	-2.36893	-3.32691e-10
105678677	chr8:105678677:C:T	1.05147e-27	-6.38037e-10	-1.3266
105678787	chr8:105678787:G:T	1.09113e-27	-6.38037e-10	-1.28957
105678843	chr8:105678843:T:C	7.74752e-28	-1.32516	-0.306846
105678905	chr8:105678905:T:G	6.66675e-28	-1.78224	-3.32691e-10
105679035	chr8:105679035:T:G	1.51571e-27	-6.38037e-10	-0.960904
105679318	chr8:105679318:C:T	6.53298e-28	-1.40369	-0.398817
105679435	chr8:105679435:CTT:C	9.74082e-29	-2.37653	-1.32911
105680270	chr8:105680270:A:G	7.12105e-28	-0.828117	-0.888203
105680511	chr8:105680511:T:A	1.04998e-27	-6.38037e-10	-1.32802
105680782	chr8:105680782:A:T	1.07763e-27	-6.38037e-10	-1.30203
105681109	chr8:105681109:C:G	4.85332e-28	-2.09971	-3.32691e-10
105681127	chr8:105681127:A:G	4.6571e-28	-2.14098	-3.32691e-10
105681238	chr8:105681238:G:C	4.29085e-28	-1.37603	-0.846863
105681294	chr8:105681294:T:C	9.8473e-28	-1.39218	-3.32691e-10
105682199	chr8:105682199:A:T	2.80595e-28	-2.3479	-0.299732
105682578	chr8:105682578:G:T	7.22834e-28	-2.41961	0.718245
105683043	chr8:105683043:A:G	3.85729e-28	-2.42152	0.0921157
105683141	chr8:105683141:G:C	4.8734e-28	-2.09558	-3.32691e-10
105684442	chr8:105684442:G:T	2.76161e-28	-1.57693	-1.08663
105685290	chr8:105685290:A:C	1.71089e-28	-2.38178	-0.760579
105686448	chr8:105686448:C:T	4.13307e-28	-2.4222	0.161849
105686803	chr8:105686803:C:G	1.19099e-27	-6.38037e-10	-1.202
105687171	chr8:105687171:A:T	8.80189e-28	-1.0159	-0.488511
105687192	chr8:105687192:G:A	1.85638e-27	-6.38037e-10	-0.758159
105687761	chr8:105687761:T:C	6.87358e-28	-1.29678	-0.454913
105688576	chr8:105688576:A:G	1.15562e-27	-6.38037e-10	-1.23215
105688695	chr8:105688695:A:G	4.83682e-28	-2.10312	-3.32691e-10
105689161	chr8:105689161:T:G	1.44916e-27	-6.38037e-10	-1.00581
105689262	chr8:105689262:T:C	4.35869e-28	-2.2072	-3.32691e-10
105689495	chr8:105689495:T:C	3.2874e-27	1.13969	-1.32638
105689620	chr8:105689620:G:C	6.92616e-28	-2.42153	0.677456
105689714	chr8:105689714:A:C	1.0087e-27	-1.06194	-0.306188
105690601	chr8:105690601:C:T	3.5466e-28	-2.41339	-3.32691e-10
105690631	chr8:105690631:G:C	1.48435e-27	-6.38037e-10	-0.98181
105690666	chr8:105690666:A:G	1.0442e-27	-0.984078	-0.349457
105690975	chr8:105690975:C:T	9.94238e-28	-1.04447	-0.338095
105691834	chr8:105691834:A:G	2.38889e-27	-6.38037e-10	-0.50596
105691837	chr8:105691837:C:T	9.90111e-29	-2.36006	-1.32925
105692120	chr8:105692120:G:T	1.08792e-27	-6.38037e-10	-1.29252
105692618	chr8:105692618:A:G	3.01398e-28	-2.41811	-0.15801
105693671	chr8:105693671:A:G	1.10193e-27	-6.38037e-10	-1.27972
105694182	chr8:105694182:T:C	1.07346e-27	-6.38037e-10	-1.30591
105694210	chr8:105694210:T:C	1.51222e-27	-6.38037e-10	-0.963211
105694849	chr8:105694849:T:G	1.3341e-27	-6.38037e-10	-1.08854
105695472	chr8:105695472:C:A	1.04969e-27	-6.38037e-10	-1.32829
105695499	chr8:105695499:C:G	6.55867e-28	-1.68047	-0.118113
105695511	chr8:105695511:T:C	2.65852e-28	-1.39245	-1.30915
105695716	chr8:105695716:A:G	1.58639e-26	2.59121	-1.20395
105695717	chr8:105695717:A:T	1.49988e-26	2.54086	-1.20968
105695808	chr8:105695808:CTTAG:C	1.31967e-27	-6.38037e-10	-1.0994
105695896	chr8:105695896:G:A	9.67743e-29	-2.40706	-1.30511
105696093	chr8:105696093:T:C	9.73326e-28	-1.53981	0.135984
105696330	chr8:105696330:C:T	4.19182e-28	-1.51279	-0.733451
105696550	chr8:105696550:G:A	1.36585e-27	-6.38037e-10	-1.06501
105696582	chr8:105696582:G:A	3.25219e-27	-6.38037e-10	-0.19746
105696724	chr8:105696724:A:G	1.38254e-27	-6.38037e-10	-1.05286
105696941	chr8:105696941:G:T	1.21667e-27	-6.38037e-10	-1.18067
105697251	chr8:105697251:A:G	3.89859e-28	-2.31876	-3.32691e-10
105697312	chr8:105697312:C:T	2.28229e-27	-6.38037e-10	-0.551611
105697420	chr8:105697420:G:A	1.10558e-27	-6.38037e-10	-1.27642
105697903	chr8:105697903:A:G	5.09925e-28	-1.11297	-0.937316
105698261	chr8:105698261:C:T	5.1672e-28	-1.24257	-0.794472
105698284	chr8:105698284:A:G	1.07958e-27	-6.38037e-10	-1.30022
105698342	chr8:105698342:C:T	1.04843e-27	-6.38037e-10	-1.3295
105698502	chr8:105698502:A:G	2.61303e-26	3.00732	-1.12102
105698997	chr8:105698997:G:A	6.21435e-28	-0.914089	-0.938424
105699005	chr8:105699005:G:C	4.75594e-28	-1.3579	-0.762084
105699065	chr8:105699065:C:T	3.81236e-28	-2.34113	-3.32691e-10
105699770	chr8:105699770:GA:G	1.11573e-27	-6.38037e-10	-1.26728
105700452	chr8:105700452:C:G	6.86733e-28	-0.848555	-0.904044
105700792	chr8:105700792:C:T	7.18952e-28	-0.855284	-0.851466
105701017	chr8:105701017:T:C	1.42591e-27	-6.38037e-10	-1.02198
105703131	chr8:105703131:A:G	5.79328e-28	-1.41921	-0.503463
105703539	chr8:105703539:T:C	2.90274e-28	-1.56543	-1.04829
105703945	chr8:105703945:C:T	4.14928e-28	-2.25644	-3.32691e-10
105703946	chr8:105703946:A:G	1.11982e-27	0.0196857	-1.2833
105704065	chr8:105704065:G:A	1.69823e-28	-2.24136	-0.908425
105704382	chr8:105704382:C:T	7.01617e-28	-0.672245	-1.05891
105704918	chr8:105704918:G:A	1.11173e-27	-6.38037e-10	-1.27088
105705081	chr8:105705081:C:T	2.54204e-27	0.766019	-1.20984
105705638	chr8:105705638:T:C	6.82089e-28	-0.741342	-1.01804
105706356	chr8:105706356:A:G	1.09485e-28	-2.41717	-1.17159
105706683	chr8:105706683:G:A	1.89486e-28	-2.07543	-0.964798
105706724	chr8:105706724:T:C	1.87359e-26	2.72057	-1.16692
105706795	chr8:105706795:A:G	1.89637e-26	2.7691	-1.20336
105706829	chr8:105706829:C:T	1.0169e-25	-6.38037e-10	3.24514
105707031	chr8:105707031:G:T	3.80608e-26	-6.38037e-10	2.2624
105707064	chr8:105707064:G:A	1.19323e-27	-0.720549	-0.479576
105707178	chr8:105707178:A:T	1.11317e-27	-6.38037e-10	-1.26958
105707308	chr8:105707308:A:G	4.93085e-27	-6.38037e-10	0.218722
105707465	chr8:105707465:G:A	7.32775e-27	-6.38037e-10	0.614879
105707545	chr8:105707545:G:A	1.3793e-27	0.274118	-1.32933
105707859	chr8:105707859:C:T	1.53546e-26	2.59405	-1.23942
105708030	chr8:105708030:G:A	1.01379e-27	-0.928752	-0.434344
105708076	chr8:105708076:A:G	1.87098e-27	-6.38037e-10	-0.750328
105708201	chr8:105708201:G:A	1.31858e-27	-0.828244	-0.271992
105708273	chr8:105708273:A:G	1.0079e-27	-0.0398208	-1.3291
105708332	chr8:105708332:G:A	1.68903e-27	0.476857	-1.32949
105708517	chr8:105708517:G:C	7.34694e-27	-6.38037e-10	0.617494
105708730	chr8:105708730:C:T	1.05401e-27	-6.38037e-10	-1.32419
105708977	chr8:105708977:T:C	6.3432e-28	-0.874751	-0.95724
105708993	chr8:105708993:G:T	1.1162e-27	-6.38037e-10	-1.26686
105709365	chr8:105709365:G:C	1.29925e-27	-6.38037e-10	-1.115
105709529	chr8:105709529:C:T	1.28255e-27	-6.38037e-10	-1.12794
105709743	chr8:105709743:A:T	1.08068e-27	0.0232978	-1.32249
105710284	chr8:105710284:G:A	1.648e-28	-2.03511	-1.1447
105710523	chr8:105710523:A:G	1.05185e-27	-6.38037e-10	-1.32624
105711095	chr8:105711095:T:G	1.52472e-27	-6.38037e-10	-0.954979
105711696	chr8:105711696:T:C	2.7443e-27	-1.82568	1.45842
105711704	chr8:105711704:T:C	1.76631e-28	-1.96992	-1.14056
105711741	chr8:105711741:A:G	4.08896e-27	-6.38037e-10	0.0315014
105711875	chr8:105711875:A:G	1.19372e-27	-2.16508	0.965361
105712128	chr8:105712128:A:G	1.29055e-28	-2.34678	-1.07752
105712530	chr8:105712530:G:GA	1.93976e-28	-1.98693	-1.02988
105712532	chr8:105712532:G:A	1.61381e-27	-6.38037e-10	-0.898191
105712781	chr8:105712781:T:C	1.92123e-28	-2.34557	-0.680838
105712782	chr8:105712782:C:T	1.98416e-27	-6.38037e-10	-0.691595
105712958	chr8:105712958:T:C	1.27256e-28	-2.4216	-1.01675
105713480	chr8:105713480:T:G	1.39316e-27	-6.38037e-10	-1.04522
105713901	chr8:105713901:G:T	1.21965e-27	-6.38037e-10	-1.17822
105714604	chr8:105714604:T:C	1.51117e-27	-6.38037e-10	-0.963905
105715275	chr8:105715275:C:A	1.15128e-27	-6.38037e-10	-1.23591
105715293	chr8:105715293:A:G	1.18336e-27	-6.38037e-10	-1.20843
105715304	chr8:105715304:A:G	9.88297e-29	-2.36941	-1.32173
105715507	chr8:105715507:C:T	1.13648e-27	-6.38037e-10	-1.24885
105715651	chr8:105715651:G:A	1.00167e-28	-2.3482	-1.32951
105715922	chr8:105715922:A:G	8.03455e-28	-1.59562	-3.32691e-10
105715923	chr8:105715923:T:C	1.10178e-27	-1.27986	-3.32691e-10
105716484	chr8:105716484:T:C	5.10203e-28	-2.04974	-3.32691e-10
105716599	chr8:105716599:T:A	1.8561e-28	-2.17409	-0.886804
105716811	chr8:105716811:G:A	9.89058e-29	-2.36394	-1.32644
105717800	chr8:105717800:C:A	1.03502e-28	-2.33586	-1.30909
105718007	chr8:105718007:T:C	1.53183e-28	-2.35984	-0.893078
105718294	chr8:105718294:A:G	2.32135e-27	-6.38037e-10	-0.53464
105718355	chr8:105718355:T:C	2.70193e-28	-2.41364	-0.271771
105718625	chr8:105718625:G:A	1.84005e-28	-1.7632	-1.30638
105718671	chr8:105718671:A:G	9.92896e-29	-2.3673	-1.31921
105719399	chr8:105719399:T:A	1.13085e-27	-6.38037e-10	-1.25382
105719620	chr8:105719620:G:A	3.60403e-28	-2.39732	-3.32691e-10
105719816	chr8:105719816:T:C	3.19449e-27	-0.215364	-3.32691e-10
105719922	chr8:105719922:A:G	3.6485e-28	-2.38506	-3.32691e-10
105720168	chr8:105720168:T:C	1.18232e-28	-2.28451	-1.22739
105720750	chr8:105720750:G:A	1.46366e-28	-2.03381	-1.26462
105720780	chr8:105720780:A:G	2.00822e-27	-6.38037e-10	-0.679542
105720903	chr8:105720903:C:A	1.32052e-28	-2.07463	-1.32672
105721691	chr8:105721691:A:G	1.63711e-28	-2.39455	-0.791887
105721877	chr8:105721877:C:A	3.66618e-28	-2.38023	-3.32691e-10
105722232	chr8:105722232:T:A	1.21235e-27	-6.38037e-10	-1.18423
105722257	chr8:105722257:C:T	2.07696e-28	-2.41976	-0.528708
105722631	chr8:105722631:C:T	1.14792e-28	-2.34896	-1.19247
105723497	chr8:105723497:C:T	1.06999e-27	-6.38037e-10	-1.30914
105724227	chr8:105724227:G:C	1.04938e-28	-2.32763	-1.30355
105724799	chr8:105724799:T:C	1.46114e-28	-2.19437	-1.10579
105725044	chr8:105725044:T:C	9.99131e-29	-2.40615	-1.27409
105725231	chr8:105725231:G:A	1.43791e-28	-2.40634	-0.909841
105725388	chr8:105725388:G:A	9.94468e-29	-2.38005	-1.30487
105725401	chr8:105725401:G:A	1.01209e-28	-2.38046	-1.2869
105725817	chr8:105725817:C:T	1.04886e-28	-2.39256	-1.23911
105726157	chr8:105726157:G:A	1.02126e-28	-2.39308	-1.26526
105726163	chr8:105726163:C:T	3.51501e-28	-2.42233	-3.32691e-10
105726552	chr8:105726552:C:T	1.96937e-27	-6.38037e-10	-0.699078
105726570	chr8:105726570:T:C	1.53857e-28	-2.40838	-0.840141
105726745	chr8:105726745:G:C	1.2289e-27	-6.38037e-10	-1.17067
105726771	chr8:105726771:G:A	1.06274e-28	-2.29215	-1.32638
105727336	chr8:105727336:G:A	7.57522e-27	-6.38037e-10	0.648093
105727428	chr8:105727428:T:A	6.73557e-27	-6.38037e-10	0.530613
105727971	chr8:105727971:A:T	1.198e-28	-2.33269	-1.16603
105728325	chr8:105728325:G:A	4.19495e-28	-2.24549	-3.32691e-10
105728479	chr8:105728479:G:A	1.04842e-27	-6.38037e-10	-1.3295
105728587	chr8:105728587:G:A	2.07318e-28	-2.20601	-0.744278
105728750	chr8:105728750:T:G	1.87515e-27	-6.38037e-10	-0.748103
105729228	chr8:105729228:T:G	1.45993e-28	-2.41115	-0.88984
105729310	chr8:105729310:A:G	6.50307e-27	-6.38037e-10	0.495485
105730171	chr8:105730171:A:G	1.04945e-27	-6.38037e-10	-1.32853
105730574	chr8:105730574:C:G	2.15505e-28	-2.32252	-0.589035
105732033	chr8:105732033:G:A	1.7786e-27	-6.38037e-10	-0.800966
105732144	chr8:105732144:CT:C	1.03661e-28	-2.41425	-1.22917
105732918	chr8:105732918:A:G	1.28272e-28	-2.36473	-1.06566
105733359	chr8:105733359:A:T	3.53131e-28	-2.41771	-3.32691e-10
105734109	chr8:105734109:C:T	5.67925e-28	-1.94256	-3.32691e-10
105734207	chr8:105734207:A:G	1.87273e-28	-2.22381	-0.828166
105734509	chr8:105734509:C:T	1.05188e-27	-6.38037e-10	-1.32621
105734867	chr8:105734867:TC:T	1.05346e-27	-6.38037e-10	-1.32471
105734932	chr8:105734932:C:T	1.44693e-28	-2.41384	-0.896086
105735022	chr8:105735022:A:C	3.74954e-28	-2.35774	-3.32691e-10
105735092	chr8:105735092:C:T	1.05338e-27	-6.38037e-10	-1.32478
105735115	chr8:105735115:A:G	1.09139e-27	-6.38037e-10	-1.28934
105735121	chr8:105735121:A:G	1.05336e-27	-6.38037e-10	-1.32481
105735615	chr8:105735615:AACAGAC:A	1.12584e-28	-2.23177	-1.32907
105736473	chr8:105736473:A:G	1.08992e-28	-2.2638	-1.32948
105736989	chr8:105736989:C:T	1.91325e-28	-2.17625	-0.85432
105737033	chr8:105737033:A:C	1.86976e-28	-2.18394	-0.869624
105737690	chr8:105737690:A:G	2.32888e-28	-1.68497	-1.14901
105737851	chr8:105737851:C:T	4.09755e-27	-6.38037e-10	0.0335991
105737983	chr8:105737983:AG:A	1.62732e-28	-2.4216	-0.77084
105738399	chr8:105738399:G:A	1.30251e-27	-6.38037e-10	-1.11249
105739241	chr8:105739241:G:A	3.84377e-28	-2.33292	-3.32691e-10
105739254	chr8:105739254:A:G	2.32156e-27	-6.38037e-10	-0.534551
105739815	chr8:105739815:G:T	1.1005e-27	-6.38037e-10	-1.28102
105739856	chr8:105739856:C:T	5.13899e-27	-6.38037e-10	0.260067
105740084	chr8:105740084:A:G	1.25479e-28	-2.1373	-1.31511
105740452	chr8:105740452:C:CTT	1.30334e-28	-2.41238	-1.00207
105740706	chr8:105740706:T:C	1.63077e-28	-2.42215	-0.768176
105740786	chr8:105740786:A:T	1.09181e-27	-6.38037e-10	-1.28895
105740829	chr8:105740829:T:C	1.50598e-28	-2.42022	-0.849706
105741007	chr8:105741007:C:T	2.38651e-27	-6.38037e-10	-0.506958
105741510	chr8:105741510:C:A	9.35265e-29	-2.41837	-1.32793
105742500	chr8:105742500:G:T	3.31331e-27	-6.38037e-10	-0.178843
105743575	chr8:105743575:A:G	1.3531e-27	-6.38037e-10	-1.07439
105744297	chr8:105744297:A:G	1.10859e-26	-6.38037e-10	1.02888
105744421	chr8:105744421:T:G	1.13516e-27	-6.38037e-10	-1.25002
105744633	chr8:105744633:A:G	1.10514e-27	-6.38037e-10	-1.27682
105745798	chr8:105745798:C:T	1.96009e-27	-6.38037e-10	-0.703799
105746167	chr8:105746167:T:C	2.01467e-27	-6.38037e-10	-0.676333
105746178	chr8:105746178:T:C	1.5621e-28	-2.18807	-1.04527
105746465	chr8:105746465:G:A	9.32167e-29	-2.42084	-1.32878
105746652	chr8:105746652:A:T	1.8409e-27	-6.38037e-10	-0.766537
105746739	chr8:105746739:A:C	1.36304e-28	-2.27744	-1.09222
105747488	chr8:105747488:A:G	1.49505e-28	-2.42014	-0.857073
105748499	chr8:105748499:C:T	7.00292e-27	-6.38037e-10	0.569537
105749637	chr8:105749637:G:A	1.225e-28	-2.14707	-1.32937
105750887	chr8:105750887:G:A	1.4648e-28	-2.1795	-1.11815
105751103	chr8:105751103:G:A	2.67795e-26	1.91085	-3.32691e-10
105751501	chr8:105751501:A:G	4.00264e-28	-0.970361	-1.32206
105751586	chr8:105751586:C:T	1.05608e-27	-6.38037e-10	-1.32223
105751717	chr8:105751717:A:T	3.66665e-28	-1.0658	-1.31429
105752483	chr8:105752483:A:G	2.40896e-27	-6.38037e-10	-0.497595
105752520	chr8:105752520:T:C	1.46839e-28	-2.16349	-1.13172
105752610	chr8:105752610:A:G	1.68938e-28	-2.04405	-1.11096
105752773	chr8:105752773:T:C	2.83869e-27	-6.38037e-10	-0.333447
105753076	chr8:105753076:G:A	1.64043e-28	-2.09607	-1.08835
105754490	chr8:105754490:A:G	4.09023e-28	-1.04101	-1.22977
105754531	chr8:105754531:G:A	3.6447e-28	-2.3861	-3.32691e-10
105754927	chr8:105754927:C:T	1.07687e-27	-6.38037e-10	-1.30273
105755491	chr8:105755491:A:G	7.13121e-27	-6.38037e-10	0.587691
105755864	chr8:105755864:G:A	2.93547e-27	0.569883	-0.869806
105756059	chr8:105756059:T:C	1.08318e-27	-6.38037e-10	-1.29689
105756375	chr8:105756375:G:A	2.82398e-27	-6.38037e-10	-0.338643
105756460	chr8:105756460:G:A	1.02794e-28	-2.35285	-1.29897
105756765	chr8:105756765:T:TGTA	5.25488e-28	-2.02022	-3.32691e-10
105756842	chr8:105756842:G:A	2.82025e-28	-2.01412	-0.628427
105757432	chr8:105757432:A:T	6.50426e-28	-1.02926	-0.777657
105757518	chr8:105757518:G:A	2.44506e-27	-6.38037e-10	-0.482718
105757949	chr8:105757949:C:T	1.06362e-27	-6.38037e-10	-1.31511
105758668	chr8:105758668:T:C	6.93576e-28	-0.878915	-0.86377
105759029	chr8:105759029:G:A	7.80496e-28	-0.607815	-1.0168
105759243	chr8:105759243:T:C	1.37247e-26	-6.38037e-10	1.24241
105759248	chr8:105759248:A:G	5.79857e-27	-6.38037e-10	0.380822
105759418	chr8:105759418:A:G	1.69649e-27	-6.38037e-10	-0.848226
105759519	chr8:105759519:C:T	2.77151e-27	-6.38037e-10	-0.357396
105761329	chr8:105761329:G:A	1.06362e-27	-6.38037e-10	-1.31511
105761407	chr8:105761407:G:A	3.31286e-28	-1.16775	-1.31382
105761575	chr8:105761575:A:G	1.24231e-28	-2.27945	-1.18296
105761737	chr8:105761737:G:C	2.66433e-27	-0.396837	-3.32691e-10
105763653	chr8:105763653:CTG:C	4.33312e-27	-6.38037e-10	0.0894992
105764142	chr8:105764142:A:G	1.27658e-27	-6.38037e-10	-1.13261
105765158	chr8:105765158:T:C	5.0449e-25	-6.38037e-10	4.84676
105765836	chr8:105765836:C:T	5.42691e-28	-1.13553	-0.852476
105765986	chr8:105765986:G:A	5.31186e-28	-1.09484	-0.914594
105767100	chr8:105767100:A:G	1.30339e-27	-1.00281	-0.109012
105767101	chr8:105767101:A:C	1.27863e-27	-1.00353	-0.127472
105767747	chr8:105767747:G:T	1.68168e-26	-6.38037e-10	1.44559
105768400	chr8:105768400:G:A	5.63573e-28	-1.05245	-0.897796
105768475	chr8:105768475:A:G	3.80498e-28	-2.34306	-3.32691e-10
105768890	chr8:105768890:A:C	1.06012e-27	-6.38037e-10	-1.31841
105768985	chr8:105768985:T:C	3.83287e-28	-1.04775	-1.28801
105769136	chr8:105769136:G:A	6.74775e-28	-0.87779	-0.892376
105769492	chr8:105769492:G:A	6.88932e-28	-0.877106	-0.872296
105769953	chr8:105769953:T:A	4.50136e-28	-2.175	-3.32691e-10
105770258	chr8:105770258:A:G	2.13337e-27	-6.38037e-10	-0.619088
105771312	chr8:105771312:G:A	7.00416e-28	-1.15913	-0.573737
105771648	chr8:105771648:C:T	2.22844e-27	-6.38037e-10	-0.575486
105771867	chr8:105771867:T:C	8.48966e-28	-1.54053	-3.32691e-10
105771911	chr8:105771911:A:G	4.1243e-28	-0.98042	-1.28206
105772218	chr8:105772218:A:G	3.31833e-27	-0.177327	-3.32691e-10
105774375	chr8:105774375:A:T	2.36536e-27	0.606246	-1.1221
105774551	chr8:105774551:A:G	4.84794e-28	-0.912852	-1.18797
105774906	chr8:105774906:G:A	1.19392e-28	-2.37163	-1.13051
105775169	chr8:105775169:G:A	2.17752e-27	-6.38037e-10	-0.598601
105775307	chr8:105775307:C:A	3.53709e-27	-6.38037e-10	-0.113485
105775325	chr8:105775325:T:C	1.16004e-28	-2.38581	-1.14511
105775387	chr8:105775387:C:A	1.14846e-28	-2.38384	-1.15711
105775707	chr8:105775707:T:C	3.22302e-28	-1.60513	-0.903921
105775988	chr8:105775988:G:A	1.22152e-27	-6.38037e-10	-1.17669
105776611	chr8:105776611:T:A	7.80556e-28	-1.28989	-0.334644
105777792	chr8:105777792:A:C	3.52008e-28	-2.42089	-3.32691e-10
105777795	chr8:105777795:G:A	1.21179e-27	-6.38037e-10	-1.18469
105778161	chr8:105778161:G:A	1.14871e-26	-6.38037e-10	1.06444
105778232	chr8:105778232:TAGACCCTGAGATCTAGGC:T	1.24182e-27	-6.38037e-10	-1.16021
105778591	chr8:105778591:G:T	1.58302e-27	-6.38037e-10	-0.917456
105779013	chr8:105779013:A:G	2.17145e-27	-6.38037e-10	-0.601394
105779030	chr8:105779030:G:A	2.04119e-28	-2.19791	-0.767932
105779333	chr8:105779333:C:T	2.03153e-28	-2.21242	-0.758172
105780069	chr8:105780069:T:C	1.86988e-27	-6.38037e-10	-0.750917
105780144	chr8:105780144:T:C	4.9066e-28	-1.17252	-0.91627
105780363	chr8:105780363:A:G	6.68739e-28	-0.449671	-1.32948
105780603	chr8:105780603:C:T	6.25897e-28	-1.84536	-3.32691e-10
105780606	chr8:105780606:G:A	3.5311e-28	-2.41776	-3.32691e-10
105780890	chr8:105780890:A:C	4.74688e-28	-1.18693	-0.934956
105781284	chr8:105781284:T:TTAAA	1.30664e-28	-2.26329	-1.14863
105781563	chr8:105781563:A:T	2.64916e-27	-6.38037e-10	-0.402546
105781868	chr8:105781868:C:T	1.90198e-27	-0.733892	-3.32691e-10
105782113	chr8:105782113:A:G	1.24173e-27	-6.38037e-10	-1.16028
105782321	chr8:105782321:T:C	3.80046e-28	-2.34425	-3.32691e-10
105783317	chr8:105783317:A:G	1.72626e-27	-6.38037e-10	-0.83083
105783616	chr8:105783616:C:G	1.6359e-27	-6.38037e-10	-0.884596
105783637	chr8:105783637:C:T	1.25014e-26	-6.38037e-10	1.14905
105784751	chr8:105784751:T:TGGCAGAGCCAA	9.59346e-28	-1.41829	-3.32691e-10
105784754	chr8:105784754:C:T	1.01332e-27	-1.36356	-3.32691e-10
105785118	chr8:105785118:G:A	6.37258e-28	-0.580907	-1.24646
105785151	chr8:105785151:T:C	7.35914e-28	-0.440775	-1.24266
105785408	chr8:105785408:TTTGGACTTTGCAGTTGG:T	1.61587e-28	-2.23169	-0.967814
105785694	chr8:105785694:G:A	6.44999e-28	-0.561896	-1.2534
105785716	chr8:105785716:C:CA	6.84371e-28	-0.519552	-1.23649
105785809	chr8:105785809:G:A	1.50827e-26	-6.38037e-10	1.33676
105785871	chr8:105785871:T:G	6.78533e-28	-0.519801	-1.24481
105785964	chr8:105785964:A:C	1.80256e-28	-2.06258	-1.02759
105785974	chr8:105785974:A:G	1.15158e-27	-6.38037e-10	-1.23566
105785988	chr8:105785988:G:A	4.25425e-28	-1.19679	-1.03466
105786087	chr8:105786087:T:G	1.48598e-28	-2.31346	-0.969839
105786105	chr8:105786105:A:G	5.14092e-28	-2.04214	-3.32691e-10
105786198	chr8:105786198:CAT:C	4.08096e-28	-1.23506	-1.03798
105786447	chr8:105786447:A:G	6.91469e-28	-0.496499	-1.24923
105786589	chr8:105786589:T:TA	2.58262e-28	-2.18993	-0.540638
105786699	chr8:105786699:A:G	3.55172e-28	-2.41194	-3.32691e-10
105786869	chr8:105786869:T:C	2.40215e-28	-2.15642	-0.646593
105786947	chr8:105786947:C:G	1.61791e-28	-2.19177	-1.00647
105787274	chr8:105787274:T:A	6.94992e-28	-0.488137	-1.25251
105787441	chr8:105787441:T:C	3.3099e-28	-1.16706	-1.31539
105787722	chr8:105787722:A:C	4.12744e-28	-1.17239	-1.08933
105788209	chr8:105788209:A:G	1.49504e-28	-2.22038	-1.05684
105788714	chr8:105788714:A:T	1.91785e-27	-6.38037e-10	-0.725586
105789233	chr8:105789233:C:T	2.72013e-28	-1.44135	-1.23734
105789331	chr8:105789331:C:T	2.7967e-28	-1.6548	-0.996136
105789380	chr8:105789380:C:A	1.06767e-27	-6.38037e-10	-1.31131
105789444	chr8:105789444:A:G	1.21048e-26	-6.38037e-10	1.11681
105789699	chr8:105789699:C:A	2.60578e-27	-6.38037e-10	-0.419058
105789712	chr8:105789712:G:C	3.75969e-28	-1.23391	-1.12112
105790264	chr8:105790264:A:G	2.66846e-27	-6.38037e-10	-0.395287
105791115	chr8:105791115:T:G	1.4354e-28	-2.2337	-1.08423
105792102	chr8:105792102:T:C	1.32098e-27	-6.38037e-10	-1.09842
105792184	chr8:105792184:A:G	1.55591e-28	-2.24394	-0.993374
105792493	chr8:105792493:T:G	1.47435e-28	-2.18386	-1.1073
105792730	chr8:105792730:G:A	5.27195e-27	-6.38037e-10	0.28561
105793182	chr8:105793182:G:A	1.15757e-26	-6.38037e-10	1.07211
105793313	chr8:105793313:T:TGTAAA	1.88561e-27	-6.38037e-10	-0.742537
105793905	chr8:105793905:C:T	7.12368e-28	-0.402098	-1.31385
105793924	chr8:105793924:C:T	4.74355e-28	-1.13457	-0.988019
105793951	chr8:105793951:T:A	1.31639e-27	-6.38037e-10	-1.1019
105794353	chr8:105794353:T:C	2.1411e-26	-6.38037e-10	1.68711
105794455	chr8:105794455:G:A	1.07931e-27	-6.38037e-10	-1.30047
105794848	chr8:105794848:A:T	1.30701e-27	-6.38037e-10	-1.10905
105794862	chr8:105794862:C:T	1.21277e-26	-6.38037e-10	1.1187
105794863	chr8:105794863:G:A	3.70741e-28	-2.36904	-3.32691e-10
105795150	chr8:105795150:G:T	1.32693e-28	-2.40361	-0.992897
105795171	chr8:105795171:C:T	1.10348e-27	-6.38037e-10	-1.27832
105795777	chr8:105795777:A:T	7.32179e-28	-0.392152	-1.29637
105795850	chr8:105795850:T:C	7.57796e-28	-0.905587	-0.748543
105796050	chr8:105796050:G:T	3.56739e-28	-2.40754	-3.32691e-10
105796065	chr8:105796065:C:T	4.28512e-28	-2.22423	-3.32691e-10
105796116	chr8:105796116:T:C	8.11259e-28	-1.03361	-0.552346
105796370	chr8:105796370:C:T	2.23401e-28	-1.61749	-1.25808
105796742	chr8:105796742:T:C	1.3141e-27	-6.38037e-10	-1.10364
105796949	chr8:105796949:C:T	3.59056e-28	-2.40107	-3.32691e-10
105797303	chr8:105797303:C:T	2.99671e-27	-6.38037e-10	-0.279274
105797333	chr8:105797333:G:C	1.22495e-28	-2.39056	-1.08592
105797508	chr8:105797508:C:T	4.63625e-28	-0.921711	-1.22376
105797611	chr8:105797611:C:T	4.2086e-28	-1.05257	-1.18967
105798377	chr8:105798377:G:GAGGT	7.77772e-28	-1.36024	-0.267874
105798631	chr8:105798631:G:A	1.19612e-27	-6.38037e-10	-1.19771
105799027	chr8:105799027:G:A	2.04825e-28	-2.04809	-0.914294
105799254	chr8:105799254:A:G	5.0801e-28	-0.842043	-1.212
105799454	chr8:105799454:G:T	4.45379e-28	-1.04333	-1.14229
105799469	chr8:105799469:C:T	4.03413e-27	-6.38037e-10	0.0180008
105799590	chr8:105799590:G:A	8.95399e-27	-6.38037e-10	0.81531
105799774	chr8:105799774:A:G	1.49774e-28	-1.96555	-1.30987
105800138	chr8:105800138:A:G	1.33069e-28	-2.07477	-1.31891
105800564	chr8:105800564:C:T	1.34205e-27	-6.38037e-10	-1.08259
105800688	chr8:105800688:A:G	5.80464e-28	-0.653789	-1.26693
105800709	chr8:105800709:A:G	2.40831e-27	-6.38037e-10	-0.497865
105800791	chr8:105800791:T:C	1.06019e-27	-6.38037e-10	-1.31834
105801037	chr8:105801037:GTC:G	4.10656e-26	-6.38037e-10	2.33838
105801290	chr8:105801290:C:G	1.35595e-28	-2.30559	-1.06929
105801444	chr8:105801444:A:G	3.63161e-28	-1.12098	-1.26871
105801858	chr8:105801858:T:C	1.41528e-28	-2.00255	-1.3295
105802051	chr8:105802051:A:G	1.13809e-27	-6.38037e-10	-1.24744
105802428	chr8:105802428:G:C	5.75671e-28	-1.24792	-0.681084
105803058	chr8:105803058:T:C	1.4318e-28	-1.99226	-1.32818
105803246	chr8:105803246:C:T	1.18742e-27	-6.38037e-10	-1.20501
105803289	chr8:105803289:C:T	3.3343e-28	-1.2539	-1.22122
105803766	chr8:105803766:GGTTAT:G	3.90495e-28	-0.99383	-1.3233
105804053	chr8:105804053:T:C	3.68714e-28	-1.13868	-1.23584
105804566	chr8:105804566:A:AAT	3.65605e-28	-1.15808	-1.22491
105805144	chr8:105805144:TCTC:T	1.43861e-27	-6.38037e-10	-1.01311
105805466	chr8:105805466:G:A	1.58414e-28	-1.89659	-1.32274
105805560	chr8:105805560:T:C	3.89644e-28	-1.08694	-1.23237
105805645	chr8:105805645:A:G	1.25622e-27	-6.38037e-10	-1.14868
105805823	chr8:105805823:A:G	1.09269e-27	-6.38037e-10	-1.28815
105805891	chr8:105805891:G:A	1.49096e-26	-6.38037e-10	1.32522
105805982	chr8:105805982:T:C	3.18711e-27	-6.38037e-10	-0.217677
105805990	chr8:105805990:G:A	1.39813e-28	-2.32635	-1.01789
105806225	chr8:105806225:G:A	1.18442e-27	-6.38037e-10	-1.20754
105806653	chr8:105806653:A:G	1.09059e-28	-2.30467	-1.28798
105806758	chr8:105806758:GA:G	1.18768e-27	-6.38037e-10	-1.20478
105807261	chr8:105807261:T:C	1.16628e-27	-6.38037e-10	-1.22297
105807363	chr8:105807363:G:A	1.58144e-27	-1.85068	0.932221
105807407	chr8:105807407:G:A	2.0202e-27	-6.38037e-10	-0.673594
105807515	chr8:105807515:ACAT:A	1.15526e-28	-2.20713	-1.32792
105807559	chr8:105807559:G:A	1.25056e-27	-6.38037e-10	-1.1532
105807788	chr8:105807788:A:T	1.16424e-27	-6.38037e-10	-1.22472
105808007	chr8:105808007:ACT:A	1.09845e-27	-6.38037e-10	-1.28289
105808045	chr8:105808045:A:G	3.86192e-26	-6.38037e-10	2.27696
105808096	chr8:105808096:C:G	4.57938e-28	-1.14185	-1.01596
105808491	chr8:105808491:C:A	1.11585e-27	-6.38037e-10	-1.26718
105808611	chr8:105808611:A:G	1.10966e-27	-6.38037e-10	-1.27274
105808625	chr8:105808625:A:G	1.7162e-26	-6.38037e-10	1.46591
105808937	chr8:105808937:CAG:C	3.74466e-28	-2.35904	-3.32691e-10
105809258	chr8:105809258:CTAGT:C	5.84838e-28	-0.875165	-1.03804
105809312	chr8:105809312:A:G	1.1632e-27	-6.38037e-10	-1.22562
105809317	chr8:105809317:C:T	1.33597e-28	-2.33808	-1.05164
105809485	chr8:105809485:T:C	1.16155e-28	-2.20088	-1.32874
105809534	chr8:105809534:A:G	4.72681e-28	-0.879502	-1.24662
105809981	chr8:105809981:A:G	4.54799e-28	-2.16469	-3.32691e-10
105810004	chr8:105810004:G:C	1.16848e-27	-6.38037e-10	-1.22108
105811080	chr8:105811080:G:A	1.16953e-27	-6.38037e-10	-1.22019
105811389	chr8:105811389:A:T	3.5445e-28	-1.10051	-1.31347
105811833	chr8:105811833:T:C	1.09129e-27	-6.38037e-10	-1.28943
105811865	chr8:105811865:G:C	4.03719e-27	-6.38037e-10	0.018759
105812054	chr8:105812054:T:C	3.0268e-28	-1.87829	-0.69358
105812228	chr8:105812228:A:G	1.28585e-28	-2.34809	-1.07987
105812530	chr8:105812530:A:G	1.28924e-28	-2.34449	-1.08083
105812832	chr8:105812832:C:T	1.36102e-28	-2.33867	-1.03247
105812865	chr8:105812865:T:C	7.69681e-27	-6.38037e-10	0.664017
105813322	chr8:105813322:T:C	1.53336e-27	-0.949331	-3.32691e-10
105813456	chr8:105813456:AAGTT:A	1.15117e-27	-6.38037e-10	-1.23601
105813500	chr8:105813500:T:C	4.12587e-28	-0.97721	-1.28489
105813521	chr8:105813521:C:T	1.14957e-28	-2.34016	-1.19982
105813562	chr8:105813562:A:G	1.06799e-27	-6.38037e-10	-1.31101
105813637	chr8:105813637:T:C	1.38076e-27	-6.38037e-10	-1.05416
105813871	chr8:105813871:T:C	1.06944e-27	-6.38037e-10	-1.30965
105814244	chr8:105814244:A:G	1.05064e-27	-6.38037e-10	-1.32739
105814351	chr8:105814351:A:G	1.05902e-27	-6.38037e-10	-1.31944
105814879	chr8:105814879:T:G	6.19313e-28	-0.840969	-1.01496
105814918	chr8:105814918:T:C	1.55796e-26	-6.38037e-10	1.36917
105814950	chr8:105814950:G:T	1.06642e-27	-6.38037e-10	-1.31248
105815062	chr8:105815062:G:C	1.07263e-27	-6.38037e-10	-1.30668
105815193	chr8:105815193:T:A	1.1106e-27	-6.38037e-10	-1.27189
105815261	chr8:105815261:C:A	1.15332e-27	-6.38037e-10	-1.23414
105815642	chr8:105815642:A:G	1.06289e-28	-2.29232	-1.32607
105815651	chr8:105815651:T:C	1.06875e-27	-6.38037e-10	-1.3103
105815903	chr8:105815903:G:A	3.63346e-28	-2.38919	-3.32691e-10
105816022	chr8:105816022:C:T	1.05016e-27	-6.38037e-10	-1.32785
105816108	chr8:105816108:T:C	6.19899e-28	-0.852177	-1.00281
105816212	chr8:105816212:T:C	5.66992e-28	-0.948003	-0.996197
105816321	chr8:105816321:C:A	1.05102e-27	-6.38037e-10	-1.32703
105816394	chr8:105816394:T:TG	1.05013e-27	-6.38037e-10	-1.32788
105816476	chr8:105816476:A:G	1.24589e-27	-6.38037e-10	-1.15694
105816490	chr8:105816490:T:C	1.06883e-27	-6.38037e-10	-1.31023
105816722	chr8:105816722:A:G	1.11098e-28	-2.3167	-1.25743
105816966	chr8:105816966:A:T	6.09574e-28	-0.84605	-1.02573
105817095	chr8:105817095:C:T	1.65332e-28	-1.84802	-1.32856
105817547	chr8:105817547:A:G	1.05033e-27	-6.38037e-10	-1.32769
105817973	chr8:105817973:C:T	1.56395e-26	-6.38037e-10	1.37301
105818001	chr8:105818001:C:T	1.66408e-28	-1.84063	-1.32947
105818096	chr8:105818096:A:C	1.05123e-27	-6.38037e-10	-1.32683
105818114	chr8:105818114:C:T	3.71683e-28	-2.3665	-3.32691e-10
105818123	chr8:105818123:ATCCTTGCAT:A	1.18429e-27	-6.38037e-10	-1.20764
105818364	chr8:105818364:A:C	1.04943e-27	-6.38037e-10	-1.32854
105818459	chr8:105818459:T:C	1.04974e-27	-6.38037e-10	-1.32825
105818563	chr8:105818563:A:T	1.0902e-27	-6.38037e-10	-1.29043
105818610	chr8:105818610:T:C	3.22424e-28	-1.24217	-1.26651
105818623	chr8:105818623:G:T	1.05022e-27	-6.38037e-10	-1.32779
105818748	chr8:105818748:T:C	1.05034e-27	-6.38037e-10	-1.32768
105819149	chr8:105819149:A:G	1.26279e-26	-6.38037e-10	1.15912
105819276	chr8:105819276:C:T	1.05094e-27	-6.38037e-10	-1.3271
105819301	chr8:105819301:A:C	1.6469e-28	-1.85114	-1.32934
105819355	chr8:105819355:C:T	1.05144e-27	-6.38037e-10	-1.32663
105819918	chr8:105819918:AG:A	1.05113e-27	-6.38037e-10	-1.32693
105819973	chr8:105819973:T:A	5.50663e-28	-0.646797	-1.32662
105820162	chr8:105820162:T:C	1.22185e-27	-6.38037e-10	-1.17643
105820288	chr8:105820288:C:T	1.08612e-27	-6.38037e-10	-1.29418
105820311	chr8:105820311:G:A	1.08869e-27	-6.38037e-10	-1.29181
105820446	chr8:105820446:T:C	1.60491e-28	-1.95442	-1.25189
105820859	chr8:105820859:C:A	1.05968e-27	-6.38037e-10	-1.31882
105820968	chr8:105820968:G:A	1.85333e-26	-6.38037e-10	1.54278
105821142	chr8:105821142:G:T	1.13757e-27	-6.38037e-10	-1.24789
105821197	chr8:105821197:T:C	3.11468e-27	-0.240663	-3.32691e-10
105821231	chr8:105821231:T:A	4.40138e-28	-0.913676	-1.28378
105821482	chr8:105821482:CT:C	2.28064e-28	-1.55736	-1.29756
105821563	chr8:105821563:C:A	1.0585e-27	-6.38037e-10	-1.31994
105821668	chr8:105821668:G:A	1.09481e-27	-6.38037e-10	-1.28621
105821685	chr8:105821685:G:GC	1.05009e-27	-6.38037e-10	-1.32792
105821731	chr8:105821731:G:A	1.09677e-27	-6.38037e-10	-1.28442
105821777	chr8:105821777:C:T	2.30792e-28	-1.53488	-1.30815
105821993	chr8:105821993:T:G	5.05668e-28	-0.733047	-1.32562
105822005	chr8:105822005:G:A	1.10162e-27	-6.38037e-10	-1.28001
105822180	chr8:105822180:T:G	1.06322e-27	-6.38037e-10	-1.31549
105822301	chr8:105822301:C:G	1.09719e-27	-6.38037e-10	-1.28404
105822410	chr8:105822410:T:C	4.92244e-28	-0.759737	-1.32583
105822514	chr8:105822514:G:A	1.09849e-27	-6.38037e-10	-1.28285
105822655	chr8:105822655:G:C	1.85333e-26	-6.38037e-10	1.54278
105822746	chr8:105822746:G:A	1.08534e-27	-6.38037e-10	-1.2949
105822849	chr8:105822849:T:C	1.10145e-27	-6.38037e-10	-1.28016
105823214	chr8:105823214:T:C	1.10218e-27	-6.38037e-10	-1.2795
105823297	chr8:105823297:G:A	4.6612e-28	-0.815663	-1.32444
105823521	chr8:105823521:T:G	1.3487e-28	-2.21656	-1.16368
105823620	chr8:105823620:A:G	1.55161e-28	-1.96212	-1.27796
105823659	chr8:105823659:C:T	1.79125e-27	-0.793875	-3.32691e-10
105823825	chr8:105823825:A:G	1.07086e-27	-6.38037e-10	-1.30833
105823951	chr8:105823951:T:C	1.07734e-28	-2.3595	-1.24537
105823954	chr8:105823954:T:C	3.55131e-28	-2.41206	-3.32691e-10
105824176	chr8:105824176:G:A	1.0912e-27	-6.38037e-10	-1.28951
105824182	chr8:105824182:G:A	1.08801e-27	-6.38037e-10	-1.29244
105824427	chr8:105824427:A:G	1.05065e-27	-6.38037e-10	-1.32738
105824617	chr8:105824617:C:T	1.13962e-27	-6.38037e-10	-1.2461
105824644	chr8:105824644:A:G	4.56661e-28	-0.833555	-1.32705
105825012	chr8:105825012:A:G	1.00285e-27	-0.207768	-1.16618
105825148	chr8:105825148:A:T	1.13924e-27	-6.38037e-10	-1.24643
105825176	chr8:105825176:C:T	1.20617e-27	-6.38037e-10	-1.18934
105825421	chr8:105825421:A:G	1.27261e-26	-6.38037e-10	1.16686
105825474	chr8:105825474:A:G	3.68325e-28	-1.10626	-1.26932
105825571	chr8:105825571:G:A	7.62562e-28	-0.676666	-0.971195
105826041	chr8:105826041:C:A	3.67718e-28	-2.37723	-3.32691e-10
105826473	chr8:105826473:T:C	1.14043e-27	-6.38037e-10	-1.24539
105826693	chr8:105826693:C:T	2.04697e-26	-6.38037e-10	1.64216
105826864	chr8:105826864:T:A	1.13924e-27	-6.38037e-10	-1.24643
105826936	chr8:105826936:G:A	1.07056e-27	-6.38037e-10	-1.30861
105827006	chr8:105827006:T:C	1.14687e-27	-6.38037e-10	-1.23976
105827146	chr8:105827146:A:T	1.24706e-27	-1.156	-3.32691e-10
105827182	chr8:105827182:TA:T	1.13818e-27	-6.38037e-10	-1.24736
105827315	chr8:105827315:C:G	1.13924e-27	-6.38037e-10	-1.24643
105827324	chr8:105827324:T:C	1.14312e-27	-6.38037e-10	-1.24303
105827697	chr8:105827697:C:A	2.92744e-27	-0.302661	-3.32691e-10
105827702	chr8:105827702:G:A	5.85839e-28	-0.89858	-1.01292
105827751	chr8:105827751:A:G	3.61578e-28	-1.12642	-1.26765
105827816	chr8:105827816:T:C	3.82105e-28	-1.30818	-1.03067
105828131	chr8:105828131:G:C	1.11931e-27	-6.38037e-10	-1.26408
105828175	chr8:105828175:GTTTAA:G	2.06743e-27	-6.38037e-10	-0.650484
105828378	chr8:105828378:A:AAT	7.03577e-28	-0.870423	-0.857945
105828712	chr8:105828712:C:T	1.26144e-28	-2.26636	-1.18077
105828745	chr8:105828745:G:A	1.11029e-27	-6.38037e-10	-1.27217
105829001	chr8:105829001:G:A	5.19343e-28	-0.951705	-1.08028
105829835	chr8:105829835:G:A	1.07056e-27	-6.38037e-10	-1.30861
105829848	chr8:105829848:A:G	1.13734e-27	-6.38037e-10	-1.24809
105830064	chr8:105830064:T:C	1.14729e-27	-6.38037e-10	-1.23939
105830697	chr8:105830697:T:G	6.62922e-28	-1.27436	-0.51353
105830840	chr8:105830840:A:G	4.65038e-28	-2.14243	-3.32691e-10
105831174	chr8:105831174:G:A	1.13924e-27	-6.38037e-10	-1.24643
105831205	chr8:105831205:G:A	5.07256e-28	-2.05553	-3.32691e-10
105831365	chr8:105831365:A:G	1.04862e-27	-6.38037e-10	-1.32931
105831606	chr8:105831606:C:T	1.12166e-27	-6.38037e-10	-1.26198
105831667	chr8:105831667:G:T	6.55621e-28	-0.858598	-0.940364
105832919	chr8:105832919:T:C	1.09933e-27	-6.38037e-10	-1.28209
105833123	chr8:105833123:T:C	1.48733e-27	-1.33561	0.355805
105833349	chr8:105833349:A:T	6.29045e-28	-0.876171	-0.964172
105833543	chr8:105833543:C:G	1.22253e-26	-6.38037e-10	1.12672
105834694	chr8:105834694:A:G	3.58554e-28	-2.40246	-3.32691e-10
105834803	chr8:105834803:C:A	1.2913e-27	-6.38037e-10	-1.12114
105834804	chr8:105834804:A:G	1.2913e-27	-6.38037e-10	-1.12114
105834926	chr8:105834926:C:T	7.71919e-28	-0.8268	-0.808865
105835325	chr8:105835325:G:A	3.62049e-27	-1.26472	1.17454
105835348	chr8:105835348:T:C	7.77849e-27	-1.40732	2.08189
105835536	chr8:105835536:T:C	1.08552e-27	-6.38037e-10	-1.29473
105835822	chr8:105835822:G:A	1.32803e-28	-2.2335	-1.16217
105835919	chr8:105835919:C:T	3.70265e-28	-2.37033	-3.32691e-10
105836738	chr8:105836738:C:A	1.0517e-28	-2.33765	-1.29131
105836821	chr8:105836821:C:A	3.72636e-28	-2.36394	-3.32691e-10
105837096	chr8:105837096:G:A	2.25985e-26	-6.38037e-10	1.74109
105838216	chr8:105838216:G:A	3.89959e-28	-2.3185	-3.32691e-10
105838766	chr8:105838766:T:C	1.07466e-27	-6.38037e-10	-1.30479
105839040	chr8:105839040:A:G	4.08235e-27	-1.26881	1.2987
105839572	chr8:105839572:A:G	6.23428e-28	-0.923377	-0.925935
105839846	chr8:105839846:G:A	1.43503e-25	-6.38037e-10	3.58956
105839971	chr8:105839971:G:A	1.07043e-27	-6.38037e-10	-1.30873
105840009	chr8:105840009:C:T	1.05846e-27	-6.38037e-10	-1.31998
105840116	chr8:105840116:A:G	1.26336e-27	-6.38037e-10	-1.14301
105840453	chr8:105840453:T:C	1.07512e-27	-6.38037e-10	-1.30436
105840671	chr8:105840671:A:G	1.06695e-28	-2.3809	-1.23367
105840887	chr8:105840887:A:G	1.07136e-28	-2.31218	-1.29827
105840924	chr8:105840924:A:G	1.26686e-28	-2.37666	-1.06618
105841235	chr8:105841235:T:C	7.12071e-26	-6.38037e-10	2.8888
105841411	chr8:105841411:T:C	1.13107e-28	-2.35036	-1.20585
105841725	chr8:105841725:G:A	4.21387e-28	-1.16193	-1.07906
105842142	chr8:105842142:G:A	4.48369e-28	-0.855986	-1.32294
105843765	chr8:105843765:T:C	5.44703e-27	-6.38037e-10	0.318281
105843846	chr8:105843846:C:T	1.09666e-25	-6.38037e-10	3.32065
105844539	chr8:105844539:C:T	1.2508e-27	-6.38037e-10	-1.153
105844807	chr8:105844807:T:G	1.06954e-27	-6.38037e-10	-1.30956
105845001	chr8:105845001:T:G	1.58129e-27	-6.38037e-10	-0.918551
105845082	chr8:105845082:C:A	1.25002e-27	-6.38037e-10	-1.15363
105845232	chr8:105845232:C:T	1.17237e-28	-2.2712	-1.24915
105845494	chr8:105845494:A:C	1.08952e-28	-2.36777	-1.22587
105845552	chr8:105845552:A:C	2.26602e-26	-6.38037e-10	1.74382
105845798	chr8:105845798:G:A	4.11508e-28	-2.26472	-3.32691e-10
105845822	chr8:105845822:G:C	1.11754e-27	-6.38037e-10	-1.26566
105845874	chr8:105845874:TG:T	3.58838e-28	-2.40167	-3.32691e-10
105845921	chr8:105845921:T:G	3.52549e-28	-2.41935	-3.32691e-10
105845955	chr8:105845955:T:G	1.63582e-27	-1.27914	0.394499
105846051	chr8:105846051:G:A	1.60682e-27	-1.29045	0.387921
105846407	chr8:105846407:C:T	1.73346e-27	-1.22499	0.398317
105846457	chr8:105846457:T:C	1.10723e-27	-6.38037e-10	-1.27493
105846553	chr8:105846553:A:G	1.27695e-27	-1.27355	0.141235
105846568	chr8:105846568:A:G	3.93025e-28	-1.16767	-1.143
105846637	chr8:105846637:T:A	2.592e-27	-6.38037e-10	-0.424358
105847334	chr8:105847334:C:T	1.21295e-26	-6.38037e-10	1.11885
105847647	chr8:105847647:A:C	4.04246e-28	-0.958566	-1.32395
105847689	chr8:105847689:T:A	1.0949e-25	-6.38037e-10	3.31904
105847857	chr8:105847857:G:A	1.09666e-25	-6.38037e-10	3.32065
105847952	chr8:105847952:C:G	5.01949e-28	-1.18511	-0.880933
105848071	chr8:105848071:G:T	3.02266e-27	-6.38037e-10	-0.270652
105848073	chr8:105848073:A:G	1.25353e-27	-1.31184	0.161011
105848175	chr8:105848175:G:A	1.35523e-27	-1.2528	0.179982
105848439	chr8:105848439:A:T	1.0679e-27	-6.38037e-10	-1.3111
105848686	chr8:105848686:C:A	2.28035e-26	-6.38037e-10	1.75012
105848771	chr8:105848771:G:A	1.11103e-27	-6.38037e-10	-1.2715
105848800	chr8:105848800:G:T	3.22567e-27	-6.38037e-10	-0.20565
105848989	chr8:105848989:G:A	3.73984e-28	-1.1834	-1.17693
105848996	chr8:105848996:C:T	1.10798e-27	-6.38037e-10	-1.27425
105849006	chr8:105849006:G:A	1.21295e-26	-6.38037e-10	1.11885
105849014	chr8:105849014:C:A	1.1216e-27	-6.38037e-10	-1.26203
105849155	chr8:105849155:C:T	1.53296e-27	-6.38037e-10	-0.949587
105849210	chr8:105849210:C:T	1.37164e-27	-6.38037e-10	-1.06078
105849376	chr8:105849376:C:T	3.20277e-27	-6.38037e-10	-0.212772
105849572	chr8:105849572:G:T	1.11644e-27	-6.38037e-10	-1.26665
105849804	chr8:105849804:C:T	1.10971e-27	-6.38037e-10	-1.27269
105850337	chr8:105850337:T:C	1.11132e-27	-6.38037e-10	-1.27124
105850491	chr8:105850491:T:C	1.22602e-25	-6.38037e-10	3.43215
105850537	chr8:105850537:G:A	1.09315e-25	-6.38037e-10	3.31744
105850619	chr8:105850619:G:A	2.27019e-26	-6.38037e-10	1.74566
105850764	chr8:105850764:CTCAAAGACAAAG:C	3.23063e-27	-6.38037e-10	-0.204111
105850987	chr8:105850987:G:A	1.10122e-27	-6.38037e-10	-1.28037
105850990	chr8:105850990:T:C	1.10884e-27	-6.38037e-10	-1.27348
105851125	chr8:105851125:A:G	1.11286e-27	-6.38037e-10	-1.26985
105851287	chr8:105851287:C:T	1.10884e-27	-6.38037e-10	-1.27348
105851407	chr8:105851407:A:G	2.22041e-26	-6.38037e-10	1.72349
105851578	chr8:105851578:T:C	1.10443e-27	-6.38037e-10	-1.27746
105851616	chr8:105851616:C:T	1.09656e-25	-6.38037e-10	3.32055
105852082	chr8:105852082:AT:A	1.04913e-27	-6.38037e-10	-1.32883
105852228	chr8:105852228:A:T	4.63847e-28	-0.817697	-1.32729
105852241	chr8:105852241:C:A	1.11006e-27	-6.38037e-10	-1.27238
105852464	chr8:105852464:C:T	1.49126e-27	-6.38037e-10	-0.977165
105852644	chr8:105852644:C:T	2.28493e-26	-6.38037e-10	1.75213
105852927	chr8:105852927:C:T	1.1072e-27	-6.38037e-10	-1.27496
105853163	chr8:105853163:T:A	1.10975e-27	-6.38037e-10	-1.27265
105853341	chr8:105853341:G:A	1.1199e-27	-6.38037e-10	-1.26355
105853383	chr8:105853383:A:G	1.12748e-28	-2.31138	-1.24801
105853588	chr8:105853588:AAAG:A	1.1103e-27	-6.38037e-10	-1.27216
105853692	chr8:105853692:A:G	1.11652e-27	-6.38037e-10	-1.26658
105853807	chr8:105853807:G:T	1.11016e-27	-6.38037e-10	-1.27228
105853903	chr8:105853903:CAGG:C	1.18215e-25	-6.38037e-10	3.39571
105854255	chr8:105854255:C:T	1.1107e-27	-6.38037e-10	-1.2718
105854482	chr8:105854482:A:G	1.0979e-27	-6.38037e-10	-1.28339
105854556	chr8:105854556:T:G	7.15328e-26	-6.38037e-10	2.89337
105854575	chr8:105854575:C:T	1.3803e-27	-6.38037e-10	-1.05449
105854584	chr8:105854584:C:G	3.75069e-28	-1.06298	-1.29445
105854860	chr8:105854860:A:G	1.10525e-27	-6.38037e-10	-1.27672
105855032	chr8:105855032:T:G	1.09953e-27	-6.38037e-10	-1.2819
105855123	chr8:105855123:A:G	1.10356e-27	-6.38037e-10	-1.27825
105855331	chr8:105855331:AT:A	1.16328e-27	-6.38037e-10	-1.22555
105855610	chr8:105855610:A:G	3.91959e-27	-6.38037e-10	-0.0108035
105855684	chr8:105855684:A:C	2.26361e-26	-6.38037e-10	1.74276
105855747	chr8:105855747:T:C	2.57619e-27	-1.06257	0.632094
105855815	chr8:105855815:A:G	2.28035e-26	-6.38037e-10	1.75012
105855932	chr8:105855932:C:T	2.32918e-26	-6.38037e-10	1.77131
105855969	chr8:105855969:A:G	2.27985e-26	-6.38037e-10	1.74991
105856083	chr8:105856083:T:C	1.76171e-27	-6.38037e-10	-0.810506
105856183	chr8:105856183:A:C	2.28035e-26	-6.38037e-10	1.75012
105856728	chr8:105856728:C:T	2.15869e-26	-6.38037e-10	1.6953
105856795	chr8:105856795:T:C	2.323e-26	-6.38037e-10	1.76866
105856799	chr8:105856799:T:C	4.47185e-28	-2.18157	-3.32691e-10
105856938	chr8:105856938:T:C	3.19046e-27	-6.38037e-10	-0.216623
105857072	chr8:105857072:T:C	2.01016e-26	-6.38037e-10	1.62401
105857116	chr8:105857116:T:C	2.04908e-26	-6.38037e-10	1.64319
105857121	chr8:105857121:T:C	2.06143e-26	-6.38037e-10	1.6492
105857130	chr8:105857130:A:AAG	3.07748e-27	-6.38037e-10	-0.25268
105857273	chr8:105857273:C:T	2.18078e-26	-6.38037e-10	1.70548
105857343	chr8:105857343:T:A	1.06461e-27	-6.38037e-10	-1.31418
105857560	chr8:105857560:T:C	1.41647e-27	-6.38037e-10	-1.02862
105857576	chr8:105857576:C:A	2.24294e-26	-6.38037e-10	1.73358
105857588	chr8:105857588:A:T	4.71938e-28	-2.1277	-3.32691e-10
105858063	chr8:105858063:T:G	1.16257e-28	-2.31021	-1.21852
105858092	chr8:105858092:C:A	2.28035e-26	-6.38037e-10	1.75012
105858107	chr8:105858107:G:A	1.05115e-27	-6.38037e-10	-1.32691
105858656	chr8:105858656:T:C	1.74404e-27	-6.38037e-10	-0.820583
105858768	chr8:105858768:C:A	1.73082e-26	-6.38037e-10	1.47439
105858857	chr8:105858857:A:C	2.14241e-26	-6.38037e-10	1.68773
105858996	chr8:105858996:T:A	5.0335e-28	-0.742598	-1.32066
105859052	chr8:105859052:C:T	1.11378e-26	-6.38037e-10	1.03356
105859163	chr8:105859163:G:A	2.28035e-26	-6.38037e-10	1.75012
105859345	chr8:105859345:A:G	1.25493e-27	-6.38037e-10	-1.14971
105859465	chr8:105859465:A:G	2.10995e-26	-6.38037e-10	1.67246
105859725	chr8:105859725:T:C	2.28267e-26	-6.38037e-10	1.75114
105859990	chr8:105859990:G:C	2.18843e-26	-6.38037e-10	1.70898
105860210	chr8:105860210:T:G	3.03083e-27	-6.38037e-10	-0.267953
105860655	chr8:105860655:A:G	2.33227e-26	-6.38037e-10	1.77264
105860711	chr8:105860711:C:T	2.23684e-26	-6.38037e-10	1.73086
105860987	chr8:105860987:G:C	2.25496e-26	-6.38037e-10	1.73893
105861030	chr8:105861030:T:G	2.26933e-26	-6.38037e-10	1.74528
105861559	chr8:105861559:A:G	2.21238e-26	-6.38037e-10	1.71986
105861789	chr8:105861789:G:A	1.90643e-27	-0.731556	-3.32691e-10
105861849	chr8:105861849:T:C	2.24045e-26	-6.38037e-10	1.73247
105861914	chr8:105861914:T:C	2.47548e-26	-6.38037e-10	1.83223
105861929	chr8:105861929:T:C	2.19467e-26	-6.38037e-10	1.71183
105862081	chr8:105862081:C:CA	2.19657e-26	-6.38037e-10	1.71269
105862103	chr8:105862103:T:C	2.20342e-26	-6.38037e-10	1.71581
105862178	chr8:105862178:C:T	1.30862e-27	-6.38037e-10	-1.10782
105862253	chr8:105862253:T:C	1.72425e-26	-6.38037e-10	1.47059
105862319	chr8:105862319:G:A	2.19406e-26	-6.38037e-10	1.71155
105862431	chr8:105862431:C:G	1.17245e-26	-6.38037e-10	1.08489
105862471	chr8:105862471:G:A	4.92098e-26	-6.38037e-10	2.5193
105862522	chr8:105862522:G:A	1.08128e-27	-6.38037e-10	-1.29864
105862716	chr8:105862716:A:T	4.52651e-28	-2.16942	-3.32691e-10
105862791	chr8:105862791:A:C	4.92826e-28	-0.762369	-1.32202
105863208	chr8:105863208:A:G	1.04848e-27	-6.38037e-10	-1.32945
105863234	chr8:105863234:G:T	1.22412e-27	-6.38037e-10	-1.17457
105863305	chr8:105863305:C:T	4.04725e-27	-6.38037e-10	0.0212469
105863353	chr8:105863353:G:A	1.11216e-28	-2.32274	-1.25033
105863498	chr8:105863498:C:T	2.17753e-26	-6.38037e-10	1.70399
105863559	chr8:105863559:T:C	2.2045e-26	-6.38037e-10	1.71629
105863565	chr8:105863565:C:G	2.17753e-26	-6.38037e-10	1.70399
105863787	chr8:105863787:T:C	2.17551e-26	-6.38037e-10	1.70306
105864001	chr8:105864001:A:T	2.17753e-26	-6.38037e-10	1.70399
105864059	chr8:105864059:T:G	1.16383e-27	-6.38037e-10	-1.22507
105864106	chr8:105864106:G:A	2.30955e-28	-1.51446	-1.32786
105864134	chr8:105864134:T:G	2.15291e-26	-6.38037e-10	1.69262
105864176	chr8:105864176:A:G	1.22632e-26	-6.38037e-10	1.12982
105864409	chr8:105864409:G:A	4.83919e-28	-0.774733	-1.32789
105864544	chr8:105864544:A:AC	1.11749e-27	-6.38037e-10	-1.2657
105865008	chr8:105865008:G:A	1.11481e-27	-6.38037e-10	-1.26811
105865127	chr8:105865127:A:G	1.08581e-27	-6.38037e-10	-1.29446
105865129	chr8:105865129:G:A	1.70052e-27	-6.38037e-10	-0.845855
105865157	chr8:105865157:A:G	1.09551e-27	-6.38037e-10	-1.28557
105865287	chr8:105865287:A:G	1.09881e-27	-6.38037e-10	-1.28256
105865681	chr8:105865681:A:G	1.07781e-27	-6.38037e-10	-1.30186
105866087	chr8:105866087:C:T	3.36607e-27	-6.38037e-10	-0.163043
105866331	chr8:105866331:C:T	1.79544e-27	0.357286	-1.14882
105866513	chr8:105866513:C:T	1.28473e-28	-2.19995	-1.22887
105866657	chr8:105866657:C:G	1.45595e-27	-6.38037e-10	-1.00113
105866958	chr8:105866958:A:C	1.59553e-28	-2.00081	-1.21136
105867153	chr8:105867153:A:G	2.14103e-28	-1.74245	-1.17563
105867200	chr8:105867200:C:A	1.71249e-28	-1.97854	-1.16289
105867492	chr8:105867492:G:A	1.05988e-27	-6.38037e-10	-1.31863
105867571	chr8:105867571:C:T	1.35355e-27	-6.38037e-10	-1.07406
105867853	chr8:105867853:C:T	1.79461e-27	-6.38037e-10	-0.791999
105868146	chr8:105868146:TTTTC:T	7.86992e-27	-6.38037e-10	0.686258
105868227	chr8:105868227:G:A	5.57446e-27	-6.38037e-10	0.341406
105868771	chr8:105868771:CCTAT:C	1.7043e-28	-1.98162	-1.1646
105868789	chr8:105868789:A:C	9.46672e-27	-6.38037e-10	0.870993
105868950	chr8:105868950:A:C	1.2102e-27	-6.38037e-10	-1.186
105869170	chr8:105869170:A:ATG	1.52684e-28	-1.9599	-1.29628
105869741	chr8:105869741:AAAGAT:A	5.18827e-27	-6.38037e-10	0.269611
105869766	chr8:105869766:C:T	1.70759e-28	-1.98213	-1.16216
105869812	chr8:105869812:G:A	1.70763e-28	-1.98067	-1.1636
105870126	chr8:105870126:A:G	2.31531e-27	-6.38037e-10	-0.537246
105871086	chr8:105871086:T:C	7.96888e-28	-0.604863	-0.998968
105871389	chr8:105871389:G:A	1.06708e-27	-6.38037e-10	-1.31186
105871441	chr8:105871441:C:A	2.23562e-28	-1.83519	-1.03967
105871522	chr8:105871522:T:C	1.6944e-28	-2.03585	-1.1162
105872388	chr8:105872388:T:C	1.06542e-27	-6.38037e-10	-1.31342
105872457	chr8:105872457:T:C	9.59764e-28	-0.0993296	-1.31853
105872650	chr8:105872650:A:C	1.66617e-27	-6.38037e-10	-0.866261
105872925	chr8:105872925:T:C	5.91925e-27	-6.38037e-10	0.40142
105872991	chr8:105872991:A:G	2.22639e-28	-1.74157	-1.13743
105873660	chr8:105873660:C:T	8.25436e-28	-0.544984	-1.02365
105873699	chr8:105873699:C:T	1.0562e-27	-6.38037e-10	-1.32211
105874174	chr8:105874174:A:G	2.0801e-28	-1.78062	-1.16634
105874189	chr8:105874189:T:C	8.16053e-28	-0.547716	-1.03235
105875037	chr8:105875037:G:A	1.04965e-27	-6.38037e-10	-1.32833
105875254	chr8:105875254:T:G	2.61239e-27	-6.38037e-10	-0.416523
105875280	chr8:105875280:A:G	1.05039e-27	-6.38037e-10	-1.32763
105875399	chr8:105875399:C:T	1.87678e-27	-6.38037e-10	-0.74723
105875534	chr8:105875534:G:A	2.23218e-28	-1.66755	-1.20884
105875545	chr8:105875545:G:A	4.2033e-28	-2.2435	-3.32691e-10
105875673	chr8:105875673:T:G	1.06965e-27	-6.38037e-10	-1.30946
105875700	chr8:105875700:C:T	2.10844e-27	-6.38037e-10	-0.630841
105876061	chr8:105876061:C:T	1.18602e-27	-6.38037e-10	-1.20618
105876349	chr8:105876349:T:C	1.11453e-27	-6.38037e-10	-1.26835
105876448	chr8:105876448:T:C	8.55934e-28	-0.519147	-1.01321
105876457	chr8:105876457:C:G	1.78288e-28	-1.92738	-1.17376
105876576	chr8:105876576:A:C	9.06551e-28	-0.491326	-0.983571
105876809	chr8:105876809:C:T	1.65835e-26	-6.38037e-10	1.43162
105878119	chr8:105878119:C:T	1.58285e-28	-2.06881	-1.15133
105878133	chr8:105878133:A:T	1.04842e-27	-6.38037e-10	-1.3295
105878707	chr8:105878707:T:C	1.18967e-27	-6.38037e-10	-1.20312
105878714	chr8:105878714:A:G	5.49709e-28	-1.97516	-3.32691e-10
105878734	chr8:105878734:A:T	4.07604e-27	1.18669	-1.15835
105878837	chr8:105878837:C:G	2.2079e-28	-1.79769	-1.08965
105878942	chr8:105878942:G:A	1.17983e-27	-6.38037e-10	-1.21142
105879192	chr8:105879192:G:T	2.50795e-27	-6.38037e-10	-0.457322
105879272	chr8:105879272:C:T	1.06933e-27	-6.38037e-10	-1.30975
105879775	chr8:105879775:TA:T	6.6588e-28	-1.78344	-3.32691e-10
105879785	chr8:105879785:G:C	4.32573e-28	-0.906191	-1.3086
105880029	chr8:105880029:A:C	2.34266e-27	-0.525504	-3.32691e-10
105880464	chr8:105880464:C:T	1.23175e-27	-6.38037e-10	-1.16835
105880693	chr8:105880693:C:T	1.21125e-27	-6.38037e-10	-1.18514
105881547	chr8:105881547:G:A	1.05781e-27	-6.38037e-10	-1.32059
105881746	chr8:105881746:A:G	5.19818e-27	-6.38037e-10	0.271519
105881762	chr8:105881762:T:A	1.323e-28	-2.37119	-1.02829
105882267	chr8:105882267:C:T	2.31235e-27	-0.538524	-3.32691e-10
105882419	chr8:105882419:A:G	1.19438e-27	-0.265358	-0.933808
105882456	chr8:105882456:G:A	1.04848e-27	-6.38037e-10	-1.32945
105882837	chr8:105882837:T:C	3.23387e-27	-0.203111	-3.32691e-10
105882945	chr8:105882945:C:T	1.28758e-28	-2.33619	-1.09042
105882998	chr8:105882998:CAT:C	1.1231e-28	-2.23385	-1.32944
105883561	chr8:105883561:G:A	1.23692e-27	-6.38037e-10	-1.16417
105884330	chr8:105884330:A:C	1.1543e-28	-2.38467	-1.15121
105884403	chr8:105884403:A:T	2.35918e-26	-6.38037e-10	1.78411
105884411	chr8:105884411:G:T	1.20436e-28	-2.36622	-1.12721
105885040	chr8:105885040:C:T	1.14919e-28	-2.39178	-1.14854
105885223	chr8:105885223:G:T	8.00252e-28	-0.445818	-1.1538
105886005	chr8:105886005:T:C	3.78442e-28	-2.34848	-3.32691e-10
105886076	chr8:105886076:C:G	1.52506e-27	0.325194	-1.27995
105886078	chr8:105886078:T:TA	1.52054e-27	0.322459	-1.28018
105886378	chr8:105886378:T:G	1.09217e-27	-6.38037e-10	-1.28862
105886440	chr8:105886440:A:G	1.1788e-27	-6.38037e-10	-1.21229
105886779	chr8:105886779:A:C	1.14389e-28	-2.3967	-1.14824
105887036	chr8:105887036:G:A	3.12624e-27	-6.38037e-10	-0.23696
105887065	chr8:105887065:A:G	1.54936e-27	0.358088	-1.29704
105887375	chr8:105887375:A:T	1.05101e-27	-6.38037e-10	-1.32703
105887398	chr8:105887398:A:G	1.13498e-27	-6.38037e-10	-1.25018
105887474	chr8:105887474:CA:C	1.62854e-27	0.406179	-1.29528
105887658	chr8:105887658:G:T	1.64991e-27	0.0715532	-0.94762
105887769	chr8:105887769:A:AAAG	1.13104e-28	-2.39695	-1.15929
105888395	chr8:105888395:T:C	1.05089e-27	-6.38037e-10	-1.32716
105888552	chr8:105888552:T:C	7.25876e-27	-6.38037e-10	0.605419
105888586	chr8:105888586:A:T	3.03388e-27	-0.266946	-3.32691e-10
105888655	chr8:105888655:G:A	1.13321e-27	-6.38037e-10	-1.25174
105888681	chr8:105888681:T:A	1.14658e-28	-2.39624	-1.14635
105888894	chr8:105888894:C:T	1.09864e-27	-6.38037e-10	-1.28272
105888918	chr8:105888918:C:T	1.04892e-27	-6.38037e-10	-1.32903
105889056	chr8:105889056:T:C	6.33524e-27	-6.38037e-10	0.469337
105889104	chr8:105889104:C:T	1.25537e-27	-6.38037e-10	-1.14936
105889432	chr8:105889432:C:T	1.14874e-28	-2.38834	-1.15236
105889610	chr8:105889610:T:A	1.21623e-27	-6.38037e-10	-1.18103
105889636	chr8:105889636:C:T	1.49814e-27	0.319963	-1.29252
105889686	chr8:105889686:A:C	1.16844e-27	-6.38037e-10	-1.22112
105889799	chr8:105889799:T:G	1.17993e-27	-1.21133	-3.32691e-10
105890074	chr8:105890074:C:T	1.17684e-28	-2.3886	-1.12795
105890414	chr8:105890414:C:A	1.34094e-27	0.210726	-1.29414
105890979	chr8:105890979:G:A	1.75709e-28	-2.01353	-1.10218
105891291	chr8:105891291:C:T	1.539e-27	-0.0536567	-0.892002
105891300	chr8:105891300:G:A	2.77101e-28	-1.4411	-1.21906
105891355	chr8:105891355:A:G	1.27957e-27	-6.38037e-10	-1.13027
105891513	chr8:105891513:T:C	1.18887e-27	-6.38037e-10	-1.20378
105891642	chr8:105891642:C:T	1.16944e-27	-0.395446	-0.824818
105891814	chr8:105891814:A:G	2.28402e-27	-6.38037e-10	-0.550853
105892182	chr8:105892182:T:C	1.08353e-27	-6.38037e-10	-1.29656
105892735	chr8:105892735:G:A	1.84981e-27	0.193618	-0.955327
105892829	chr8:105892829:T:G	1.13702e-27	-6.38037e-10	-1.24838
105893038	chr8:105893038:C:CA	1.14e-28	-2.39656	-1.15179
105893061	chr8:105893061:T:C	1.61365e-27	0.0412323	-0.939523
105893322	chr8:105893322:T:A	3.24716e-28	-1.29292	-1.20867
105893362	chr8:105893362:TA:T	1.60969e-27	0.0733023	-0.974052
105893435	chr8:105893435:T:C	3.27092e-28	-1.2889	-1.2054
105893482	chr8:105893482:T:C	6.44494e-28	-1.81608	-3.32691e-10
105893629	chr8:105893629:T:C	5.44786e-28	-1.98415	-3.32691e-10
105893707	chr8:105893707:A:G	1.21879e-27	-6.38037e-10	-1.17893
105893759	chr8:105893759:A:G	3.1872e-28	-1.34864	-1.1716
105893970	chr8:105893970:C:T	1.14623e-28	-2.39679	-1.14611
105894033	chr8:105894033:T:C	1.06307e-27	-6.38037e-10	-1.31563
105894058	chr8:105894058:G:T	1.05047e-27	-6.38037e-10	-1.32755
105894743	chr8:105894743:A:G	3.5175e-28	-2.42162	-3.32691e-10
105894882	chr8:105894882:A:T	1.27665e-27	-6.38037e-10	-1.13255
105895050	chr8:105895050:G:A	1.30272e-27	-6.38037e-10	-1.11234
105895200	chr8:105895200:G:C	1.11799e-27	-6.38037e-10	-1.26526
105895535	chr8:105895535:G:A	2.31729e-26	-6.38037e-10	1.76619
105895795	chr8:105895795:C:T	1.2254e-27	-0.199273	-0.974249
105895816	chr8:105895816:T:C	6.23403e-28	-1.84935	-3.32691e-10
105896244	chr8:105896244:C:T	2.78836e-28	-1.50238	-1.15154
105897244	chr8:105897244:C:T	1.45357e-27	-6.38037e-10	-1.00277
105898145	chr8:105898145:A:G	2.84325e-28	-1.31034	-1.32408
105898353	chr8:105898353:C:T	1.56369e-27	-6.38037e-10	-0.929744
105898688	chr8:105898688:A:C	1.62568e-27	-6.38037e-10	-0.890865
105899038	chr8:105899038:A:C	6.52349e-28	-1.80396	-3.32691e-10
105899508	chr8:105899508:C:T	1.05959e-27	-6.38037e-10	-1.31891
105899965	chr8:105899965:T:G	1.06206e-27	-6.38037e-10	-1.31658
105900381	chr8:105900381:T:C	2.95192e-28	-2.42218	-0.174742
105900497	chr8:105900497:A:G	1.81054e-28	-2.42089	-0.664857
105900732	chr8:105900732:A:G	1.19725e-27	-6.38037e-10	-1.19676
105901934	chr8:105901934:C:T	1.19422e-27	-6.38037e-10	-1.19929
105902031	chr8:105902031:A:G	2.33447e-28	-1.94319	-0.888401
105902048	chr8:105902048:A:G	5.34904e-27	-6.38037e-10	0.300128
105902154	chr8:105902154:C:T	2.74538e-28	-1.62893	-1.04052
105902923	chr8:105902923:G:C	4.65083e-28	-0.837926	-1.3044
105903212	chr8:105903212:T:C	3.5978e-28	-2.39905	-3.32691e-10
105903832	chr8:105903832:C:T	1.82377e-28	-1.78142	-1.29705
105903914	chr8:105903914:G:A	1.20579e-27	-6.38037e-10	-1.18965
105904018	chr8:105904018:C:T	1.20358e-27	-6.38037e-10	-1.19149
105904162	chr8:105904162:A:C	4.97084e-28	-0.992536	-1.08325
105904679	chr8:105904679:G:A	2.22359e-28	-1.61129	-1.26896
105904934	chr8:105904934:C:T	4.71481e-28	-0.820336	-1.30833
105904996	chr8:105904996:G:A	1.80017e-26	-6.38037e-10	1.51368
105905570	chr8:105905570:T:A	3.58944e-28	-1.09844	-1.30294
105905580	chr8:105905580:C:T	1.6936e-27	-6.38037e-10	-0.849935
105906102	chr8:105906102:T:C	9.51462e-28	-1.42655	-3.32691e-10
105906391	chr8:105906391:C:G	1.21889e-27	-6.38037e-10	-1.17885
105906493	chr8:105906493:T:G	1.32462e-27	-6.38037e-10	-1.09566
105906811	chr8:105906811:T:C	9.25616e-27	-6.38037e-10	0.848499
105907476	chr8:105907476:C:T	1.81283e-26	-6.38037e-10	1.52069
105907998	chr8:105907998:G:C	2.67389e-27	-6.38037e-10	-0.393257
105908014	chr8:105908014:T:C	4.4826e-28	-2.17917	-3.32691e-10
105908235	chr8:105908235:A:G	1.27229e-27	-6.38037e-10	-1.13597
105908420	chr8:105908420:C:T	1.05329e-27	-6.38037e-10	-1.32487
105909116	chr8:105909116:C:T	4.78167e-27	-6.38037e-10	0.188001
105909543	chr8:105909543:T:C	1.07129e-27	-6.38037e-10	-1.30793
105909587	chr8:105909587:TAG:T	1.06872e-27	-6.38037e-10	-1.31033
105910015	chr8:105910015:T:G	2.38785e-27	-6.38037e-10	-0.506397
105910169	chr8:105910169:T:C	1.04987e-27	-6.38037e-10	-1.32812
105910300	chr8:105910300:T:A	1.0527e-27	-6.38037e-10	-1.32543
105910545	chr8:105910545:C:T	6.85432e-28	-0.484012	-1.27048
105910548	chr8:105910548:T:C	3.53452e-28	-2.4168	-3.32691e-10
105911241	chr8:105911241:T:C	1.05281e-27	-6.38037e-10	-1.32532
105911889	chr8:105911889:T:C	1.06128e-27	-6.38037e-10	-1.31731
105911943	chr8:105911943:T:C	2.16586e-27	-6.38037e-10	-0.603972
105912075	chr8:105912075:A:T	2.22042e-27	-6.38037e-10	-0.579093
105912315	chr8:105912315:C:G	4.93962e-27	-6.38037e-10	0.220499
105912536	chr8:105912536:C:T	7.17393e-27	-6.38037e-10	0.593664
105913398	chr8:105913398:G:T	1.11647e-27	-6.38037e-10	-1.26662
105913696	chr8:105913696:G:C	2.06932e-27	-6.38037e-10	-0.649568
105913747	chr8:105913747:A:G	1.0892e-27	-6.38037e-10	-1.29135
105913760	chr8:105913760:T:A	1.45126e-27	-6.38037e-10	-1.00435
105913767	chr8:105913767:T:G	4.58113e-28	-0.871998	-1.28543
105913868	chr8:105913868:G:A	4.10012e-28	-1.48147	-0.786892
105914549	chr8:105914549:AG:A	5.10903e-28	-1.00519	-1.04317
105914583	chr8:105914583:T:C	1.05053e-27	-6.38037e-10	-1.3275
105915240	chr8:105915240:T:G	5.52367e-28	-1.11012	-0.860207
105915363	chr8:105915363:G:A	5.12936e-28	-2.04439	-3.32691e-10
105915548	chr8:105915548:T:G	2.21283e-27	-6.38037e-10	-0.582516
105915623	chr8:105915623:G:A	4.55698e-28	-0.875049	-1.28767
105915690	chr8:105915690:C:T	5.90028e-28	-1.05612	-0.848254
105915694	chr8:105915694:A:G	9.25599e-28	-1.4541	-3.32691e-10
105915966	chr8:105915966:G:A	1.25232e-27	-6.38037e-10	-1.1518
105915979	chr8:105915979:C:T	1.00006e-26	-6.38037e-10	0.925854
105916042	chr8:105916042:G:T	5.09295e-28	-2.05152	-3.32691e-10
105916092	chr8:105916092:T:C	1.36836e-27	-6.38037e-10	-1.06318
105916604	chr8:105916604:T:C	1.22573e-27	-6.38037e-10	-1.17326
105916730	chr8:105916730:A:G	1.69708e-27	-6.38037e-10	-0.84788
105916769	chr8:105916769:G:C	2.2646e-27	-6.38037e-10	-0.559392
105916862	chr8:105916862:A:G	1.05171e-27	-6.38037e-10	-1.32637
105916892	chr8:105916892:G:C	1.30825e-27	-6.38037e-10	-1.1081
105917218	chr8:105917218:C:A	6.31744e-28	-0.983464	-0.852597
105917565	chr8:105917565:C:T	1.04922e-27	-6.38037e-10	-1.32874
105917653	chr8:105917653:C:T	9.17073e-28	-0.20532	-1.25804
105917708	chr8:105917708:C:G	2.09057e-27	-6.38037e-10	-0.639351
105917911	chr8:105917911:A:G	4.68066e-28	-0.838895	-1.29704
105918434	chr8:105918434:C:A	6.25158e-28	-0.980647	-0.865894
105918459	chr8:105918459:C:T	3.44768e-27	-6.38037e-10	-0.139089
105919079	chr8:105919079:A:G	5.45347e-28	-1.08214	-0.900978
105919554	chr8:105919554:T:G	4.32811e-28	-0.925486	-1.28876
105919840	chr8:105919840:A:G	1.46968e-27	-6.38037e-10	-0.991748
105920040	chr8:105920040:ACC:A	6.21128e-28	-0.990149	-0.862858
105920088	chr8:105920088:T:C	2.08265e-27	-6.38037e-10	-0.643148
105920406	chr8:105920406:A:G	2.60254e-28	-1.53168	-1.19121
105921453	chr8:105921453:C:T	1.35652e-27	-6.38037e-10	-1.07187
105921713	chr8:105921713:C:A	1.96467e-27	-6.38037e-10	-0.701466
105922125	chr8:105922125:T:G	1.27827e-27	-6.38037e-10	-1.13128
105922221	chr8:105922221:G:A	1.05037e-27	-6.38037e-10	-1.32764
105922254	chr8:105922254:C:T	1.72149e-27	-6.38037e-10	-0.8336
105922566	chr8:105922566:G:A	1.09993e-27	-6.38037e-10	-1.28154
105922791	chr8:105922791:C:A	8.79425e-27	-6.38037e-10	0.797309
105922973	chr8:105922973:C:G	1.0518e-27	-6.38037e-10	-1.32628
105923104	chr8:105923104:A:G	1.04966e-27	-6.38037e-10	-1.32832
105923319	chr8:105923319:C:A	1.08532e-27	-6.38037e-10	-1.29492
105923340	chr8:105923340:C:T	1.25837e-27	-6.38037e-10	-1.14697
105923515	chr8:105923515:GC:G	1.12061e-27	-6.38037e-10	-1.26292
105923763	chr8:105923763:A:C	1.11479e-28	-2.25448	-1.31624
105923846	chr8:105923846:C:T	1.48653e-27	-6.38037e-10	-0.980344
105924204	chr8:105924204:A:T	1.39201e-27	-6.38037e-10	-1.04604
105924251	chr8:105924251:C:T	1.04956e-27	-6.38037e-10	-1.32842
105924687	chr8:105924687:T:C	5.69572e-28	-1.06438	-0.875279
105925427	chr8:105925427:C:T	2.74206e-27	-6.38037e-10	-0.368079
105925590	chr8:105925590:A:T	1.40991e-27	-6.38037e-10	-1.03327
105925603	chr8:105925603:C:G	1.12385e-27	-6.38037e-10	-1.26003
105925613	chr8:105925613:T:C	9.37696e-27	-6.38037e-10	0.861466
105925781	chr8:105925781:C:T	1.64342e-27	-6.38037e-10	-0.880011
105925782	chr8:105925782:T:C	1.06932e-28	-2.29102	-1.32133
105926083	chr8:105926083:A:G	7.88559e-27	-6.38037e-10	0.688247
105926187	chr8:105926187:T:C	1.35332e-26	-6.38037e-10	1.22835
105926475	chr8:105926475:G:A	4.19588e-28	-2.24527	-3.32691e-10
105927014	chr8:105927014:G:A	4.0135e-28	-1.22665	-1.06306
105927187	chr8:105927187:A:C	1.94976e-27	-6.38037e-10	-0.709085
105927348	chr8:105927348:G:A	1.07455e-27	-6.38037e-10	-1.30489
105927544	chr8:105927544:G:A	2.4427e-27	-6.38037e-10	-0.483687
105927559	chr8:105927559:G:A	1.06063e-27	-6.38037e-10	-1.31792
105927585	chr8:105927585:A:G	1.18713e-27	-6.38037e-10	-1.20525
105927737	chr8:105927737:G:A	4.32383e-27	-6.38037e-10	0.0873509
105927872	chr8:105927872:AC:A	1.08631e-27	-6.38037e-10	-1.294
105928805	chr8:105928805:A:G	4.0236e-27	-6.38037e-10	0.0153883
105929183	chr8:105929183:A:G	2.84248e-28	-1.65919	-0.975508
105930298	chr8:105930298:G:A	3.0985e-28	-1.65469	-0.893765
105930309	chr8:105930309:C:T	2.75121e-28	-1.96398	-0.703349
105930517	chr8:105930517:G:A	1.57642e-27	-6.38037e-10	-0.921632
105930845	chr8:105930845:A:G	1.14331e-27	-6.38037e-10	-1.24286
105931017	chr8:105931017:G:A	9.2025e-28	-0.192538	-1.26736
105931243	chr8:105931243:A:G	2.91453e-28	-1.66896	-0.940711
105931360	chr8:105931360:G:T	2.94077e-27	-6.38037e-10	-0.298117
105931515	chr8:105931515:T:C	2.17063e-27	-6.38037e-10	-0.60177
105931559	chr8:105931559:G:A	7.86697e-28	-0.352657	-1.26405
105931582	chr8:105931582:G:A	2.44751e-28	-2.00011	-0.784195
105931656	chr8:105931656:A:T	2.85222e-28	-1.68411	-0.947169
105931666	chr8:105931666:T:A	2.99928e-28	-1.64727	-0.933729
105931726	chr8:105931726:G:A	2.17785e-27	-6.38037e-10	-0.598451
105931741	chr8:105931741:T:C	1.11794e-27	-6.38037e-10	-1.2653
105932197	chr8:105932197:T:C	1.10187e-27	-6.38037e-10	-1.27978
105932429	chr8:105932429:A:T	1.06769e-27	-6.38037e-10	-1.31129
105932520	chr8:105932520:C:T	2.53134e-27	-6.38037e-10	-0.448042
105932621	chr8:105932621:C:G	3.32217e-28	-1.60754	-0.871216
105932661	chr8:105932661:T:C	2.15973e-27	-6.38037e-10	-0.606805
105932737	chr8:105932737:G:C	4.50568e-27	-6.38037e-10	0.12855
105933556	chr8:105933556:G:A	2.35127e-27	-6.38037e-10	-0.521833
105933694	chr8:105933694:T:C	1.06324e-27	-6.38037e-10	-1.31547
105933791	chr8:105933791:T:G	1.0623e-27	-6.38037e-10	-1.31635
105934840	chr8:105934840:A:G	1.05577e-27	-6.38037e-10	-1.32252
105934845	chr8:105934845:AACT:A	1.11703e-27	-6.38037e-10	-1.26611
105934922	chr8:105934922:T:C	1.29805e-27	-2.41328	1.29735
105934956	chr8:105934956:C:T	2.48607e-27	-6.38037e-10	-0.466088
105935186	chr8:105935186:C:T	1.64558e-28	-1.97143	-1.20984
105935726	chr8:105935726:T:C	1.10926e-27	-6.38037e-10	-1.27309
105935900	chr8:105935900:A:G	1.80668e-27	-6.38037e-10	-0.7853
105936708	chr8:105936708:G:A	1.06565e-27	-6.38037e-10	-1.3132
105936783	chr8:105936783:C:T	6.11199e-28	-1.86912	-3.32691e-10
105937942	chr8:105937942:A:T	6.77462e-28	-0.558822	-1.20737
105937973	chr8:105937973:C:T	1.08825e-27	-6.38037e-10	-1.29222
105938180	chr8:105938180:ATCT:A	1.06275e-27	-6.38037e-10	-1.31593
105938198	chr8:105938198:G:A	8.36057e-28	-0.770804	-0.785044
105938447	chr8:105938447:A:G	2.56924e-28	-1.76791	-0.967856
105938470	chr8:105938470:C:G	1.21152e-27	-6.38037e-10	-1.18491
105939226	chr8:105939226:T:C	1.20422e-27	-6.38037e-10	-1.19095
105939739	chr8:105939739:C:T	7.75941e-28	-1.63047	-3.32691e-10
105939806	chr8:105939806:A:AG	1.18882e-27	-6.38037e-10	-1.20383
105940016	chr8:105940016:G:A	1.9069e-27	-6.38037e-10	-0.731309
105940469	chr8:105940469:T:C	3.01448e-27	-6.38037e-10	-0.273361
105940622	chr8:105940622:A:G	1.06882e-27	-6.38037e-10	-1.31023
105940768	chr8:105940768:C:T	1.06822e-27	-6.38037e-10	-1.31079
105940786	chr8:105940786:A:G	3.01346e-27	-6.38037e-10	-0.2737
105941322	chr8:105941322:A:T	1.10096e-27	-6.38037e-10	-1.28061
105941675	chr8:105941675:T:C	3.49501e-27	-6.38037e-10	-0.125453
105941817	chr8:105941817:C:T	1.09749e-27	-6.38037e-10	-1.28376
105942186	chr8:105942186:T:C	1.80091e-27	-6.38037e-10	-0.788496
105942188	chr8:105942188:T:C	1.21349e-28	-2.253	-1.23287
105942192	chr8:105942192:A:T	1.10532e-27	-6.38037e-10	-1.27666
105943020	chr8:105943020:G:A	1.12774e-27	-6.38037e-10	-1.25657
105943322	chr8:105943322:A:G	3.46947e-28	-1.20249	-1.23288
105943850	chr8:105943850:T:A	3.51687e-28	-2.4218	-3.32691e-10
105943924	chr8:105943924:T:C	1.42199e-27	-6.38037e-10	-1.02473
105944128	chr8:105944128:G:A	1.04914e-27	-6.38037e-10	-1.32882
105944199	chr8:105944199:G:A	1.0699e-28	-2.28485	-1.32696
105944481	chr8:105944481:G:A	1.05109e-27	-6.38037e-10	-1.32696
105944505	chr8:105944505:G:C	1.40237e-28	-2.01184	-1.32937
105944587	chr8:105944587:A:G	1.11284e-27	-6.38037e-10	-1.26987
105944819	chr8:105944819:ATTAGT:A	2.44217e-28	-1.62743	-1.15906
105945819	chr8:105945819:A:G	1.17148e-27	-6.38037e-10	-1.21852
105946080	chr8:105946080:A:G	3.5358e-28	-2.41643	-3.32691e-10
105946458	chr8:105946458:A:G	1.07398e-27	-6.38037e-10	-1.30542
105946941	chr8:105946941:G:T	1.73012e-27	-6.38037e-10	-0.828597
105947769	chr8:105947769:T:C	1.12436e-27	-6.38037e-10	-1.25958
105948138	chr8:105948138:C:T	1.06841e-27	-6.38037e-10	-1.31062
105948376	chr8:105948376:T:C	1.07023e-27	-6.38037e-10	-1.30892
105948378	chr8:105948378:A:G	1.09301e-27	-6.38037e-10	-1.28785
105948461	chr8:105948461:G:A	1.15786e-27	-6.38037e-10	-1.23022
105949767	chr8:105949767:C:G	1.98272e-27	-6.38037e-10	-0.692321
105950133	chr8:105950133:AG:A	4.1641e-28	-2.25287	-3.32691e-10
105950390	chr8:105950390:A:G	2.50967e-28	-1.91532	-0.8439
105950577	chr8:105950577:A:T	3.28349e-27	-6.38037e-10	-0.187883
105950598	chr8:105950598:T:C	1.11695e-27	-6.38037e-10	-1.26619
105951366	chr8:105951366:A:G	2.28489e-28	-1.65592	-1.19714
105951461	chr8:105951461:G:A	1.39206e-27	-6.38037e-10	-1.046
105951499	chr8:105951499:A:G	1.14827e-27	-6.38037e-10	-1.23854
105951545	chr8:105951545:G:A	1.60425e-28	-2.01605	-1.19066
105951659	chr8:105951659:A:C	2.94104e-27	-6.38037e-10	-0.298025
105951921	chr8:105951921:A:G	2.05507e-27	-6.38037e-10	-0.656482
105952058	chr8:105952058:A:C	1.77363e-27	-6.38037e-10	-0.803762
105952118	chr8:105952118:TC:T	1.05631e-27	-6.38037e-10	-1.32201
105952313	chr8:105952313:T:C	1.05839e-27	-6.38037e-10	-1.32004
105952583	chr8:105952583:G:T	1.18904e-27	-6.38037e-10	-1.20364
105952775	chr8:105952775:G:A	1.092e-27	-6.38037e-10	-1.28878
105952886	chr8:105952886:A:G	1.32838e-27	-6.38037e-10	-1.09283
105952981	chr8:105952981:T:C	4.65057e-28	-2.14238	-3.32691e-10
105953128	chr8:105953128:C:T	1.57625e-28	-2.04431	-1.18002
105953130	chr8:105953130:G:A	1.1203e-27	-6.38037e-10	-1.26319
105953234	chr8:105953234:AC:A	2.98542e-28	-1.30201	-1.28362
105953283	chr8:105953283:A:C	6.3169e-28	-0.506634	-1.32951
105953520	chr8:105953520:G:T	1.27806e-27	-6.38037e-10	-1.13145
105953580	chr8:105953580:C:A	2.57421e-27	-6.38037e-10	-0.431248
105953622	chr8:105953622:C:T	3.12376e-28	-1.64388	-0.896456
105953750	chr8:105953750:C:T	1.41885e-27	-6.38037e-10	-1.02694
105953761	chr8:105953761:G:A	7.29224e-28	-1.69256	-3.32691e-10
105953781	chr8:105953781:C:A	1.08664e-27	-6.38037e-10	-1.2937
105953832	chr8:105953832:C:T	3.29813e-28	-1.57592	-0.910102
105953947	chr8:105953947:C:T	3.59591e-28	-1.14702	-1.25256
105954551	chr8:105954551:C:T	1.0526e-27	-6.38037e-10	-1.32552
105954688	chr8:105954688:C:T	2.05346e-27	-6.38037e-10	-0.657263
105954895	chr8:105954895:A:G	1.13842e-27	-6.38037e-10	-1.24715
105954896	chr8:105954896:A:T	3.54325e-28	-1.13123	-1.2831
105954911	chr8:105954911:C:G	2.70149e-27	-6.38037e-10	-0.382985
105954940	chr8:105954940:C:T	1.33593e-27	-6.38037e-10	-1.08716
105955016	chr8:105955016:G:A	1.12658e-27	-6.38037e-10	-1.25761
105955040	chr8:105955040:T:C	1.26243e-27	-0.205555	-0.938196
105955053	chr8:105955053:G:A	3.55467e-28	-1.59593	-0.815183
105955055	chr8:105955055:G:A	3.38651e-26	3.47303	-1.32744
105955112	chr8:105955112:C:A	2.06398e-27	-6.38037e-10	-0.652154
105955181	chr8:105955181:A:C	2.05766e-27	-6.38037e-10	-0.655221
105955249	chr8:105955249:T:A	6.96717e-28	-2.38274	0.644578
105955266	chr8:105955266:G:A	1.93573e-28	-1.92288	-1.09601
105955270	chr8:105955270:C:T	8.15978e-28	-1.58016	-3.32691e-10
105955402	chr8:105955402:C:T	2.31682e-28	-1.52611	-1.31307
105955548	chr8:105955548:A:G	2.70149e-27	-6.38037e-10	-0.382985
105955691	chr8:105955691:G:A	3.06122e-28	-1.27327	-1.28729
105956118	chr8:105956118:G:A	3.28384e-28	-1.60231	-0.888055
105956346	chr8:105956346:C:G	4.67021e-28	-2.13817	-3.32691e-10
105956501	chr8:105956501:A:G	1.93306e-26	-6.38037e-10	1.5849
105956521	chr8:105956521:C:T	1.06426e-27	-6.38037e-10	-1.31451
105957114	chr8:105957114:GAAAC:G	1.12103e-27	-6.38037e-10	-1.26254
105957302	chr8:105957302:C:T	1.86795e-27	-6.38037e-10	-0.751948
105957310	chr8:105957310:A:T	1.09278e-27	-6.38037e-10	-1.28806
105957589	chr8:105957589:C:T	2.06564e-27	-6.38037e-10	-0.651349
105957866	chr8:105957866:A:T	2.81383e-27	-6.38037e-10	-0.342245
105958090	chr8:105958090:A:T	1.05185e-27	-6.38037e-10	-1.32624
105958276	chr8:105958276:A:G	2.49269e-28	-1.62821	-1.1378
105958329	chr8:105958329:A:C	2.70055e-28	-1.55962	-1.1263
105958347	chr8:105958347:C:T	1.48141e-28	-2.10129	-1.1851
105958381	chr8:105958381:T:C	1.88347e-28	-1.8919	-1.15436
105958459	chr8:105958459:A:T	1.89785e-28	-1.88747	-1.15118
105959185	chr8:105959185:C:G	1.4605e-27	-6.38037e-10	-0.998009
105959320	chr8:105959320:T:C	1.12563e-27	-6.38037e-10	-1.25845
105959337	chr8:105959337:T:C	2.39203e-28	-1.51991	-1.28732
105959390	chr8:105959390:T:C	2.69624e-28	-1.44986	-1.23765
105959857	chr8:105959857:A:C	7.05983e-28	-1.72495	-3.32691e-10
105960181	chr8:105960181:C:T	1.72221e-28	-1.9292	-1.20656
105960528	chr8:105960528:T:C	1.08742e-27	-6.38037e-10	-1.29298
105960820	chr8:105960820:G:A	2.2377e-28	-1.7641	-1.10983
105961148	chr8:105961148:A:G	8.58893e-28	-1.5289	-3.32691e-10
105961362	chr8:105961362:T:C	4.8728e-28	-2.09571	-3.32691e-10
105961954	chr8:105961954:A:G	1.60447e-28	-2.07625	-1.13033
105962287	chr8:105962287:C:T	1.10145e-27	-6.38037e-10	-1.28016
105962526	chr8:105962526:T:G	1.07829e-27	-6.38037e-10	-1.30141
105962628	chr8:105962628:T:C	5.75177e-28	-1.92987	-3.32691e-10
105962741	chr8:105962741:A:C	1.08668e-27	-6.38037e-10	-1.29366
105962834	chr8:105962834:C:T	1.09622e-27	-6.38037e-10	-1.28492
105963148	chr8:105963148:G:A	4.45916e-27	-6.38037e-10	0.11817
105963264	chr8:105963264:G:A	2.74534e-27	-6.38037e-10	-0.366884
105963291	chr8:105963291:T:A	2.73948e-27	-6.38037e-10	-0.369023
105963296	chr8:105963296:T:C	6.14189e-28	-0.540155	-1.32409
105963612	chr8:105963612:T:C	1.29082e-27	-6.38037e-10	-1.12151
105963826	chr8:105963826:T:C	1.13185e-27	-6.38037e-10	-1.25294
105964264	chr8:105964264:G:C	6.98619e-28	-1.73544	-3.32691e-10
105964487	chr8:105964487:C:T	1.05841e-27	-6.38037e-10	-1.32002
105964573	chr8:105964573:G:A	1.06845e-27	-6.38037e-10	-1.31058
105964716	chr8:105964716:G:A	2.83598e-27	-6.38037e-10	-0.3344
105965110	chr8:105965110:C:T	3.6209e-28	-2.39265	-3.32691e-10
105965604	chr8:105965604:G:A	1.05214e-27	-6.38037e-10	-1.32596
105966062	chr8:105966062:G:A	1.1632e-27	-6.38037e-10	-1.22562
105966511	chr8:105966511:AT:A	2.8533e-27	-6.38037e-10	-0.328315
105966516	chr8:105966516:A:C	2.84616e-27	-6.38037e-10	-0.33082
105966658	chr8:105966658:A:G	4.26972e-27	-6.38037e-10	0.0747591
105966703	chr8:105966703:C:T	1.72838e-28	-2.08331	-1.04888
105966722	chr8:105966722:C:A	1.18269e-27	-6.38037e-10	-1.209
105966749	chr8:105966749:T:C	1.07403e-27	-6.38037e-10	-1.30538
105967251	chr8:105967251:T:C	1.14532e-27	-6.38037e-10	-1.24111
105967510	chr8:105967510:A:G	2.87141e-27	-6.38037e-10	-0.321988
105967574	chr8:105967574:T:A	1.04845e-27	-6.38037e-10	-1.32948
105967660	chr8:105967660:C:A	1.1598e-27	-6.38037e-10	-1.22854
105967721	chr8:105967721:C:G	1.17816e-27	-6.38037e-10	-1.21284
105968040	chr8:105968040:G:A	1.85973e-27	-6.38037e-10	-0.756357
105968049	chr8:105968049:C:T	1.69386e-27	-6.38037e-10	-0.849777
105968052	chr8:105968052:A:C	1.3048e-27	-6.38037e-10	-1.11074
105968057	chr8:105968057:C:T	1.37715e-27	-6.38037e-10	-1.05678
105968174	chr8:105968174:T:C	1.31453e-27	-6.38037e-10	-1.10331
105968203	chr8:105968203:G:A	2.82738e-28	-1.68348	-0.956545
105968483	chr8:105968483:G:T	9.41576e-27	-6.38037e-10	0.865595
105968871	chr8:105968871:T:C	4.10559e-27	-6.38037e-10	0.0355589
105969593	chr8:105969593:G:A	1.16747e-27	-6.38037e-10	-1.22195
105969665	chr8:105969665:A:G	2.83616e-27	-6.38037e-10	-0.33434
105969904	chr8:105969904:A:G	7.99998e-28	-0.271705	-1.32823
105969919	chr8:105969919:C:T	1.18077e-27	-6.38037e-10	-1.21062
105970148	chr8:105970148:T:C	2.16292e-27	-6.38037e-10	-0.60533
105970203	chr8:105970203:A:T	1.16644e-27	-6.38037e-10	-1.22283
105971356	chr8:105971356:TA:T	1.1658e-27	-6.38037e-10	-1.22339
105971396	chr8:105971396:C:A	8.95347e-28	-0.177102	-1.31023
105971436	chr8:105971436:T:C	1.17311e-27	-6.38037e-10	-1.21713
105971567	chr8:105971567:CAAG:C	2.70481e-28	-1.71618	-0.968158
105971738	chr8:105971738:A:G	3.11056e-28	-1.47802	-1.06655
105971739	chr8:105971739:G:C	1.41609e-27	-6.38037e-10	-1.02889
105971828	chr8:105971828:T:C	3.12308e-28	-1.24179	-1.29876
105971993	chr8:105971993:C:T	2.83171e-27	-6.38037e-10	-0.335908
105972175	chr8:105972175:A:G	8.54645e-28	-0.21951	-1.31435
105972349	chr8:105972349:AAAT:A	3.40423e-28	-1.49177	-0.962592
105972630	chr8:105972630:A:G	1.61124e-26	-6.38037e-10	1.4028
105972941	chr8:105972941:A:G	2.41966e-28	-1.49303	-1.30272
105972966	chr8:105972966:CA:C	4.5518e-28	-2.16385	-3.32691e-10
105973031	chr8:105973031:T:C	1.12097e-27	-6.38037e-10	-1.26259
105973285	chr8:105973285:A:G	1.16573e-27	-6.38037e-10	-1.22344
105973579	chr8:105973579:T:C	1.47872e-27	-6.38037e-10	-0.985612
105973766	chr8:105973766:T:A	1.72689e-26	-6.38037e-10	1.47212
105973775	chr8:105973775:A:C	3.20164e-28	-1.22253	-1.29318
105973830	chr8:105973830:A:G	1.40845e-27	-6.38037e-10	-1.0343
105974541	chr8:105974541:T:C	1.0711e-27	-6.38037e-10	-1.30811
105975081	chr8:105975081:A:G	6.92384e-27	-6.38037e-10	0.558181
105975418	chr8:105975418:G:A	1.99361e-27	-6.38037e-10	-0.686843
105976244	chr8:105976244:G:T	5.38122e-27	-6.38037e-10	0.306126
105976476	chr8:105976476:T:C	3.78635e-27	-6.38037e-10	-0.0453859
105976731	chr8:105976731:G:A	1.92815e-26	-6.38037e-10	1.58236
105976877	chr8:105976877:G:A	1.43765e-27	-6.38037e-10	-1.01378
105977075	chr8:105977075:A:C	2.60409e-28	-1.79008	-0.932213
105977104	chr8:105977104:C:T	1.99967e-27	-6.38037e-10	-0.683809
105977330	chr8:105977330:T:C	3.13299e-28	-1.22788	-1.30951
105977428	chr8:105977428:G:T	1.9983e-27	-6.38037e-10	-0.684492
105977555	chr8:105977555:T:C	4.50421e-28	-1.42588	-0.748483
105977735	chr8:105977735:A:G	1.61384e-27	-6.38037e-10	-0.898172
105978047	chr8:105978047:T:G	6.23832e-28	-1.25594	-0.592726
105978494	chr8:105978494:G:A	4.12761e-28	-2.26168	-3.32691e-10
105978629	chr8:105978629:C:T	1.04878e-27	-6.38037e-10	-1.32917
105978738	chr8:105978738:A:G	3.93419e-28	-2.30967	-3.32691e-10
105978828	chr8:105978828:G:A	4.40142e-28	-2.19745	-3.32691e-10
105978858	chr8:105978858:G:A	3.98481e-27	-6.38037e-10	0.00569906
105978992	chr8:105978992:A:G	2.5772e-27	-6.38037e-10	-0.430088
105980058	chr8:105980058:T:C	1.60496e-28	-2.05543	-1.15085
105981130	chr8:105981130:G:A	1.65926e-27	-6.38037e-10	-0.87042
105982088	chr8:105982088:T:C	1.76462e-28	-2.32685	-0.784593
105983085	chr8:105983085:G:A	3.16515e-28	-1.19938	-1.32779
105983155	chr8:105983155:A:T	1.65722e-27	-6.38037e-10	-0.871646
105983357	chr8:105983357:G:A	1.06673e-27	-6.38037e-10	-1.31219
105983447	chr8:105983447:T:G	2.58141e-28	-1.794	-0.93704
105983658	chr8:105983658:C:T	1.71254e-28	-1.97637	-1.16503
105984410	chr8:105984410:A:G	4.41048e-28	-1.32285	-0.872545
105984449	chr8:105984449:T:C	4.17638e-28	-1.39198	-0.857948
105984493	chr8:105984493:T:C	4.92808e-28	-2.08443	-3.32691e-10
105984858	chr8:105984858:C:T	2.61146e-27	-6.38037e-10	-0.41688
105985550	chr8:105985550:G:A	1.33259e-27	-6.38037e-10	-1.08967
105985681	chr8:105985681:C:T	2.56898e-27	-0.433282	-3.32691e-10
105985697	chr8:105985697:GC:G	1.27046e-27	-6.38037e-10	-1.13741
105985796	chr8:105985796:C:G	1.26585e-27	-6.38037e-10	-1.14104
105986330	chr8:105986330:C:A	1.63451e-27	-6.38037e-10	-0.885446
105987157	chr8:105987157:C:T	1.50604e-27	-6.38037e-10	-0.967304
105987332	chr8:105987332:T:A	8.82956e-28	-1.50127	-3.32691e-10
105988274	chr8:105988274:C:A	2.17526e-28	-1.79104	-1.11119
105988337	chr8:105988337:G:C	7.87143e-28	-0.467773	-1.14836
105988410	chr8:105988410:G:C	2.79332e-28	-1.36756	-1.28459
105988787	chr8:105988787:C:T	2.28556e-27	-6.38037e-10	-0.550181
105988907	chr8:105988907:G:GCT	8.00664e-28	-0.448225	-1.15088
105988915	chr8:105988915:G:A	4.90947e-28	-2.08821	-3.32691e-10
105988926	chr8:105988926:C:T	1.98576e-27	-6.38037e-10	-0.690789
105989633	chr8:105989633:G:C	4.77971e-28	-2.115	-3.32691e-10
105990223	chr8:105990223:C:T	2.7664e-28	-1.74554	-0.916283
105990376	chr8:105990376:A:G	2.94739e-28	-1.33755	-1.26091
105990427	chr8:105990427:C:A	1.13257e-27	-6.38037e-10	-1.2523
105990666	chr8:105990666:G:A	1.06599e-27	-6.38037e-10	-1.31289
105990724	chr8:105990724:A:G	1.86114e-28	-2.02633	-1.03186
105991657	chr8:105991657:C:T	1.25157e-27	-6.38037e-10	-1.15239
105991962	chr8:105991962:C:T	1.20032e-27	-6.38037e-10	-1.1942
105992078	chr8:105992078:A:G	1.06108e-27	-6.38037e-10	-1.3175
105992163	chr8:105992163:T:C	3.64663e-28	-2.38557	-3.32691e-10
105992806	chr8:105992806:C:T	7.65605e-28	-0.494529	-1.14935
105992839	chr8:105992839:G:A	2.00664e-27	-6.38037e-10	-0.680326
105992912	chr8:105992912:C:G	1.1548e-27	-6.38037e-10	-1.23286
105993012	chr8:105993012:C:T	1.63451e-27	-6.38037e-10	-0.885446
105993240	chr8:105993240:C:T	4.3441e-27	-6.38037e-10	0.092028
105993597	chr8:105993597:C:T	6.8059e-28	-0.452814	-1.30877
105994128	chr8:105994128:T:C	6.65584e-28	-0.656712	-1.12717
105994137	chr8:105994137:C:T	4.12562e-28	-1.46447	-0.797688
105994233	chr8:105994233:G:A	3.83671e-27	-6.38037e-10	-0.0321743
105994329	chr8:105994329:C:T	1.07574e-27	-6.38037e-10	-1.30378
105994734	chr8:105994734:T:C	1.21231e-27	-0.519871	-0.664393
105994928	chr8:105994928:T:A	5.60037e-28	-1.37224	-0.584299
105994950	chr8:105994950:A:G	5.93304e-28	-1.31628	-0.582562
105995519	chr8:105995519:G:A	2.57621e-28	-1.75076	-0.982295
105995942	chr8:105995942:T:C	2.80909e-28	-1.80865	-0.837867
105997100	chr8:105997100:C:T	3.95766e-28	-1.48883	-0.814888
105997307	chr8:105997307:T:C	1.18373e-27	-0.540589	-0.667527
105997430	chr8:105997430:T:C	1.07363e-27	-6.38037e-10	-1.30574
105997609	chr8:105997609:GGTATAA:G	2.94903e-28	-1.37337	-1.22453
105997717	chr8:105997717:A:G	4.24168e-27	-6.38037e-10	0.06817
105997999	chr8:105997999:TA:T	2.26937e-27	-6.38037e-10	-0.557287
105998165	chr8:105998165:G:A	2.56426e-27	-6.38037e-10	-0.43512
105998968	chr8:105998968:C:G	3.66143e-28	-1.64352	-0.738
105999389	chr8:105999389:A:G	2.49871e-27	-6.38037e-10	-0.461016
105999800	chr8:105999800:TCTTA:T	2.9411e-28	-1.38623	-1.21436
105999899	chr8:105999899:T:G	7.11813e-27	-6.38037e-10	0.585856
105999968	chr8:105999968:G:A	3.66887e-27	-6.38037e-10	-0.0769046
106000114	chr8:106000114:G:T	8.76492e-28	-0.239488	-1.26913
106000420	chr8:106000420:C:T	2.20266e-27	-6.38037e-10	-0.587125
106000447	chr8:106000447:G:T	4.05804e-28	-2.27868	-3.32691e-10
106000530	chr8:106000530:C:T	1.93065e-27	-6.38037e-10	-0.718932
106000662	chr8:106000662:A:G	2.20913e-27	-6.38037e-10	-0.584193
106000687	chr8:106000687:C:T	8.784e-28	-0.255891	-1.25055
106001226	chr8:106001226:G:A	1.07459e-27	-6.38037e-10	-1.30485
106002489	chr8:106002489:C:A	1.96563e-28	-2.07735	-0.926215
106002533	chr8:106002533:G:A	3.55022e-28	-2.41237	-3.32691e-10
106002609	chr8:106002609:T:C	1.17034e-27	-6.38037e-10	-1.21949
106003006	chr8:106003006:T:G	2.85975e-28	-1.81723	-0.811408
106004062	chr8:106004062:C:T	1.61101e-27	-6.38037e-10	-0.899931
106004176	chr8:106004176:T:C	2.97144e-28	-1.35546	-1.23486
106004359	chr8:106004359:A:T	3.04764e-28	-1.76271	-0.802296
106004561	chr8:106004561:C:T	9.20305e-27	-6.38037e-10	0.842745
106004709	chr8:106004709:TGTAAA:T	9.72839e-29	-2.41243	-1.29448
106004913	chr8:106004913:T:C	3.0046e-28	-1.80356	-0.775671
106005300	chr8:106005300:A:C	3.04173e-28	-1.77536	-0.791593
106005362	chr8:106005362:T:C	1.11482e-27	-6.38037e-10	-1.2681
106005874	chr8:106005874:C:T	1.39453e-27	-6.38037e-10	-1.04423
106006026	chr8:106006026:G:A	8.8768e-28	-0.222119	-1.27381
106006495	chr8:106006495:C:T	3.0206e-28	-1.81056	-0.76336
106006741	chr8:106006741:C:A	2.26581e-27	-6.38037e-10	-0.558857
106006784	chr8:106006784:C:A	1.97245e-27	-6.38037e-10	-0.697512
106007014	chr8:106007014:C:T	1.44871e-27	-6.38037e-10	-1.00612
106007230	chr8:106007230:G:A	2.84905e-28	-1.81104	-0.821351
106007389	chr8:106007389:AATAATATAAAAATGC:A	5.76045e-28	-1.31001	-0.618349
106007834	chr8:106007834:G:A	2.12196e-27	-0.62445	-3.32691e-10
106007965	chr8:106007965:G:A	3.74701e-28	-1.36452	-0.993896
106008072	chr8:106008072:G:C	2.44964e-27	-6.38037e-10	-0.48085
106008178	chr8:106008178:C:T	6.35224e-28	-1.23207	-0.598501
106008240	chr8:106008240:A:C	1.39615e-27	-6.38037e-10	-1.04307
106008420	chr8:106008420:G:A	6.25128e-28	-1.23467	-0.611918
106008561	chr8:106008561:G:A	9.86724e-28	-0.0972519	-1.2929
106009374	chr8:106009374:ATATTATTTATTT:A	3.31278e-28	-1.47374	-1.00785
106009663	chr8:106009663:A:T	9.46734e-27	-6.38037e-10	0.871059
106009717	chr8:106009717:T:C	1.39323e-27	-6.38037e-10	-1.04516
106009836	chr8:106009836:G:T	2.29534e-27	-6.38037e-10	-0.545908
106010016	chr8:106010016:T:C	1.06382e-27	-6.38037e-10	-1.31493
106010246	chr8:106010246:G:A	2.37301e-27	-6.38037e-10	-0.512632
106010358	chr8:106010358:A:C	1.99257e-27	-1.17201	0.484645
106010518	chr8:106010518:A:T	1.53716e-27	-6.38037e-10	-0.946856
106010560	chr8:106010560:T:A	1.09886e-27	-6.38037e-10	-1.28252
106010666	chr8:106010666:G:A	3.01284e-28	-1.34228	-1.23421
106011004	chr8:106011004:G:A	3.01415e-28	-1.3412	-1.23486
106011780	chr8:106011780:C:T	1.69663e-27	-6.38037e-10	-0.848144
106011841	chr8:106011841:C:T	6.48445e-27	-6.38037e-10	0.492618
106011901	chr8:106011901:C:T	6.56738e-28	-0.58613	-1.21113
106012030	chr8:106012030:A:G	1.39333e-27	-1.23136	0.186269
106012193	chr8:106012193:T:G	2.4689e-27	-6.38037e-10	-0.473017
106012217	chr8:106012217:C:T	1.24334e-27	-0.132459	-1.02653
106012229	chr8:106012229:T:C	2.9304e-28	-1.81568	-0.788555
106012277	chr8:106012277:C:T	1.37343e-27	-1.25406	0.194583
106012283	chr8:106012283:T:C	2.14371e-27	-6.38037e-10	-0.614254
106012467	chr8:106012467:T:A	1.24276e-27	-0.133735	-1.02572
106012483	chr8:106012483:A:G	1.40288e-27	-6.38037e-10	-1.03826
106012634	chr8:106012634:T:G	2.95004e-28	-1.79411	-0.803446
106013733	chr8:106013733:A:G	3.59908e-27	-6.38037e-10	-0.0961112
106013734	chr8:106013734:G:A	1.05407e-27	-6.38037e-10	-1.32413
106013919	chr8:106013919:C:T	1.78589e-28	-2.03477	-1.06468
106014183	chr8:106014183:AG:A	1.29275e-28	-2.18614	-1.23647
106014370	chr8:106014370:A:G	1.72897e-26	-6.38037e-10	1.47332
106014640	chr8:106014640:G:A	1.01663e-28	-2.35321	-1.30968
106014685	chr8:106014685:G:A	6.74718e-28	-1.3239	-0.446348
106014820	chr8:106014820:T:A	7.0949e-27	-6.38037e-10	0.582587
106014913	chr8:106014913:C:T	6.77823e-28	-0.558321	-1.20734
106015275	chr8:106015275:G:T	5.41192e-27	-6.38037e-10	0.311815
106015357	chr8:106015357:G:C	2.26683e-27	-6.38037e-10	-0.558406
106015636	chr8:106015636:G:A	3.71656e-26	-6.38037e-10	2.23859
106015928	chr8:106015928:C:T	1.00605e-28	-2.3637	-1.30964
106016416	chr8:106016416:T:C	2.25294e-27	-6.38037e-10	-0.564556
106017167	chr8:106017167:A:G	2.90788e-28	-1.85384	-0.758109
106017468	chr8:106017468:G:A	2.69521e-27	-6.38037e-10	-0.385313
106017592	chr8:106017592:A:G	1.44862e-27	-0.0122903	-0.993888
106017732	chr8:106017732:C:T	4.09623e-27	-6.38037e-10	0.0332784
106017740	chr8:106017740:G:T	2.1659e-27	-6.38037e-10	-0.603952
106018759	chr8:106018759:G:A	1.79634e-27	-6.38037e-10	-0.791038
106018858	chr8:106018858:C:T	2.80806e-28	-1.86031	-0.786567
106018891	chr8:106018891:A:T	1.08233e-27	-6.38037e-10	-1.29767
106019109	chr8:106019109:T:C	2.83874e-27	-6.38037e-10	-0.333428
106019644	chr8:106019644:A:C	3.30445e-28	-1.4091	-1.07501
106019785	chr8:106019785:A:G	3.07094e-28	-1.80693	-0.750466
106019860	chr8:106019860:A:G	4.33243e-27	-6.38037e-10	0.0893398
106020077	chr8:106020077:C:T	2.25387e-27	-6.38037e-10	-0.564139
106020242	chr8:106020242:G:A	1.49544e-27	-6.38037e-10	-0.97437
106020358	chr8:106020358:A:G	5.07698e-28	-2.05466	-3.32691e-10
106020753	chr8:106020753:G:A	2.40273e-27	-6.38037e-10	-0.500183
106020929	chr8:106020929:A:C	4.84816e-28	-2.10077	-3.32691e-10
106020990	chr8:106020990:T:C	2.89389e-28	-1.36613	-1.25065
106021029	chr8:106021029:C:T	1.88072e-28	-2.00637	-1.04135
106021309	chr8:106021309:C:G	2.79159e-28	-1.84811	-0.804656
106021486	chr8:106021486:A:C	3.02145e-28	-1.82674	-0.746902
106022093	chr8:106022093:T:C	1.4223e-27	-6.38037e-10	-1.02452
106022141	chr8:106022141:C:T	5.2165e-27	-6.38037e-10	0.275037
106022634	chr8:106022634:T:C	1.9447e-28	-2.01313	-1.00113
106022770	chr8:106022770:T:C	3.21604e-28	-1.78713	-0.724097
106022892	chr8:106022892:G:A	2.90777e-28	-1.31143	-1.30056
106022923	chr8:106022923:T:C	2.89137e-28	-1.81912	-0.798526
106023000	chr8:106023000:A:G	3.98023e-27	-6.38037e-10	0.00454956
106023070	chr8:106023070:A:G	2.99267e-28	-1.80512	-0.778089
106023302	chr8:106023302:A:C	9.88149e-25	5.51904	-3.32691e-10
106023673	chr8:106023673:G:A	1.57501e-27	-6.38037e-10	-0.922527
106023679	chr8:106023679:A:T	1.10662e-27	0.0540064	-1.32949
106023745	chr8:106023745:C:T	9.61248e-29	-2.41209	-1.30681
106023824	chr8:106023824:A:G	3.02168e-28	-1.78562	-0.787937
106023875	chr8:106023875:G:T	3.0459e-28	-1.77734	-0.78824
106023921	chr8:106023921:T:G	1.09124e-27	-6.38037e-10	-1.28948
106023955	chr8:106023955:G:C	2.83049e-27	-6.38037e-10	-0.336341
106024273	chr8:106024273:A:G	3.01054e-28	-1.8201	-0.757157
106024283	chr8:106024283:A:G	3.04847e-28	-1.78687	-0.77786
106024299	chr8:106024299:A:G	1.32744e-27	-0.158892	-0.934645
106024720	chr8:106024720:A:C	1.59201e-28	-2.05597	-1.15841
106024829	chr8:106024829:T:C	1.87672e-27	-6.38037e-10	-0.747265
106025104	chr8:106025104:G:A	5.62292e-27	-6.38037e-10	0.350061
106025227	chr8:106025227:G:A	2.92121e-28	-1.84395	-0.763422
106025243	chr8:106025243:C:A	1.10826e-27	-6.38037e-10	-1.27399
106025259	chr8:106025259:C:T	3.17811e-27	-6.38037e-10	-0.220502
106025329	chr8:106025329:C:T	2.29935e-27	-6.38037e-10	-0.544163
106025469	chr8:106025469:A:G	1.81273e-27	-6.38037e-10	-0.781955
106025549	chr8:106025549:G:A	3.54442e-28	-2.414	-3.32691e-10
106025722	chr8:106025722:A:C	1.79075e-27	-6.38037e-10	-0.794157
106025762	chr8:106025762:C:T	2.99254e-26	-6.38037e-10	2.02192
106025770	chr8:106025770:T:C	2.95961e-28	-1.80798	-0.786339
106025864	chr8:106025864:C:T	3.23142e-27	-6.38037e-10	-0.203867
106026425	chr8:106026425:A:C	1.01748e-27	-0.0618767	-1.29759
106026725	chr8:106026725:C:T	2.8117e-27	-6.38037e-10	-0.343001
106027308	chr8:106027308:A:G	1.75637e-27	-6.38037e-10	-0.81354
106027482	chr8:106027482:A:G	1.77799e-27	-6.38037e-10	-0.801304
106027672	chr8:106027672:C:T	3.92551e-28	-2.31188	-3.32691e-10
106027730	chr8:106027730:C:T	2.94923e-28	-1.35964	-1.23819
106027773	chr8:106027773:T:C	2.97384e-28	-1.79089	-0.798629
106027938	chr8:106027938:A:T	1.90715e-27	-6.38037e-10	-0.73118
106028075	chr8:106028075:T:C	1.73684e-27	-6.38037e-10	-0.824724
106028676	chr8:106028676:C:G	1.6135e-27	-6.38037e-10	-0.898384
106028728	chr8:106028728:G:A	7.55286e-28	-0.352823	-1.30463
106028738	chr8:106028738:A:G	1.7894e-27	-6.38037e-10	-0.794908
106028752	chr8:106028752:T:C	2.94429e-28	-1.81757	-0.781934
106028785	chr8:106028785:G:C	3.21827e-28	-1.28882	-1.22171
106028802	chr8:106028802:G:A	3.10155e-28	-1.77443	-0.77304
106028948	chr8:106028948:T:A	2.77536e-28	-1.85075	-0.807841
106029006	chr8:106029006:T:C	5.93143e-28	-1.89911	-3.32691e-10
106029254	chr8:106029254:C:G	3.24189e-28	-1.22334	-1.27988
106029304	chr8:106029304:T:C	3.22411e-28	-1.72919	-0.779528
106029603	chr8:106029603:G:T	3.1594e-28	-1.3119	-1.21709
106029623	chr8:106029623:C:T	3.03563e-28	-1.80988	-0.759072
106030105	chr8:106030105:G:A	3.06523e-28	-1.81225	-0.747006
106030373	chr8:106030373:T:C	3.04373e-27	-6.38037e-10	-0.263706
106030748	chr8:106030748:G:A	6.42776e-27	-6.38037e-10	0.483836
106030769	chr8:106030769:A:T	3.56281e-27	-6.38037e-10	-0.106241
106031049	chr8:106031049:A:G	3.6195e-28	-1.86846	-0.524579
106031317	chr8:106031317:C:G	1.80775e-28	-2.0162	-1.07109
106031430	chr8:106031430:C:T	3.056e-27	-6.38037e-10	-0.259682
106031569	chr8:106031569:G:A	7.2839e-28	-0.583784	-1.10992
106031770	chr8:106031770:C:CAT	1.11475e-27	-6.38037e-10	-1.26816
106031931	chr8:106031931:G:A	3.03055e-28	-1.81118	-0.759447
106032207	chr8:106032207:C:T	3.12705e-28	-1.33918	-1.20011
106032339	chr8:106032339:G:C	2.99123e-28	-1.78001	-0.803679
106032369	chr8:106032369:G:A	3.49719e-28	-1.78324	-0.644172
106032445	chr8:106032445:C:G	1.46001e-27	-6.38037e-10	-0.998348
106032659	chr8:106032659:C:T	5.25367e-28	-2.3962	0.375752
106033081	chr8:106033081:A:G	3.70236e-28	-1.77163	-0.598774
106033130	chr8:106033130:G:A	1.79319e-27	-6.38037e-10	-0.792792
106033224	chr8:106033224:G:A	1.06782e-27	-6.38037e-10	-1.31117
106033490	chr8:106033490:C:T	2.19101e-28	-1.57617	-1.31884
106033861	chr8:106033861:T:C	1.99802e-28	-1.97202	-1.0152
106034370	chr8:106034370:T:C	2.41695e-27	-6.38037e-10	-0.494283
106034494	chr8:106034494:A:G	3.54771e-28	-1.78464	-0.62843
106034839	chr8:106034839:T:C	2.3519e-27	-6.38037e-10	-0.521566
106035410	chr8:106035410:C:T	2.01983e-27	-6.38037e-10	-0.673776
106035551	chr8:106035551:C:T	3.57077e-28	-1.7565	-0.650098
106035823	chr8:106035823:C:A	1.67635e-28	-2.03496	-1.1278
106035867	chr8:106035867:T:C	3.19081e-28	-1.26992	-1.24918
106036580	chr8:106036580:A:C	1.86536e-27	-0.174702	-0.578634
106036597	chr8:106036597:G:A	3.46654e-28	-1.77371	-0.662512
106036633	chr8:106036633:T:G	2.64996e-27	-6.38037e-10	-0.402244
106037550	chr8:106037550:G:A	2.10958e-27	-6.38037e-10	-0.6303
106037977	chr8:106037977:G:A	3.47809e-28	-1.16802	-1.26487
106038183	chr8:106038183:G:C	1.09621e-27	-6.38037e-10	-1.28493
106038301	chr8:106038301:G:T	3.14148e-28	-1.23848	-1.2962
106038727	chr8:106038727:C:A	3.10315e-28	-1.87254	-0.674416
106038970	chr8:106038970:T:A	3.20612e-28	-1.88987	-0.624443
106039194	chr8:106039194:T:C	2.25177e-26	-6.38037e-10	1.73751
106039340	chr8:106039340:A:C	7.46441e-28	-0.640897	-1.02833
106039465	chr8:106039465:A:C	6.64322e-27	-6.38037e-10	0.516806
106039617	chr8:106039617:T:C	2.56222e-27	-2.35897	1.92305
106039646	chr8:106039646:C:T	4.44866e-28	-2.41419	0.227421
106040003	chr8:106040003:A:T	4.4293e-28	-2.19113	-3.32691e-10
106040023	chr8:106040023:A:G	2.08445e-28	-1.92706	-1.01781
106040281	chr8:106040281:T:C	3.35005e-28	-1.81451	-0.65589
106041111	chr8:106041111:G:C	3.44949e-28	-1.78349	-0.657662
106041153	chr8:106041153:T:C	3.6212e-28	-1.82224	-0.570331
106041218	chr8:106041218:T:C	3.30401e-28	-1.21827	-1.26597
106041280	chr8:106041280:C:A	1.02157e-26	-6.38037e-10	0.947139
106041898	chr8:106041898:G:A	4.35487e-28	-2.20808	-3.32691e-10
106041903	chr8:106041903:A:G	1.53224e-27	-6.38037e-10	-0.950056
106041969	chr8:106041969:A:C	3.45812e-28	-1.78565	-0.652999
106041993	chr8:106041993:C:T	1.48516e-27	-6.38037e-10	-0.981268
106042001	chr8:106042001:G:A	3.3923e-28	-1.21368	-1.24418
106042059	chr8:106042059:C:A	2.33489e-27	-6.38037e-10	-0.528824
106042181	chr8:106042181:T:C	5.43461e-28	-1.98659	-3.32691e-10
106043110	chr8:106043110:G:A	1.22044e-27	-6.38037e-10	-1.17758
106043111	chr8:106043111:C:A	1.21252e-27	-6.38037e-10	-1.18409
106043129	chr8:106043129:C:T	3.54389e-28	-1.77012	-0.644031
106043198	chr8:106043198:A:C	1.22208e-26	-6.38037e-10	1.12635
106043447	chr8:106043447:T:C	1.24419e-27	-6.38037e-10	-1.1583
106043736	chr8:106043736:T:C	5.77852e-28	-1.92523	-3.32691e-10
106043765	chr8:106043765:C:T	3.22343e-27	0.150464	-0.356806
106044034	chr8:106044034:C:T	3.35084e-28	-1.7717	-0.698461
106044139	chr8:106044139:C:A	2.74593e-27	-6.38037e-10	-0.366671
106044141	chr8:106044141:C:A	2.73955e-27	-6.38037e-10	-0.368996
106044411	chr8:106044411:G:A	1.13874e-27	-6.38037e-10	-1.24687
106044432	chr8:106044432:A:C	3.36826e-27	-6.38037e-10	-0.162395
106044509	chr8:106044509:C:T	2.74115e-27	-6.38037e-10	-0.368412
106044566	chr8:106044566:C:T	2.40594e-27	-6.38037e-10	-0.498851
106044606	chr8:106044606:C:T	1.54765e-27	-6.38037e-10	-0.940051
106044805	chr8:106044805:G:A	3.61251e-28	-1.40723	-0.987742
106044882	chr8:106044882:G:C	1.06899e-27	-6.38037e-10	-1.31008
106045036	chr8:106045036:T:G	1.09622e-27	-6.38037e-10	-1.28492
106045240	chr8:106045240:A:G	1.5327e-27	-6.38037e-10	-0.949759
106045281	chr8:106045281:A:T	2.1953e-27	0.0434521	-0.633925
106045318	chr8:106045318:C:T	3.28455e-28	-1.75055	-0.739596
106045633	chr8:106045633:A:G	1.53832e-27	-0.272463	-0.673636
106045679	chr8:106045679:A:G	2.01412e-28	-1.94331	-1.03589
106045881	chr8:106045881:G:C	1.57752e-27	-0.242355	-0.678578
106046056	chr8:106046056:A:G	2.55284e-27	-2.33356	1.89397
106046634	chr8:106046634:G:T	3.28376e-27	0.160588	-0.348389
106047230	chr8:106047230:AC:A	1.06782e-27	-6.38037e-10	-1.31117
106047305	chr8:106047305:T:C	2.74593e-27	-6.38037e-10	-0.366671
106047355	chr8:106047355:A:G	3.44814e-28	-1.94067	-0.500864
106047358	chr8:106047358:TAAA:T	2.75934e-27	-6.38037e-10	-0.361799
106047410	chr8:106047410:A:G	3.64636e-28	-1.90876	-0.476887
106047653	chr8:106047653:C:T	8.5978e-28	-1.52787	-3.32691e-10
106047869	chr8:106047869:T:C	2.35411e-27	-6.38037e-10	-0.520628
106047896	chr8:106047896:C:T	2.35411e-27	-6.38037e-10	-0.520628
106047925	chr8:106047925:C:T	3.23137e-27	-6.38037e-10	-0.203884
106047965	chr8:106047965:G:A	1.09065e-27	-6.38037e-10	-1.29001
106048282	chr8:106048282:T:G	1.25727e-27	-6.38037e-10	-1.14785
106048526	chr8:106048526:A:G	1.53133e-27	-6.38037e-10	-0.950652
106048677	chr8:106048677:G:C	2.45128e-28	-1.84267	-0.94009
106048843	chr8:106048843:A:T	3.15986e-28	-1.927	-0.601845
106048885	chr8:106048885:T:C	3.33586e-27	-6.38037e-10	-0.172058
106049496	chr8:106049496:G:A	1.83175e-27	-0.144667	-0.626852
106049680	chr8:106049680:A:AGT	1.65328e-27	-0.215219	-0.658808
106049711	chr8:106049711:G:C	2.27587e-27	-6.38037e-10	-0.554428
106049914	chr8:106049914:C:CA	1.30458e-27	-1.11091	-3.32691e-10
106049997	chr8:106049997:C:T	1.07157e-27	-6.38037e-10	-1.30766
106050501	chr8:106050501:T:A	3.00832e-27	-6.38037e-10	-0.275409
106050559	chr8:106050559:G:T	1.06714e-27	-6.38037e-10	-1.31181
106050591	chr8:106050591:G:A	1.44347e-27	-0.720745	-0.288997
106050594	chr8:106050594:A:G	1.27196e-27	-6.38037e-10	-1.13623
106050620	chr8:106050620:C:G	7.95121e-27	-6.38037e-10	0.696534
106050898	chr8:106050898:A:G	6.95027e-28	-1.37798	-0.362617
106051056	chr8:106051056:A:G	3.52112e-28	-2.4206	-3.32691e-10
106051104	chr8:106051104:A:G	1.05556e-27	-6.38037e-10	-1.32272
106051238	chr8:106051238:C:A	1.56542e-27	-6.38037e-10	-0.928637
106051984	chr8:106051984:A:ACT	3.8854e-28	-2.32215	-3.32691e-10
106052659	chr8:106052659:C:T	2.03512e-28	-1.95829	-1.01053
106052701	chr8:106052701:A:G	2.24301e-28	-1.86865	-1.00291
106052769	chr8:106052769:T:C	1.56542e-27	-6.38037e-10	-0.928637
106052877	chr8:106052877:G:A	3.56838e-28	-1.15113	-1.25614
106053470	chr8:106053470:G:A	2.39327e-26	-6.38037e-10	1.79845
106053560	chr8:106053560:C:T	2.24788e-27	-6.38037e-10	-0.566803
106053572	chr8:106053572:G:T	1.51421e-27	-6.38037e-10	-0.961893
106053920	chr8:106053920:A:T	1.05811e-27	-6.38037e-10	-1.3203
106054509	chr8:106054509:T:C	1.39256e-27	-6.38037e-10	-1.04564
106054707	chr8:106054707:C:T	2.07612e-27	-6.38037e-10	-0.646287
106054708	chr8:106054708:G:A	3.13742e-27	0.657721	-0.89111
106055238	chr8:106055238:T:G	1.06878e-27	-6.38037e-10	-1.31027
106055973	chr8:106055973:T:C	1.67053e-27	-6.38037e-10	-0.863649
106055986	chr8:106055986:T:C	2.96846e-26	-6.38037e-10	2.01384
106056464	chr8:106056464:C:A	1.43074e-27	-6.38037e-10	-1.0186
106056613	chr8:106056613:C:G	2.35212e-27	-6.38037e-10	-0.521472
106056656	chr8:106056656:T:C	2.2775e-26	-6.38037e-10	1.74887
106056876	chr8:106056876:AT:A	1.15434e-27	-1.23326	-3.32691e-10
106057069	chr8:106057069:G:A	1.67966e-27	-6.38037e-10	-0.8582
106057644	chr8:106057644:C:G	2.82545e-28	-1.33542	-1.30529
106057833	chr8:106057833:G:A	4.9983e-27	-6.38037e-10	0.232307
106058033	chr8:106058033:C:T	4.01963e-27	-6.38037e-10	0.0143996
106058846	chr8:106058846:C:T	2.08113e-27	-6.38037e-10	-0.64388
106058893	chr8:106058893:T:C	2.55325e-27	-6.38037e-10	-0.439422
106059096	chr8:106059096:G:A	5.18516e-27	-6.38037e-10	0.269011
106059379	chr8:106059379:G:T	3.0274e-28	-1.3026	-1.26907
106059799	chr8:106059799:G:A	3.09391e-28	-1.34008	-1.20986
106059907	chr8:106059907:C:A	1.76565e-27	-0.808273	-3.32691e-10
106060726	chr8:106060726:C:G	3.10148e-28	-1.96966	-0.577836
106060779	chr8:106060779:T:TC	1.27391e-27	-6.38037e-10	-1.1347
106061260	chr8:106061260:A:G	2.14992e-27	-6.38037e-10	-0.611359
106061557	chr8:106061557:A:T	5.08221e-28	-0.827981	-1.22565
106062096	chr8:106062096:A:G	1.06988e-27	-6.38037e-10	-1.30924
106062146	chr8:106062146:A:G	2.04561e-27	-6.38037e-10	-0.661096
106062248	chr8:106062248:T:C	1.13662e-27	-6.38037e-10	-1.24873
106062329	chr8:106062329:T:A	1.31723e-28	-2.16417	-1.23967
106062402	chr8:106062402:CTG:C	1.164e-27	-6.38037e-10	-1.22492
106062484	chr8:106062484:T:G	1.55896e-27	-0.932768	-3.32691e-10
106062570	chr8:106062570:C:T	1.07092e-27	-6.38037e-10	-1.30828
106062765	chr8:106062765:A:T	1.77637e-28	-2.37543	-0.729367
106062842	chr8:106062842:T:C	3.09785e-28	-1.24376	-1.3049
106063179	chr8:106063179:A:C	4.91837e-28	-1.00163	-1.08476
106063290	chr8:106063290:G:A	6.12243e-28	-0.544053	-1.32336
106063364	chr8:106063364:T:C	2.77948e-27	0.727714	-1.08224
106063447	chr8:106063447:T:C	1.07253e-27	-6.38037e-10	-1.30677
106063698	chr8:106063698:T:TGTATAAGG	1.07246e-27	-6.38037e-10	-1.30684
106063732	chr8:106063732:A:G	1.26428e-27	-1.14229	-3.32691e-10
106063752	chr8:106063752:A:G	1.84592e-27	-6.38037e-10	-0.763814
106063968	chr8:106063968:TCTGA:T	3.6776e-28	-1.34745	-1.02967
106064020	chr8:106064020:G:A	3.72442e-26	-6.38037e-10	2.24071
106064193	chr8:106064193:G:A	2.81701e-28	-2.00682	-0.636881
106064417	chr8:106064417:G:A	1.68447e-27	-6.38037e-10	-0.85534
106064604	chr8:106064604:T:G	1.04022e-26	-6.38037e-10	0.965229
106065074	chr8:106065074:C:G	5.29483e-27	-6.38037e-10	0.289942
106065401	chr8:106065401:G:A	4.37091e-28	-2.2044	-3.32691e-10
106065759	chr8:106065759:C:T	8.97261e-27	-6.38037e-10	0.817386
106066299	chr8:106066299:C:T	7.29607e-27	-6.38037e-10	0.610547
106066462	chr8:106066462:G:A	1.36156e-28	-2.17019	-1.20055
106066770	chr8:106066770:C:T	1.91497e-28	-1.90095	-1.12873
106066777	chr8:106066777:T:C	4.04009e-28	-0.969427	-1.31368
106066986	chr8:106066986:T:C	1.07857e-27	-6.38037e-10	-1.30115
106067129	chr8:106067129:T:C	1.42034e-27	-6.38037e-10	-1.02589
106067132	chr8:106067132:A:G	2.03894e-27	-0.664358	-3.32691e-10
106067320	chr8:106067320:T:C	1.08285e-27	-6.38037e-10	-1.29719
106067471	chr8:106067471:T:G	4.03424e-28	-0.972102	-1.31246
106067605	chr8:106067605:G:T	1.82822e-27	-6.38037e-10	-0.77345
106067839	chr8:106067839:C:A	3.52868e-28	-2.41845	-3.32691e-10
106067927	chr8:106067927:T:A	1.97664e-28	-2.09893	-0.899042
106068095	chr8:106068095:G:A	1.08259e-27	-6.38037e-10	-1.29743
106068277	chr8:106068277:G:C	1.07505e-27	-6.38037e-10	-1.30442
106068381	chr8:106068381:G:C	5.72484e-28	-0.633154	-1.30141
106068600	chr8:106068600:C:T	1.9191e-27	-6.38037e-10	-0.724935
106068822	chr8:106068822:G:A	5.0268e-26	-6.38037e-10	2.54058
106069121	chr8:106069121:C:T	1.10347e-27	-6.38037e-10	-1.27833
106069139	chr8:106069139:G:A	1.07945e-27	-6.38037e-10	-1.30034
106070009	chr8:106070009:C:T	1.10523e-27	-6.38037e-10	-1.27674
106070190	chr8:106070190:A:G	2.87846e-28	-2.01452	-0.607598
106070325	chr8:106070325:G:A	2.97793e-28	-1.97152	-0.616627
106070517	chr8:106070517:G:A	1.07994e-27	-6.38037e-10	-1.29989
106070564	chr8:106070564:G:A	1.08338e-27	-6.38037e-10	-1.2967
106070836	chr8:106070836:A:G	1.26259e-27	-6.38037e-10	-1.14362
106070960	chr8:106070960:C:T	2.82933e-28	-2.01461	-0.624722
106071015	chr8:106071015:C:T	1.08504e-27	-6.38037e-10	-1.29518
106071061	chr8:106071061:T:G	1.0922e-27	-6.38037e-10	-1.28859
106071292	chr8:106071292:T:G	3.43944e-27	0.460694	-0.602175
106071435	chr8:106071435:T:C	4.59896e-28	-1.12809	-1.02545
106071589	chr8:106071589:C:T	2.57862e-28	-2.0403	-0.69182
106071681	chr8:106071681:T:C	1.32495e-27	-6.38037e-10	-1.09542
106071751	chr8:106071751:T:C	1.08604e-27	-6.38037e-10	-1.29425
106071765	chr8:106071765:A:G	2.20549e-27	-6.38037e-10	-0.585838
106071776	chr8:106071776:T:C	1.76526e-27	-0.808492	-3.32691e-10
106071889	chr8:106071889:T:C	1.9722e-27	-0.697642	-3.32691e-10
106072996	chr8:106072996:T:A	4.95627e-28	-0.768217	-1.3105
106073003	chr8:106073003:C:T	3.80775e-28	-2.34234	-3.32691e-10
106073060	chr8:106073060:A:G	6.30059e-28	-2.10741	0.268682
106073422	chr8:106073422:AC:A	2.79658e-28	-1.32726	-1.32372
106073429	chr8:106073429:G:A	1.65587e-28	-2.07685	-1.0982
106073568	chr8:106073568:T:C	2.98856e-27	-6.38037e-10	-0.281999
106073817	chr8:106073817:C:T	4.48805e-28	-2.17796	-3.32691e-10
106074191	chr8:106074191:T:C	4.68292e-28	-0.824898	-1.31056
106074470	chr8:106074470:C:T	2.91164e-28	-1.96268	-0.647976
106075574	chr8:106075574:T:A	4.45849e-28	-2.18457	-3.32691e-10
106075770	chr8:106075770:T:C	2.53451e-27	-6.38037e-10	-0.446789
106075850	chr8:106075850:C:G	4.7754e-28	-1.10533	-1.01057
106076004	chr8:106076004:A:G	3.50158e-28	-1.18296	-1.2432
106076062	chr8:106076062:C:T	3.01256e-27	-6.38037e-10	-0.274001
106076198	chr8:106076198:C:T	5.1367e-28	-0.727197	-1.31577
106076368	chr8:106076368:T:G	6.21617e-28	-1.85222	-3.32691e-10
106076622	chr8:106076622:T:A	1.42402e-28	-2.18712	-1.13877
106076708	chr8:106076708:T:C	1.43744e-28	-2.1893	-1.12721
106076751	chr8:106076751:A:G	6.0308e-28	-0.578538	-1.30396
106077375	chr8:106077375:G:T	2.9794e-27	0.722831	-1.0079
106077405	chr8:106077405:T:G	5.64845e-28	-0.637447	-1.31055
106077425	chr8:106077425:T:C	1.41315e-27	-1.03097	-3.32691e-10
106077448	chr8:106077448:G:A	6.29524e-28	-0.596277	-1.2433
106077482	chr8:106077482:C:T	2.05881e-26	-6.38037e-10	1.64792
106077496	chr8:106077496:C:T	6.70796e-28	-1.77608	-3.32691e-10
106077525	chr8:106077525:T:C	5.42504e-28	-1.98835	-3.32691e-10
106077736	chr8:106077736:A:C	3.47856e-28	-1.15874	-1.27402
106077772	chr8:106077772:C:T	5.38846e-28	-0.715725	-1.27939
106077890	chr8:106077890:G:A	1.31963e-27	-6.38037e-10	-1.09944
106078272	chr8:106078272:G:A	4.06499e-28	-0.962531	-1.31443
106078344	chr8:106078344:T:G	1.57033e-27	-6.38037e-10	-0.925502
106078358	chr8:106078358:C:T	7.49712e-27	-6.38037e-10	0.637729
106078469	chr8:106078469:G:A	2.50255e-27	-6.38037e-10	-0.459479
106078501	chr8:106078501:G:A	5.06663e-28	-0.758764	-1.29794
106078599	chr8:106078599:C:T	4.71989e-28	-1.96058	-0.167005
106078627	chr8:106078627:T:C	1.32699e-27	-6.38037e-10	-1.09387
106078673	chr8:106078673:C:T	4.57872e-28	-0.853602	-1.30435
106079068	chr8:106079068:G:A	1.46659e-27	-6.38037e-10	-0.993848
106079099	chr8:106079099:G:A	2.06214e-27	-6.38037e-10	-0.653044
106079123	chr8:106079123:A:C	4.58755e-27	-6.38037e-10	0.146555
106079331	chr8:106079331:G:A	2.56691e-28	-1.45295	-1.28373
106079539	chr8:106079539:T:C	1.29002e-27	-6.38037e-10	-1.12213
106079587	chr8:106079587:T:C	1.41019e-27	-6.38037e-10	-1.03306
106079983	chr8:106079983:C:G	2.59914e-28	-1.43757	-1.28662
106080211	chr8:106080211:C:T	1.06213e-27	-6.38037e-10	-1.31651
106080319	chr8:106080319:T:C	1.32501e-27	-6.38037e-10	-1.09537
106080372	chr8:106080372:T:A	2.70229e-28	-2.08604	-0.59923
106080385	chr8:106080385:A:G	3.76822e-28	-1.28909	-1.06368
106080623	chr8:106080623:A:T	4.89303e-28	-0.790581	-1.30098
106080928	chr8:106080928:G:A	1.10334e-27	-6.38037e-10	-1.27845
106080975	chr8:106080975:A:G	1.75158e-28	-2.39605	-0.72281
106081149	chr8:106081149:T:C	3.65988e-28	-1.28722	-1.09473
106081164	chr8:106081164:A:T	1.31831e-26	-6.38037e-10	1.20215
106081195	chr8:106081195:G:A	2.80647e-28	-1.31906	-1.32839
106081348	chr8:106081348:G:A	2.58689e-28	-2.10669	-0.622225
106081449	chr8:106081449:T:C	3.2579e-26	-6.38037e-10	2.10688
106081693	chr8:106081693:C:T	3.9697e-26	-6.38037e-10	2.30449
106081748	chr8:106081748:A:G	1.0734e-27	-6.38037e-10	-1.30596
106082265	chr8:106082265:G:A	9.78813e-28	-1.3982	-3.32691e-10
106082800	chr8:106082800:G:A	1.13195e-27	-6.38037e-10	-1.25285
106083202	chr8:106083202:CAGAA:C	1.81033e-27	-6.38037e-10	-0.783279
106083914	chr8:106083914:C:T	3.2303e-27	-6.38037e-10	-0.204214
106083990	chr8:106083990:T:C	2.08027e-28	-2.40018	-0.546696
106084230	chr8:106084230:A:G	6.39992e-28	-0.618402	-1.20469
106084513	chr8:106084513:C:A	5.51656e-28	-1.97162	-3.32691e-10
106084580	chr8:106084580:C:T	2.14784e-27	-6.38037e-10	-0.612329
106084705	chr8:106084705:G:A	1.35774e-27	-6.38037e-10	-1.07097
106084736	chr8:106084736:T:G	5.2428e-26	-6.38037e-10	2.58265
106086021	chr8:106086021:C:T	3.12472e-27	-6.38037e-10	-0.237446
106086494	chr8:106086494:T:C	7.73956e-28	-2.41242	0.779386
106086804	chr8:106086804:T:C	6.81493e-26	-6.38037e-10	2.84491
106087069	chr8:106087069:G:A	7.19649e-27	-0.369806	0.96661
106087304	chr8:106087304:A:G	4.90859e-28	-2.08839	-3.32691e-10
106087616	chr8:106087616:C:T	1.44472e-27	-6.38037e-10	-1.00887
106087839	chr8:106087839:G:A	5.749e-27	-6.38037e-10	0.372237
106088057	chr8:106088057:G:A	6.37246e-28	-0.590007	-1.23738
106088933	chr8:106088933:C:T	1.37414e-27	-6.38037e-10	-1.05896
106088940	chr8:106088940:G:A	1.75834e-27	-6.38037e-10	-0.812421
106088998	chr8:106088998:A:G	5.20102e-28	-0.758954	-1.27157
106089136	chr8:106089136:A:T	4.97531e-28	-0.863468	-1.21142
106089395	chr8:106089395:T:C	4.71771e-28	-0.928133	-1.19992
106089760	chr8:106089760:G:A	2.1301e-27	-6.38037e-10	-0.620619
106089762	chr8:106089762:A:G	5.1949e-27	-6.38037e-10	0.270887
106090152	chr8:106090152:G:A	1.7524e-27	-6.38037e-10	-0.815802
106090587	chr8:106090587:A:G	2.21021e-27	-6.38037e-10	-0.583701
106090846	chr8:106090846:C:T	6.08099e-28	-1.87421	-3.32691e-10
106091092	chr8:106091092:C:T	1.3586e-27	-6.38037e-10	-1.07034
106091484	chr8:106091484:A:G	6.79718e-27	-6.38037e-10	0.539719
106092083	chr8:106092083:C:T	5.24173e-27	-6.38037e-10	0.279861
106092084	chr8:106092084:C:T	1.12609e-27	-6.38037e-10	-1.25804
106092088	chr8:106092088:A:AC	1.44127e-27	-6.38037e-10	-1.01126
106092090	chr8:106092090:T:TTAC	1.43994e-27	-6.38037e-10	-1.01219
106092091	chr8:106092091:G:A	1.44372e-27	-6.38037e-10	-1.00957
106092236	chr8:106092236:T:C	4.06036e-28	-2.2781	-3.32691e-10
106092317	chr8:106092317:A:G	7.03304e-28	-0.659319	-1.06944
106092342	chr8:106092342:G:A	1.15271e-27	-6.38037e-10	-1.23468
106092977	chr8:106092977:G:A	7.26534e-28	-0.458654	-1.23761
106093015	chr8:106093015:G:A	7.63911e-28	-0.499242	-1.14685
106093156	chr8:106093156:C:T	8.17752e-28	-0.404829	-1.17316
106093249	chr8:106093249:G:A	1.94308e-27	-6.38037e-10	-0.712514
106093515	chr8:106093515:A:G	1.60935e-28	-2.37379	-0.829753
106094140	chr8:106094140:T:G	3.42326e-28	-1.35242	-1.09636
106094585	chr8:106094585:A:G	7.50181e-27	-6.38037e-10	0.638355
106094754	chr8:106094754:C:T	7.43156e-27	-6.38037e-10	0.628946
106095373	chr8:106095373:G:T	2.21021e-27	-6.38037e-10	-0.583701
106095635	chr8:106095635:C:T	1.51254e-27	-6.38037e-10	-0.963001
106095739	chr8:106095739:C:G	6.9806e-28	-0.725269	-1.01097
106095812	chr8:106095812:C:G	5.03792e-26	-6.38037e-10	2.54279
106095874	chr8:106095874:A:G	2.18123e-27	-6.38037e-10	-0.596899
106095955	chr8:106095955:A:G	3.86932e-26	-6.38037e-10	2.27887
106095995	chr8:106095995:T:A	1.68192e-28	-2.35022	-0.809222
106096068	chr8:106096068:A:C	3.35066e-28	-2.39911	-0.0711101
106096083	chr8:106096083:G:A	1.67175e-28	-2.37482	-0.790684
106096542	chr8:106096542:C:A	1.81538e-25	-6.38037e-10	3.82467
106096633	chr8:106096633:T:G	6.26946e-28	-1.84368	-3.32691e-10
106096829	chr8:106096829:T:C	1.07179e-27	-6.38037e-10	-1.30746
106096952	chr8:106096952:C:T	1.22682e-27	-6.38037e-10	-1.17236
106097107	chr8:106097107:C:G	1.67577e-28	-2.37522	-0.787878
106097292	chr8:106097292:T:C	1.59063e-28	-2.38011	-0.835134
106097611	chr8:106097611:T:G	4.27562e-28	-2.22645	-3.32691e-10
106097725	chr8:106097725:A:G	1.60687e-28	-2.37337	-0.83172
106097804	chr8:106097804:G:A	1.65495e-28	-2.36451	-0.81109
106097999	chr8:106097999:G:A	1.65619e-28	-2.36462	-0.810235
106098178	chr8:106098178:G:A	1.12521e-27	-6.38037e-10	-1.25882
106098399	chr8:106098399:T:C	2.90995e-27	-6.38037e-10	-0.308653
106098400	chr8:106098400:G:A	1.07862e-27	-6.38037e-10	-1.30111
106098674	chr8:106098674:C:G	1.06622e-28	-2.42126	-1.19399
106098788	chr8:106098788:A:C	1.44395e-27	-6.38037e-10	-1.00941
106099038	chr8:106099038:C:T	4.08942e-26	2.3342	-3.32691e-10
106099062	chr8:106099062:A:G	1.21278e-28	-2.41122	-1.07525
106099535	chr8:106099535:T:G	1.40063e-28	-2.3931	-0.94935
106099563	chr8:106099563:AAAC:A	1.60242e-28	-2.37997	-0.827894
106099576	chr8:106099576:G:A	1.44063e-27	-6.38037e-10	-1.01171
106099592	chr8:106099592:C:T	1.154e-27	-6.38037e-10	-1.23355
106099887	chr8:106099887:G:A	9.91054e-28	-1.38578	-3.32691e-10
106100039	chr8:106100039:A:T	9.45523e-29	-2.42043	-1.31496
106100101	chr8:106100101:G:T	9.44092e-29	-2.4191	-1.3178
106100323	chr8:106100323:C:A	2.16733e-27	-6.38037e-10	-0.603292
106100330	chr8:106100330:C:T	2.72496e-28	-2.38973	-0.287193
106100400	chr8:106100400:C:T	1.57201e-28	-2.37638	-0.85064
106101794	chr8:106101794:G:A	1.51959e-27	-6.38037e-10	-0.95835
106101861	chr8:106101861:A:G	9.67624e-29	-2.42187	-1.29042
106101885	chr8:106101885:A:G	1.91727e-28	-2.37823	-0.650243
106101906	chr8:106101906:A:C	1.01238e-27	-1.36449	-3.32691e-10
106101917	chr8:106101917:T:C	1.64138e-28	-2.37039	-0.813445
106101918	chr8:106101918:G:A	8.32343e-27	-6.38037e-10	0.742285
106102000	chr8:106102000:C:G	1.11354e-27	-6.38037e-10	-1.26925
106102197	chr8:106102197:T:C	1.40226e-27	-6.38037e-10	-1.0387
106102349	chr8:106102349:A:T	9.42804e-29	-2.42051	-1.31776
106102377	chr8:106102377:G:T	9.46172e-29	-2.41997	-1.31473
106103033	chr8:106103033:T:C	1.71548e-28	-2.37507	-0.764616
106103193	chr8:106103193:A:G	5.20095e-27	-6.38037e-10	0.272052
106103297	chr8:106103297:G:C	1.65454e-28	-2.37209	-0.803756
106103680	chr8:106103680:C:T	4.7195e-27	0.174912	-3.32691e-10
106103995	chr8:106103995:A:T	1.12681e-27	-6.38037e-10	-1.2574
106104126	chr8:106104126:C:G	3.36599e-28	-2.40669	-0.0589637
106104136	chr8:106104136:T:C	1.10133e-27	-6.38037e-10	-1.28027
106104244	chr8:106104244:A:G	1.22686e-27	-6.38037e-10	-1.17233
106104264	chr8:106104264:A:C	1.17254e-28	-2.41711	-1.1031
106104266	chr8:106104266:A:G	1.17523e-28	-2.41433	-1.10359
106104386	chr8:106104386:A:G	1.20547e-27	-6.38037e-10	-1.18992
106104641	chr8:106104641:CA:C	1.07161e-27	-6.38037e-10	-1.30763
106104684	chr8:106104684:G:A	1.05177e-27	-6.38037e-10	-1.32632
106105404	chr8:106105404:TGTA:T	2.01853e-25	-6.38037e-10	3.93075
106105415	chr8:106105415:C:T	1.44592e-27	-6.38037e-10	-1.00805
106105563	chr8:106105563:A:T	1.43653e-27	-6.38037e-10	-1.01456
106105598	chr8:106105598:G:A	2.97814e-26	-6.38037e-10	2.01709
106105837	chr8:106105837:C:T	1.11274e-27	-6.38037e-10	-1.26997
106105861	chr8:106105861:T:C	3.44184e-28	-2.39839	-0.0449829
106105954	chr8:106105954:T:C	6.34936e-28	-0.59957	-1.23145
106106145	chr8:106106145:T:C	1.44144e-27	-6.38037e-10	-1.01115
106106327	chr8:106106327:G:GA	2.19096e-28	-2.41493	-0.480106
106106423	chr8:106106423:A:C	5.17307e-27	-6.38037e-10	0.266678
106106570	chr8:106106570:A:G	1.38756e-27	-6.38037e-10	-1.04925
106106966	chr8:106106966:A:T	1.15335e-27	-6.38037e-10	-1.23412
106107055	chr8:106107055:G:A	1.65079e-27	-6.38037e-10	-0.875537
106107433	chr8:106107433:T:A	1.67162e-28	-2.34513	-0.820447
106107492	chr8:106107492:T:G	1.15793e-27	-6.38037e-10	-1.23015
106107728	chr8:106107728:A:G	9.46674e-29	-2.42208	-1.31209
106107766	chr8:106107766:A:G	1.44985e-27	0.0388213	-1.04415
106108399	chr8:106108399:C:T	2.1977e-27	-6.38037e-10	-0.589378
106108595	chr8:106108595:C:T	1.75335e-27	-6.38037e-10	-0.81526
106108596	chr8:106108596:G:A	1.22958e-28	-2.37862	-1.09409
106109303	chr8:106109303:A:G	2.32293e-27	-6.38037e-10	-0.533962
106109318	chr8:106109318:T:A	1.66294e-27	-6.38037e-10	-0.868201
106109481	chr8:106109481:G:A	6.29145e-28	-1.84018	-3.32691e-10
106110603	chr8:106110603:G:A	9.90996e-29	-2.42134	-1.26708
106110690	chr8:106110690:A:G	1.19204e-27	-6.38037e-10	-1.20112
106110792	chr8:106110792:G:A	9.51809e-29	-2.42149	-1.30728
106110834	chr8:106110834:C:T	9.7571e-29	-2.42152	-1.28244
106110862	chr8:106110862:T:A	1.16836e-28	-2.42123	-1.10254
106110898	chr8:106110898:A:G	2.94768e-27	-6.38037e-10	-0.295772
106111011	chr8:106111011:G:C	1.64992e-27	-6.38037e-10	-0.876062
106111518	chr8:106111518:G:C	1.4602e-27	-6.38037e-10	-0.998213
106112171	chr8:106112171:A:T	1.3339e-27	-6.38037e-10	-1.08868
106112432	chr8:106112432:G:A	4.81139e-28	-2.29348	0.185091
106112557	chr8:106112557:A:G	1.62557e-27	-6.38037e-10	-0.890932
106112859	chr8:106112859:C:T	1.32451e-27	-6.38037e-10	-1.09574
106112904	chr8:106112904:G:A	1.40526e-28	-2.11369	-1.22546
106113861	chr8:106113861:G:T	1.06589e-27	-6.38037e-10	-1.31298
106114086	chr8:106114086:G:A	1.13744e-27	-6.38037e-10	-1.24801
106114186	chr8:106114186:T:C	1.42507e-27	-6.38037e-10	-1.02257
106114203	chr8:106114203:C:G	1.77534e-28	-2.28244	-0.822942
106114385	chr8:106114385:A:C	1.66679e-27	-6.38037e-10	-0.865889
106114469	chr8:106114469:A:G	3.77315e-28	-2.35146	-3.32691e-10
106114506	chr8:106114506:C:CCT	1.65888e-27	-6.38037e-10	-0.870645
106114518	chr8:106114518:G:C	1.24386e-27	-2.3275	1.16892
106114868	chr8:106114868:T:C	1.26668e-27	-6.38037e-10	-1.14039
106114939	chr8:106114939:T:A	1.66762e-27	-6.38037e-10	-0.86539
106115193	chr8:106115193:C:T	1.23917e-27	-6.38037e-10	-1.16234
106115464	chr8:106115464:T:C	1.30027e-27	-6.38037e-10	-1.11422
106115524	chr8:106115524:AC:A	1.24671e-27	-6.38037e-10	-1.15628
106115560	chr8:106115560:G:A	8.02021e-28	-2.24301	0.6456
106115967	chr8:106115967:T:A	7.01108e-27	-6.38037e-10	0.570703
106116018	chr8:106116018:C:G	1.08472e-27	-6.38037e-10	-1.29547
106116020	chr8:106116020:G:A	1.49432e-27	-6.38037e-10	-0.975117
106116033	chr8:106116033:A:G	1.28129e-27	-6.38037e-10	-1.12892
106116440	chr8:106116440:T:C	1.37145e-27	-6.38037e-10	-1.06092
106116611	chr8:106116611:T:C	1.65972e-27	-6.38037e-10	-0.870142
106116632	chr8:106116632:T:C	5.72303e-27	-6.38037e-10	0.367709
106116975	chr8:106116975:T:C	1.67905e-27	-6.38037e-10	-0.858559
106117021	chr8:106117021:G:T	1.19435e-27	-6.38037e-10	-1.19919
106117024	chr8:106117024:G:A	1.49381e-27	-6.38037e-10	-0.975459
106117150	chr8:106117150:G:T	1.35917e-28	-2.09812	-1.27437
106117393	chr8:106117393:T:A	1.06412e-27	-2.30882	0.994175
106117560	chr8:106117560:C:T	1.73476e-27	-6.38037e-10	-0.82592
106117593	chr8:106117593:G:A	1.25403e-27	-6.38037e-10	-1.15043
106117678	chr8:106117678:C:A	4.81839e-28	-2.26127	0.154331
106117723	chr8:106117723:G:A	1.49432e-27	-6.38037e-10	-0.975117
106117863	chr8:106117863:C:T	1.13744e-27	-6.38037e-10	-1.24801
106117903	chr8:106117903:C:T	1.14569e-28	-2.21735	-1.32601
106117986	chr8:106117986:C:T	1.26023e-27	-6.38037e-10	-1.1455
106118048	chr8:106118048:A:G	1.86794e-28	-2.28231	-0.772229
106118059	chr8:106118059:C:T	1.51254e-27	-6.38037e-10	-0.962999
106118060	chr8:106118060:G:A	1.2845e-27	-6.38037e-10	-1.12642
106118673	chr8:106118673:C:T	1.67468e-27	-6.38037e-10	-0.861168
106118882	chr8:106118882:T:A	1.33068e-27	-6.38037e-10	-1.0911
106119024	chr8:106119024:G:T	1.13804e-27	-6.38037e-10	-1.24748
106119285	chr8:106119285:G:T	1.36028e-27	-6.38037e-10	-1.0691
106119331	chr8:106119331:T:G	1.20533e-27	-6.38037e-10	-1.19004
106120030	chr8:106120030:C:T	1.26382e-28	-2.13946	-1.30577
106120984	chr8:106120984:G:A	5.0504e-28	-2.25595	0.196048
```
