## Supplementary material for "Characterization of shared and ancestry-specific signals driving complex traits using multi-ancestry fine-mapping": susiex_nc2.cs80.cs

```
CS_ID	SNP	BP	REF_ALLELE	ALT_ALLELE	REF_FRQ	BETA	SE	-LOG10P	CS_PIP	OVRL_PIP
1	chr8:105569300:A:T	105569300	T,T	A,A	1,1	inf,inf	inf,inf	28.4906,1.41335	0.979595	0.979595
2	chr8:105765158:T:C	105765158	NA,C	NA,T	NA,1	NA,-inf	NA,inf	NA,3.57154	0.0511845	0.0511845
2	chr8:106105404:TGTA:T	106105404	NA,T	NA,TGTA	NA,1	NA,inf	NA,inf	NA,3.11317	0.0185479	0.0185479
2	chr8:106096542:C:A	106096542	NA,A	NA,C	NA,1	NA,inf	NA,inf	NA,3.05978	0.0166598	0.0166598
2	chr8:105839846:G:A	105839846	NA,A	NA,G	NA,1	NA,inf	NA,inf	NA,2.94121	0.01201	0.01201
2	chr8:105706829:C:T	105706829	NA,T	NA,C	NA,1	NA,inf	NA,inf	NA,2.7668	0.0116726	0.0116726
2	chr8:106023302:A:C	106023302	C,NA	A,NA	1,NA	inf,NA	inf,NA	4.19567,NA	0.0114018	0.0114018
2	chr8:105850491:T:C	105850491	NA,C	NA,T	NA,1	NA,inf	NA,inf	NA,2.8616	0.0102888	0.0102888
2	chr8:105853903:CAGG:C	105853903	NA,C	NA,CAGG	NA,1	NA,inf	NA,inf	NA,2.84315	0.00991944	0.00991944
2	chr8:105847857:G:A	105847857	NA,A	NA,G	NA,1	NA,inf	NA,inf	NA,2.80511	0.00921588	0.00921588
2	chr8:105843846:C:T	105843846	NA,T	NA,C	NA,1	NA,inf	NA,inf	NA,2.80511	0.00921588	0.00921588
2	chr8:105851616:C:T	105851616	NA,T	NA,C	NA,1	NA,inf	NA,inf	NA,2.80506	0.0092148	0.0092148
2	chr8:105847689:T:A	105847689	NA,A	NA,T	NA,1	NA,inf	NA,inf	NA,2.80429	0.00920202	0.00920202
2	chr8:105850537:G:A	105850537	NA,A	NA,G	NA,1	NA,inf	NA,inf	NA,2.80348	0.00918725	0.00918725
2	chr8:105134927:T:G	105134927	G,G	T,T	1,1	-inf,-inf	inf,inf	1.4089,2.40871	0.00844672	0.00844672
2	chr8:106086804:T:C	106086804	NA,C	NA,T	NA,1	NA,inf	NA,inf	NA,2.56295	0.00672043	0.00672043
2	chr8:105269747:A:G	105269747	NA,G	NA,A	NA,1	NA,-inf	NA,inf	NA,2.39067	0.00629521	0.00629521
2	chr8:105271477:G:T	105271477	NA,T	NA,G	NA,1	NA,-inf	NA,inf	NA,2.38122	0.00617207	0.00617207
2	chr8:105854556:T:G	105854556	NA,G	NA,T	NA,1	NA,inf	NA,inf	NA,2.5877	0.00591985	0.00591985
2	chr8:105841235:T:C	105841235	NA,C	NA,T	NA,1	NA,inf	NA,inf	NA,2.58537	0.0058952	0.0058952
2	chr8:106095812:C:G	106095812	NA,G	NA,C	NA,1	NA,-inf	NA,inf	NA,2.4081	0.00566916	0.00566916
2	chr8:105282634:T:A	105282634	NA,A	NA,T	NA,1	NA,-inf	NA,inf	NA,2.27175	0.00495248	0.00495248
2	chr8:106084736:T:G	106084736	NA,G	NA,T	NA,1	NA,inf	NA,inf	NA,2.42858	0.00486543	0.00486543
2	chr8:105707031:G:T	105707031	NA,T	NA,G	NA,1	NA,inf	NA,inf	NA,2.26353	0.00463666	0.00463666
2	chr8:105808045:A:G	105808045	NA,G	NA,A	NA,1	NA,inf	NA,inf	NA,2.27106	0.00453411	0.00453411
2	chr8:106068822:G:A	106068822	NA,A	NA,G	NA,1	NA,inf	NA,inf	NA,2.40696	0.0044437	0.0044437
2	chr8:105862471:G:A	105862471	NA,A	NA,G	NA,1	NA,-inf	NA,inf	NA,2.39602	0.00442896	0.00442896
2	chr8:105648077:G:C	105648077	C,C	G,G	1,1	inf,inf	inf,inf	4.86997,1.60557	0.0043882	0.0043882
2	chr8:105268583:T:A	105268583	NA,A	NA,T	NA,1	NA,-inf	NA,inf	NA,2.19403	0.0042287	0.0042287
2	chr8:106064020:G:A	106064020	NA,A	NA,G	NA,1	NA,inf	NA,inf	NA,2.25231	0.00421124	0.00421124
2	chr8:105279813:C:T	105279813	NA,T	NA,C	NA,1	NA,-inf	NA,inf	NA,2.16203	0.00397409	0.00397409
2	chr8:105279151:C:T	105279151	NA,T	NA,C	NA,1	NA,-inf	NA,inf	NA,2.15013	0.00387728	0.00387728
2	chr8:105269659:ACT:A	105269659	NA,A	NA,ACT	NA,1	NA,-inf	NA,inf	NA,2.1436	0.00382403	0.00382403
2	chr8:106095955:A:G	106095955	NA,G	NA,A	NA,1	NA,inf	NA,inf	NA,2.27205	0.00373542	0.00373542
2	chr8:106081693:C:T	106081693	NA,T	NA,C	NA,1	NA,inf	NA,inf	NA,2.28529	0.00354006	0.00354006
2	chr8:105114426:G:A	105114426	NA,A	NA,G	NA,1	NA,inf	NA,inf	NA,2.32136	0.00349563	0.00349563
2	chr8:105801037:GTC:G	105801037	NA,G	NA,GTC	NA,1	NA,inf	NA,inf	NA,2.30279	0.00341067	0.00341067
2	chr8:106015636:G:A	106015636	NA,A	NA,G	NA,1	NA,inf	NA,inf	NA,2.25121	0.00337854	0.00337854
2	chr8:106025762:C:T	106025762	NA,T	NA,C	NA,1	NA,-inf	NA,inf	NA,2.13878	0.00330347	0.00330347
2	chr8:105280584:G:A	105280584	NA,A	NA,G	NA,1	NA,-inf	NA,inf	NA,2.06808	0.00329474	0.00329474
2	chr8:106081449:T:C	106081449	NA,C	NA,T	NA,1	NA,inf	NA,inf	NA,2.18294	0.00290262	0.00290262
2	chr8:106105598:G:A	106105598	NA,A	NA,G	NA,1	NA,inf	NA,inf	NA,2.13627	0.00287042	0.00287042
2	chr8:105649777:G:T	105649777	T,T	G,G	1,1	inf,inf	inf,inf	5.04614,1.01813	0.00282936	0.00282936
2	chr8:106055986:T:C	106055986	NA,C	NA,T	NA,1	NA,inf	NA,inf	NA,2.13458	0.00271836	0.00271836
2	chr8:105652969:G:A	105652969	A,A	G,G	1,1	inf,inf	inf,inf	5.07476,0.920658	0.00258447	0.00258447
2	chr8:105647839:C:T	105647839	T,T	C,C	1,1	inf,inf	inf,inf	4.96755,1.18153	0.00257577	0.00257577
2	chr8:105655522:C:T	105655522	T,T	C,C	1,1	inf,inf	inf,inf	5.1076,1.02304	0.00255677	0.00255677
2	chr8:105069936:A:C	105069936	NA,C	NA,A	NA,1	NA,inf	NA,inf	NA,2.12198	0.00254411	0.00254411
2	chr8:105647823:C:T	105647823	T,T	C,C	1,1	inf,inf	inf,inf	4.81944,1.14534	0.00253908	0.00253908
2	chr8:105654974:T:G	105654974	G,G	T,T	1,1	inf,inf	inf,inf	5.1095,1.01077	0.00252376	0.00252376
2	chr8:105651518:G:T	105651518	T,T	G,G	1,1	inf,inf	inf,inf	5.0112,1.1182	0.00250851	0.00250851
2	chr8:106099038:C:T	106099038	T,NA	C,NA	1,NA	inf,NA	inf,NA	2.70533,NA	0.00245507	0.00245507
2	chr8:105647891:C:T	105647891	T,T	C,C	1,1	inf,inf	inf,inf	4.80737,1.12875	0.00242718	0.00242718
2	chr8:105383106:C:A	105383106	NA,A	NA,C	NA,1	NA,inf	NA,inf	NA,1.85886	0.00239815	0.00239815
2	chr8:106077482:C:T	106077482	NA,T	NA,C	NA,1	NA,-inf	NA,inf	NA,1.94316	0.00224966	0.00224966
2	chr8:105551794:A:G	105551794	NA,G	NA,A	NA,1	NA,-inf	NA,inf	NA,1.62858	0.0022175	0.0022175
2	chr8:105649425:C:G	105649425	G,G	C,C	1,1	inf,inf	inf,inf	4.89668,1.14816	0.00221184	0.00221184
2	chr8:106053470:G:A	106053470	NA,A	NA,G	NA,1	NA,inf	NA,inf	NA,2.02215	0.00219421	0.00219421
2	chr8:105861914:T:C	105861914	NA,C	NA,T	NA,1	NA,-inf	NA,inf	NA,2.03983	0.00218125	0.00218125
2	chr8:105123239:G:A	105123239	A,A	G,G	1,1	-inf,-inf	inf,inf	1.23395,1.79793	0.00217683	0.00217683
2	chr8:105650882:G:C	105650882	C,C	G,G	1,1	inf,inf	inf,inf	4.90472,1.12686	0.0021687	0.0021687
2	chr8:105393040:G:A	105393040	NA,A	NA,G	NA,1	NA,inf	NA,inf	NA,1.80631	0.00215575	0.00215575
2	chr8:105860655:A:G	105860655	NA,G	NA,A	NA,1	NA,-inf	NA,inf	NA,2.00863	0.00215482	0.00215482
2	chr8:105653211:C:A	105653211	A,A	C,C	1,1	inf,inf	inf,inf	5.0304,0.985178	0.00214059	0.00214059
2	chr8:105856795:T:C	105856795	NA,C	NA,T	NA,1	NA,-inf	NA,inf	NA,2.00655	0.0021396	0.0021396
2	chr8:105653052:A:G	105653052	G,G	A,A	1,1	inf,inf	inf,inf	5.01146,1.00204	0.00213666	0.00213666
2	chr8:105128699:G:A	105128699	NA,A	NA,G	NA,1	NA,inf	NA,inf	NA,1.89004	0.00213051	0.00213051
2	chr8:105648569:A:G	105648569	G,G	A,A	1,1	inf,inf	inf,inf	4.93711,1.08126	0.00211541	0.00211541
2	chr8:105855969:A:G	105855969	NA,G	NA,A	NA,1	NA,-inf	NA,inf	NA,1.99672	0.00211167	0.00211167
2	chr8:105852644:C:T	105852644	NA,T	NA,C	NA,1	NA,-inf	NA,inf	NA,1.99789	0.00211068	0.00211068
2	chr8:105859725:T:C	105859725	NA,C	NA,T	NA,1	NA,-inf	NA,inf	NA,1.99737	0.00210856	0.00210856
2	chr8:105859163:G:A	105859163	NA,A	NA,G	NA,1	NA,-inf	NA,inf	NA,1.99683	0.00210638	0.00210638
2	chr8:105856183:A:C	105856183	NA,C	NA,A	NA,1	NA,-inf	NA,inf	NA,1.99683	0.00210638	0.00210638
2	chr8:105855815:A:G	105855815	NA,G	NA,A	NA,1	NA,-inf	NA,inf	NA,1.99683	0.00210638	0.00210638
2	chr8:105848686:C:A	105848686	NA,A	NA,C	NA,1	NA,-inf	NA,inf	NA,1.99683	0.00210638	0.00210638
2	chr8:105858092:C:A	105858092	NA,A	NA,C	NA,1	NA,-inf	NA,inf	NA,1.99683	0.00210638	0.00210638
2	chr8:105850619:G:A	105850619	NA,A	NA,G	NA,1	NA,-inf	NA,inf	NA,1.99449	0.0020966	0.0020966
2	chr8:105861030:T:G	105861030	NA,G	NA,T	NA,1	NA,-inf	NA,inf	NA,1.99429	0.0020943	0.0020943
2	chr8:105845552:A:C	105845552	NA,C	NA,A	NA,1	NA,-inf	NA,inf	NA,1.99353	0.00209351	0.00209351
2	chr8:105855684:A:C	105855684	NA,C	NA,A	NA,1	NA,-inf	NA,inf	NA,1.99297	0.00209087	0.00209087
2	chr8:105837096:G:A	105837096	NA,A	NA,G	NA,1	NA,-inf	NA,inf	NA,1.9921	0.00208753	0.00208753
2	chr8:105860987:G:C	105860987	NA,C	NA,G	NA,1	NA,-inf	NA,inf	NA,1.99096	0.0020826	0.0020826
2	chr8:105857576:C:A	105857576	NA,A	NA,C	NA,1	NA,-inf	NA,inf	NA,1.98816	0.00207198	0.00207198
2	chr8:106039194:T:C	106039194	NA,C	NA,T	NA,1	NA,inf	NA,inf	NA,1.99022	0.00206965	0.00206965
2	chr8:105655422:G:A	105655422	A,A	G,G	1,1	inf,inf	inf,inf	5.02105,0.964159	0.00206391	0.00206391
2	chr8:105855932:C:T	105855932	NA,T	NA,C	NA,1	NA,-inf	NA,inf	NA,2.00794	0.00205337	0.00205337
2	chr8:105851407:A:G	105851407	NA,G	NA,A	NA,1	NA,-inf	NA,inf	NA,1.98286	0.00205095	0.00205095
2	chr8:105863559:T:C	105863559	NA,C	NA,T	NA,1	NA,-inf	NA,inf	NA,1.97909	0.00203745	0.00203745
2	chr8:105857273:C:T	105857273	NA,T	NA,C	NA,1	NA,-inf	NA,inf	NA,1.97341	0.00201481	0.00201481
2	chr8:105528090:A:C	105528090	NA,C	NA,A	NA,1	NA,-inf	NA,inf	NA,1.60792	0.00201426	0.00201426
2	chr8:105864001:A:T	105864001	NA,T	NA,A	NA,1	NA,-inf	NA,inf	NA,1.97262	0.00201247	0.00201247
2	chr8:105863565:C:G	105863565	NA,G	NA,C	NA,1	NA,-inf	NA,inf	NA,1.97262	0.00201247	0.00201247
2	chr8:105863498:C:T	105863498	NA,T	NA,C	NA,1	NA,-inf	NA,inf	NA,1.97262	0.00201247	0.00201247
2	chr8:105863787:T:C	105863787	NA,C	NA,T	NA,1	NA,-inf	NA,inf	NA,1.97214	0.00201084	0.00201084
2	chr8:105864134:T:G	105864134	NA,G	NA,T	NA,1	NA,-inf	NA,inf	NA,1.96665	0.00198985	0.00198985
2	chr8:105861849:T:C	105861849	NA,C	NA,T	NA,1	NA,-inf	NA,inf	NA,1.98758	0.00197648	0.00197648
2	chr8:105860711:C:T	105860711	NA,T	NA,C	NA,1	NA,-inf	NA,inf	NA,1.98673	0.0019728	0.0019728
2	chr8:105884403:A:T	105884403	NA,T	NA,A	NA,1	NA,inf	NA,inf	NA,2.01464	0.00196306	0.00196306
2	chr8:105861559:A:G	105861559	NA,G	NA,A	NA,1	NA,-inf	NA,inf	NA,1.98096	0.00195185	0.00195185
2	chr8:105859465:A:G	105859465	NA,G	NA,A	NA,1	NA,-inf	NA,inf	NA,1.95606	0.00194966	0.00194966
2	chr8:105862103:T:C	105862103	NA,C	NA,T	NA,1	NA,-inf	NA,inf	NA,1.97883	0.00194425	0.00194425
2	chr8:105082944:A:G	105082944	NA,G	NA,A	NA,1	NA,inf	NA,inf	NA,1.97833	0.00194117	0.00194117
2	chr8:105862081:C:CA	105862081	NA,CA	NA,C	NA,1	NA,-inf	NA,inf	NA,1.97719	0.00193835	0.00193835
2	chr8:105861929:T:C	105861929	NA,C	NA,T	NA,1	NA,-inf	NA,inf	NA,1.97674	0.00193648	0.00193648
2	chr8:105862319:G:A	105862319	NA,A	NA,G	NA,1	NA,-inf	NA,inf	NA,1.9766	0.00193613	0.00193613
2	chr8:105794353:T:C	105794353	NA,C	NA,T	NA,1	NA,-inf	NA,inf	NA,1.96376	0.00193451	0.00193451
2	chr8:105859990:G:C	105859990	NA,C	NA,G	NA,1	NA,-inf	NA,inf	NA,1.97525	0.00193122	0.00193122
2	chr8:105895535:G:A	105895535	NA,A	NA,G	NA,1	NA,inf	NA,inf	NA,2.00526	0.00192883	0.00192883
2	chr8:105856728:C:T	105856728	NA,T	NA,C	NA,1	NA,-inf	NA,inf	NA,1.96806	0.00190514	0.00190514
2	chr8:105857121:T:C	105857121	NA,C	NA,T	NA,1	NA,-inf	NA,inf	NA,1.94383	0.00190469	0.00190469
2	chr8:105649349:T:G	105649349	G,G	T,T	1,1	inf,inf	inf,inf	5.08447,1.05648	0.00189829	0.00189829
2	chr8:105126299:A:T	105126299	NA,T	NA,A	NA,1	NA,inf	NA,inf	NA,1.94813	0.00189817	0.00189817
2	chr8:105858857:A:C	105858857	NA,C	NA,A	NA,1	NA,-inf	NA,inf	NA,1.96408	0.0018975	0.0018975
2	chr8:105857116:T:C	105857116	NA,C	NA,T	NA,1	NA,-inf	NA,inf	NA,1.94067	0.00189303	0.00189303
2	chr8:106056656:T:C	106056656	NA,C	NA,T	NA,1	NA,inf	NA,inf	NA,1.99618	0.0018603	0.0018603
2	chr8:105857072:T:C	105857072	NA,C	NA,T	NA,1	NA,-inf	NA,inf	NA,1.93058	0.00185666	0.00185666
2	chr8:105661572:T:G	105661572	G,G	T,T	1,1	inf,inf	inf,inf	5.1239,0.797064	0.0018355	0.0018355
2	chr8:105826693:C:T	105826693	NA,T	NA,C	NA,1	NA,-inf	NA,inf	NA,1.94013	0.00182518	0.00182518
2	chr8:105567687:T:G	105567687	NA,G	NA,T	NA,1	NA,inf	NA,inf	NA,1.70396	0.00179725	0.00179725
2	chr8:105115805:T:C	105115805	C,NA	T,NA	1,NA	-inf,NA	inf,NA	2.87187,NA	0.00176469	0.00176469
2	chr8:105649480:T:C	105649480	C,C	T,T	1,1	inf,inf	inf,inf	4.89099,0.874959	0.00174299	0.00174299
2	chr8:105820968:G:A	105820968	NA,A	NA,G	NA,1	NA,-inf	NA,inf	NA,1.88776	0.00164658	0.00164658
2	chr8:105822655:G:C	105822655	NA,C	NA,G	NA,1	NA,-inf	NA,inf	NA,1.88776	0.00164658	0.00164658
2	chr8:105643024:T:C	105643024	NA,C	NA,T	NA,1	NA,-inf	NA,inf	NA,1.74016	0.00164184	0.00164184
2	chr8:105876809:C:T	105876809	NA,T	NA,C	NA,1	NA,inf	NA,inf	NA,1.82898	0.00162961	0.00162961
2	chr8:105358651:A:G	105358651	NA,G	NA,A	NA,1	NA,inf	NA,inf	NA,1.691	0.00162208	0.00162208
2	chr8:105101399:T:C	105101399	NA,C	NA,T	NA,1	NA,inf	NA,inf	NA,1.84535	0.00159798	0.00159798
2	chr8:105976731:G:A	105976731	NA,A	NA,G	NA,1	NA,inf	NA,inf	NA,1.90864	0.00158334	0.00158334
2	chr8:105405280:T:A	105405280	NA,A	NA,T	NA,1	NA,inf	NA,inf	NA,1.83882	0.0015817	0.0015817
2	chr8:105956501:A:G	105956501	NA,G	NA,A	NA,1	NA,inf	NA,inf	NA,1.90998	0.00157734	0.00157734
2	chr8:105131363:C:T	105131363	NA,T	NA,C	NA,1	NA,-inf	NA,inf	NA,1.93759	0.00155933	0.00155933
2	chr8:105244783:A:C	105244783	NA,C	NA,A	NA,1	NA,inf	NA,inf	NA,1.70737	0.0015571	0.0015571
2	chr8:105767747:G:T	105767747	NA,T	NA,G	NA,1	NA,-inf	NA,inf	NA,1.83638	0.00154048	0.00154048
2	chr8:105858768:C:A	105858768	NA,A	NA,C	NA,1	NA,-inf	NA,inf	NA,1.85163	0.00154021	0.00154021
2	chr8:105862253:T:C	105862253	NA,C	NA,T	NA,1	NA,-inf	NA,inf	NA,1.84961	0.00153441	0.00153441
2	chr8:105093282:AT:A	105093282	NA,A	NA,AT	NA,1	NA,inf	NA,inf	NA,1.69904	0.00152786	0.00152786
2	chr8:105808625:A:G	105808625	NA,G	NA,A	NA,1	NA,-inf	NA,inf	NA,1.84714	0.00151876	0.00151876
2	chr8:105904996:G:A	105904996	NA,A	NA,G	NA,1	NA,inf	NA,inf	NA,1.8724	0.00149054	0.00149054
2	chr8:105907476:C:T	105907476	NA,T	NA,C	NA,1	NA,inf	NA,inf	NA,1.8761	0.00146821	0.00146821
2	chr8:105113438:A:G	105113438	NA,G	NA,A	NA,1	NA,inf	NA,inf	NA,1.70007	0.00144122	0.00144122
2	chr8:105973766:T:A	105973766	NA,A	NA,T	NA,1	NA,inf	NA,inf	NA,1.85042	0.00142346	0.00142346
2	chr8:106014370:A:G	106014370	NA,G	NA,A	NA,1	NA,inf	NA,inf	NA,1.85106	0.00139452	0.00139452
2	chr8:105817973:C:T	105817973	NA,T	NA,C	NA,1	NA,-inf	NA,inf	NA,1.79789	0.00138274	0.00138274
2	chr8:105926187:T:C	105926187	NA,C	NA,T	NA,1	NA,inf	NA,inf	NA,1.72087	0.00137886	0.00137886
2	chr8:105814918:T:C	105814918	NA,C	NA,T	NA,1	NA,-inf	NA,inf	NA,1.79586	0.00137754	0.00137754
2	chr8:105405762:C:T	105405762	NA,T	NA,C	NA,1	NA,inf	NA,inf	NA,1.7659	0.00137708	0.00137708
2	chr8:105972630:A:G	105972630	NA,G	NA,A	NA,1	NA,inf	NA,inf	NA,1.8137	0.00133428	0.00133428
2	chr8:105805891:G:A	105805891	NA,A	NA,G	NA,1	NA,-inf	NA,inf	NA,1.77249	0.00133026	0.00133026
2	chr8:105785809:G:A	105785809	NA,A	NA,G	NA,1	NA,inf	NA,inf	NA,1.77863	0.00127679	0.00127679
2	chr8:105955055:G:A	105955055	A,A	G,G	1,1	inf,inf	inf,inf	3.2436,0.0238128	0.00127192	0.00127192
2	chr8:105759243:T:C	105759243	NA,C	NA,T	NA,1	NA,-inf	NA,inf	NA,1.72837	0.00125083	0.00125083
2	chr8:105260723:C:A	105260723	NA,A	NA,C	NA,1	NA,inf	NA,inf	NA,1.59381	0.00124985	0.00124985
2	chr8:105225795:T:C	105225795	NA,C	NA,T	NA,1	NA,inf	NA,inf	NA,1.82895	0.00123402	0.00123402
2	chr8:106043198:A:C	106043198	NA,C	NA,A	NA,1	NA,inf	NA,inf	NA,1.66628	0.00118168	0.00118168
2	chr8:105282500:G:A	105282500	NA,A	NA,G	NA,1	NA,inf	NA,inf	NA,1.80367	0.00117932	0.00117932
2	chr8:105783637:C:T	105783637	NA,T	NA,C	NA,1	NA,-inf	NA,inf	NA,1.67845	0.00114947	0.00114947
2	chr8:105633732:C:A	105633732	NA,A	NA,C	NA,1	NA,-inf	NA,inf	NA,1.56643	0.00112839	0.00112839
2	chr8:105794862:C:T	105794862	NA,T	NA,C	NA,1	NA,-inf	NA,inf	NA,1.66218	0.00111834	0.00111834
2	chr8:105578131:TTTGA:T	105578131	NA,T	NA,TTTGA	NA,1	NA,-inf	NA,inf	NA,1.31058	0.00111609	0.00111609
2	chr8:106081164:A:T	106081164	NA,T	NA,A	NA,1	NA,inf	NA,inf	NA,1.70686	0.00111585	0.00111585
2	chr8:105789444:A:G	105789444	NA,G	NA,A	NA,1	NA,-inf	NA,inf	NA,1.66116	0.00111435	0.00111435
2	chr8:105744297:A:G	105744297	NA,G	NA,A	NA,1	NA,inf	NA,inf	NA,1.61389	0.00110028	0.00110028
2	chr8:105859052:C:T	105859052	NA,T	NA,C	NA,1	NA,inf	NA,inf	NA,1.61641	0.00108359	0.00108359
2	chr8:105825421:A:G	105825421	NA,G	NA,A	NA,1	NA,inf	NA,inf	NA,1.68799	0.00106551	0.00106551
2	chr8:105778161:G:A	105778161	NA,A	NA,G	NA,1	NA,-inf	NA,inf	NA,1.63303	0.0010603	0.0010603
2	chr8:105819149:A:G	105819149	NA,G	NA,A	NA,1	NA,inf	NA,inf	NA,1.68384	0.00105752	0.00105752
2	chr8:105862431:C:G	105862431	NA,G	NA,C	NA,1	NA,-inf	NA,inf	NA,1.64402	0.00104316	0.00104316
2	chr8:106064604:T:G	106064604	NA,G	NA,T	NA,1	NA,inf	NA,inf	NA,1.57955	0.00103533	0.00103533
2	chr8:105833543:C:G	105833543	NA,G	NA,C	NA,1	NA,inf	NA,inf	NA,1.66648	0.00103361	0.00103361
2	chr8:105255142:T:C	105255142	NA,C	NA,T	NA,1	NA,inf	NA,inf	NA,1.72981	0.00102969	0.00102969
2	chr8:105864176:A:G	105864176	NA,G	NA,A	NA,1	NA,inf	NA,inf	NA,1.66814	0.00102748	0.00102748
2	chr8:105590264:G:A	105590264	NA,A	NA,G	NA,1	NA,inf	NA,inf	NA,1.35783	0.001024	0.001024
2	chr8:105250025:C:T	105250025	NA,T	NA,C	NA,1	NA,inf	NA,inf	NA,1.72649	0.0010236	0.0010236
2	chr8:105251540:C:T	105251540	NA,T	NA,C	NA,1	NA,inf	NA,inf	NA,1.72632	0.00102327	0.00102327
2	chr8:105849006:G:A	105849006	NA,A	NA,G	NA,1	NA,inf	NA,inf	NA,1.66226	0.00101686	0.00101686
2	chr8:105847334:C:T	105847334	NA,T	NA,C	NA,1	NA,inf	NA,inf	NA,1.66226	0.00101686	0.00101686
2	chr8:105254554:T:C	105254554	NA,C	NA,T	NA,1	NA,inf	NA,inf	NA,1.43108	0.00101261	0.00101261
2	chr8:105261383:G:A	105261383	NA,A	NA,G	NA,1	NA,inf	NA,inf	NA,1.43798	0.00100155	0.00100155
2	chr8:105452968:ATAACT:A	105452968	NA,A	NA,ATAACT	NA,1	NA,-inf	NA,inf	NA,1.64832	0.00099575	0.00099575
2	chr8:105261382:T:C	105261382	NA,C	NA,T	NA,1	NA,inf	NA,inf	NA,1.43484	0.000995561	0.000995561
2	chr8:105259301:G:A	105259301	NA,A	NA,G	NA,1	NA,inf	NA,inf	NA,1.43421	0.000993801	0.000993801
2	chr8:105271957:A:C	105271957	NA,C	NA,A	NA,1	NA,-inf	NA,inf	NA,1.53992	0.000984922	0.000984922
2	chr8:105244099:A:G	105244099	NA,G	NA,A	NA,1	NA,inf	NA,inf	NA,1.70301	0.000979857	0.000979857
2	chr8:105241260:G:A	105241260	NA,A	NA,G	NA,1	NA,inf	NA,inf	NA,1.7024	0.000978809	0.000978809
2	chr8:105793182:G:A	105793182	NA,A	NA,G	NA,1	NA,inf	NA,inf	NA,1.63715	0.000953237	0.000953237
2	chr8:106009663:A:T	106009663	NA,T	NA,A	NA,1	NA,inf	NA,inf	NA,1.52854	0.000952438	0.000952438
2	chr8:105266323:A:G	105266323	NA,G	NA,A	NA,1	NA,inf	NA,inf	NA,1.68347	0.000943758	0.000943758
2	chr8:105320453:C:CTT	105320453	NA,CTT	NA,C	NA,1	NA,inf	NA,inf	NA,1.54045	0.000942642	0.000942642
2	chr8:105240820:G:A	105240820	NA,A	NA,G	NA,1	NA,inf	NA,inf	NA,1.67989	0.00094043	0.00094043
2	chr8:105868789:A:C	105868789	NA,C	NA,A	NA,1	NA,inf	NA,inf	NA,1.52851	0.000928526	0.000928526
2	chr8:105619814:G:C	105619814	NA,C	NA,G	NA,1	NA,-inf	NA,inf	NA,1.43527	0.000888725	0.000888725
2	chr8:105293501:G:A	105293501	NA,A	NA,G	NA,1	NA,inf	NA,inf	NA,1.65005	0.000887147	0.000887147
2	chr8:105272459:G:C	105272459	NA,C	NA,G	NA,1	NA,inf	NA,inf	NA,1.3593	0.000884845	0.000884845
2	chr8:105497090:A:G	105497090	NA,G	NA,A	NA,1	NA,-inf	NA,inf	NA,1.26238	0.000876762	0.000876762
2	chr8:105270520:T:C	105270520	NA,C	NA,T	NA,1	NA,inf	NA,inf	NA,1.3528	0.000873806	0.000873806
2	chr8:105383870:A:T	105383870	NA,T	NA,A	NA,1	NA,inf	NA,inf	NA,1.49759	0.000870721	0.000870721
2	chr8:105262264:G:A	105262264	NA,A	NA,G	NA,1	NA,inf	NA,inf	NA,1.35061	0.000863032	0.000863032
2	chr8:105255175:C:T	105255175	NA,T	NA,C	NA,1	NA,inf	NA,inf	NA,1.34881	0.000859995	0.000859995
2	chr8:105267790:A:G	105267790	NA,G	NA,A	NA,1	NA,inf	NA,inf	NA,1.61566	0.000839019	0.000839019
2	chr8:105271193:C:T	105271193	NA,T	NA,C	NA,1	NA,inf	NA,inf	NA,1.61566	0.000839019	0.000839019
2	chr8:105269822:A:G	105269822	NA,G	NA,A	NA,1	NA,inf	NA,inf	NA,1.61464	0.00083753	0.00083753
2	chr8:106041280:C:A	106041280	NA,A	NA,C	NA,1	NA,inf	NA,inf	NA,1.56977	0.0008361	0.0008361
2	chr8:105271547:G:T	105271547	NA,T	NA,G	NA,1	NA,inf	NA,inf	NA,1.33022	0.000832227	0.000832227
2	chr8:105381520:C:T	105381520	NA,T	NA,C	NA,1	NA,inf	NA,inf	NA,1.46887	0.000829946	0.000829946
2	chr8:105968483:G:T	105968483	NA,T	NA,G	NA,1	NA,inf	NA,inf	NA,1.52558	0.000829342	0.000829342
2	chr8:105799590:G:A	105799590	NA,A	NA,G	NA,1	NA,-inf	NA,inf	NA,1.49823	0.000828365	0.000828365
2	chr8:106101918:G:A	106101918	NA,A	NA,G	NA,1	NA,inf	NA,inf	NA,1.45839	0.000823642	0.000823642
2	chr8:105420837:TGA:T	105420837	NA,T	NA,TGA	NA,1	NA,inf	NA,inf	NA,1.47185	0.000818425	0.000818425
2	chr8:105652060:G:C	105652060	C,C	G,G	1,1	inf,inf	inf,inf	2.06505,2.62199	0.000812863	0.000812863
2	chr8:106004561:C:T	106004561	NA,T	NA,C	NA,1	NA,inf	NA,inf	NA,1.51316	0.000812519	0.000812519
2	chr8:105888552:T:C	105888552	NA,C	NA,T	NA,1	NA,inf	NA,inf	NA,1.38325	0.000807279	0.000807279
2	chr8:105912536:C:T	105912536	NA,T	NA,C	NA,1	NA,inf	NA,inf	NA,1.37677	0.000805237	0.000805237
2	chr8:105101677:C:A	105101677	NA,A	NA,C	NA,1	NA,-inf	NA,inf	NA,1.55328	0.000803979	0.000803979
2	chr8:105623648:G:A	105623648	NA,A	NA,G	NA,1	NA,-inf	NA,inf	NA,1.39117	0.0007995	0.0007995
2	chr8:106094585:A:G	106094585	NA,G	NA,A	NA,1	NA,inf	NA,inf	NA,1.40139	0.000794454	0.000794454
2	chr8:105085865:T:A	105085865	NA,A	NA,T	NA,1	NA,-inf	NA,inf	NA,1.48878	0.000792008	0.000792008
2	chr8:105999899:T:G	105999899	NA,G	NA,T	NA,1	NA,inf	NA,inf	NA,1.37246	0.000783632	0.000783632
2	chr8:105079560:G:A	105079560	NA,A	NA,G	NA,1	NA,inf	NA,inf	NA,1.38077	0.000782211	0.000782211
2	chr8:105293495:G:A	105293495	NA,A	NA,G	NA,1	NA,inf	NA,inf	NA,1.57565	0.000780515	0.000780515
2	chr8:106014820:T:A	106014820	NA,A	NA,T	NA,1	NA,inf	NA,inf	NA,1.37065	0.00077751	0.00077751
2	chr8:105294085:G:A	105294085	NA,A	NA,G	NA,1	NA,inf	NA,inf	NA,1.57101	0.00077413	0.00077413
2	chr8:105295254:G:T	105295254	NA,T	NA,G	NA,1	NA,inf	NA,inf	NA,1.56911	0.000771583	0.000771583
2	chr8:105868146:TTTTC:T	105868146	NA,T	NA,TTTTC	NA,1	NA,inf	NA,inf	NA,1.4277	0.000771196	0.000771196
2	chr8:105915979:C:T	105915979	NA,T	NA,C	NA,1	NA,inf	NA,inf	NA,1.55825	0.000764585	0.000764585
2	chr8:105975081:A:G	105975081	NA,G	NA,A	NA,1	NA,inf	NA,inf	NA,1.35717	0.000760409	0.000760409
2	chr8:105439940:T:C	105439940	NA,C	NA,T	NA,1	NA,inf	NA,inf	NA,1.42445	0.000753758	0.000753758
2	chr8:106065759:C:T	106065759	NA,T	NA,C	NA,1	NA,inf	NA,inf	NA,1.49936	0.000749301	0.000749301
2	chr8:105708517:G:C	105708517	NA,C	NA,G	NA,1	NA,-inf	NA,inf	NA,1.3899	0.000748294	0.000748294
2	chr8:105707465:G:A	105707465	NA,A	NA,G	NA,1	NA,-inf	NA,inf	NA,1.38846	0.000746314	0.000746314
2	chr8:106094754:C:T	106094754	NA,T	NA,C	NA,1	NA,inf	NA,inf	NA,1.39621	0.000734198	0.000734198
2	chr8:106039465:A:C	106039465	NA,C	NA,A	NA,1	NA,inf	NA,inf	NA,1.33425	0.000726221	0.000726221
2	chr8:105271537:G:A	105271537	NA,A	NA,G	NA,1	NA,inf	NA,inf	NA,1.53248	0.000724969	0.000724969
2	chr8:106066299:C:T	106066299	NA,T	NA,C	NA,1	NA,inf	NA,inf	NA,1.38608	0.00072436	0.00072436
2	chr8:105925613:T:C	105925613	NA,C	NA,T	NA,1	NA,inf	NA,inf	NA,1.52333	0.000719199	0.000719199
2	chr8:105906811:T:C	105906811	NA,C	NA,T	NA,1	NA,inf	NA,inf	NA,1.51629	0.000712326	0.000712326
2	chr8:106011841:C:T	106011841	NA,T	NA,C	NA,1	NA,inf	NA,inf	NA,1.32083	0.000708255	0.000708255
2	chr8:105452277:AACCACT:A	105452277	NA,A	NA,AACCACT	NA,1	NA,inf	NA,inf	NA,1.38931	0.000705339	0.000705339
2	chr8:105246369:C:T	105246369	NA,T	NA,C	NA,1	NA,inf	NA,inf	NA,1.2438	0.000703719	0.000703719
2	chr8:105727336:G:A	105727336	NA,A	NA,G	NA,1	NA,-inf	NA,inf	NA,1.40674	0.000702175	0.000702175
2	chr8:106030748:G:A	106030748	NA,A	NA,G	NA,1	NA,inf	NA,inf	NA,1.31595	0.000701796	0.000701796
2	chr8:105281441:C:T	105281441	NA,T	NA,C	NA,1	NA,inf	NA,inf	NA,1.51252	0.000700221	0.000700221
2	chr8:105288828:A:G	105288828	NA,G	NA,A	NA,1	NA,inf	NA,inf	NA,1.51169	0.00069931	0.00069931
2	chr8:105276723:A:G	105276723	NA,G	NA,A	NA,1	NA,inf	NA,inf	NA,1.51166	0.000699216	0.000699216
2	chr8:105279564:T:C	105279564	NA,C	NA,T	NA,1	NA,inf	NA,inf	NA,1.5113	0.000698841	0.000698841
2	chr8:105276187:G:A	105276187	NA,A	NA,G	NA,1	NA,inf	NA,inf	NA,1.50967	0.000695416	0.000695416
2	chr8:105133273:T:C	105133273	NA,C	NA,T	NA,1	NA,inf	NA,inf	NA,1.3336	0.000690654	0.000690654
2	chr8:105751103:G:A	105751103	A,NA	G,NA	1,NA	-inf,NA	inf,NA	2.50302,NA	0.000684679	0.000684679
2	chr8:105423850:G:C	105423850	NA,C	NA,G	NA,1	NA,inf	NA,inf	NA,1.36865	0.000680231	0.000680231
2	chr8:105098288:C:T	105098288	NA,T	NA,C	NA,1	NA,inf	NA,inf	NA,1.30228	0.000679464	0.000679464
2	chr8:105922791:C:A	105922791	NA,A	NA,C	NA,1	NA,inf	NA,inf	NA,1.48843	0.000676731	0.000676731
2	chr8:106050620:C:G	106050620	NA,G	NA,C	NA,1	NA,inf	NA,inf	NA,1.43334	0.000664121	0.000664121
2	chr8:105105715:GTGTGTGTGTGTGTATGTGCA:G	105105715	NA,G	NA,GTGTGTGTGTGTGTATGTGCA	NA,1	NA,inf	NA,inf	NA,1.28944	0.000660839	0.000660839
2	chr8:105812865:T:C	105812865	NA,C	NA,T	NA,1	NA,inf	NA,inf	NA,1.4155	0.000657264	0.000657264
2	chr8:105748499:C:T	105748499	NA,T	NA,C	NA,1	NA,-inf	NA,inf	NA,1.36344	0.000651654	0.000651654
2	chr8:105492495:A:G	105492495	G,NA	A,NA	1,NA	-inf,NA	inf,NA	1.35259,NA	0.000649998	0.000649998
2	chr8:106115967:T:A	106115967	NA,A	NA,T	NA,1	NA,inf	NA,inf	NA,1.36409	0.00064653	0.00064653
2	chr8:105410945:T:C	105410945	NA,C	NA,T	NA,1	NA,-inf	NA,inf	NA,1.23986	0.000645032	0.000645032
2	chr8:105889056:T:C	105889056	NA,C	NA,T	NA,1	NA,inf	NA,inf	NA,1.30788	0.000632963	0.000632963
2	chr8:105070228:A:T	105070228	NA,T	NA,A	NA,1	NA,-inf	NA,inf	NA,1.33891	0.000631066	0.000631066
2	chr8:106078358:C:T	106078358	NA,T	NA,C	NA,1	NA,inf	NA,inf	NA,1.40104	0.000630391	0.000630391
2	chr8:106091484:A:G	106091484	NA,G	NA,A	NA,1	NA,inf	NA,inf	NA,1.34695	0.00062885	0.00062885
2	chr8:105427324:T:C	105427324	NA,C	NA,T	NA,1	NA,inf	NA,inf	NA,1.18638	0.000628377	0.000628377
2	chr8:105727428:T:A	105727428	NA,A	NA,T	NA,1	NA,-inf	NA,inf	NA,1.34191	0.000624821	0.000624821
2	chr8:105772218:A:G	105772218	G,NA	A,NA	1,NA	inf,NA	inf,NA	1.47492,NA	0.00062238	0.00062238
2	chr8:106116632:T:C	106116632	NA,C	NA,T	NA,1	NA,inf	NA,inf	NA,1.25112	0.000621417	0.000621417
2	chr8:105379785:G:A	105379785	NA,A	NA,G	NA,1	NA,inf	NA,inf	NA,1.31751	0.000620561	0.000620561
2	chr8:105868227:G:A	105868227	NA,A	NA,G	NA,1	NA,inf	NA,inf	NA,1.23636	0.000613193	0.000613193
2	chr8:105270506:A:G	105270506	NA,G	NA,A	NA,1	NA,-inf	NA,inf	NA,1.29556	0.000610888	0.000610888
2	chr8:105926083:A:G	105926083	NA,G	NA,A	NA,1	NA,inf	NA,inf	NA,1.4288	0.000610365	0.000610365
2	chr8:105279598:G:T	105279598	NA,T	NA,G	NA,1	NA,inf	NA,inf	NA,1.43189	0.000605705	0.000605705
2	chr8:105729310:A:G	105729310	NA,G	NA,A	NA,1	NA,-inf	NA,inf	NA,1.32242	0.000604604	0.000604604
2	chr8:105408916:T:TA	105408916	NA,TA	NA,T	NA,1	NA,inf	NA,inf	NA,1.29781	0.000600588	0.000600588
2	chr8:105425160:G:A	105425160	NA,A	NA,G	NA,1	NA,inf	NA,inf	NA,1.38009	0.000595096	0.000595096
2	chr8:105719816:T:C	105719816	C,NA	T,NA	1,NA	inf,NA	inf,NA	1.45546,NA	0.000594853	0.000594853
2	chr8:105414235:G:A	105414235	A,NA	G,NA	1,NA	-inf,NA	inf,NA	1.16844,NA	0.000591912	0.000591912
2	chr8:105147379:C:T	105147379	NA,T	NA,C	NA,1	NA,-inf	NA,inf	NA,1.39724	0.000591543	0.000591543
2	chr8:105104064:T:G	105104064	NA,G	NA,T	NA,1	NA,inf	NA,inf	NA,1.23373	0.000589768	0.000589768
2	chr8:105755491:A:G	105755491	NA,G	NA,A	NA,1	NA,inf	NA,inf	NA,1.37347	0.000588123	0.000588123
2	chr8:105649108:T:G	105649108	NA,G	NA,T	NA,1	NA,inf	NA,inf	NA,1.53694	0.00058621	0.00058621
2	chr8:106025104:G:A	106025104	NA,A	NA,G	NA,1	NA,inf	NA,inf	NA,1.24122	0.000577265	0.000577265
2	chr8:105835348:T:C	105835348	C,C	T,T	1,1	-inf,inf	inf,inf	0.815724,2.16996	0.000575697	0.000575697
2	chr8:105869741:AAAGAT:A	105869741	NA,A	NA,AAAGAT	NA,1	NA,inf	NA,inf	NA,1.1959	0.000568955	0.000568955
2	chr8:105327539:G:A	105327539	NA,A	NA,G	NA,1	NA,inf	NA,inf	NA,1.26046	0.000568046	0.000568046
2	chr8:106092083:C:T	106092083	NA,T	NA,C	NA,1	NA,inf	NA,inf	NA,1.20169	0.000567135	0.000567135
2	chr8:106103193:A:G	106103193	NA,G	NA,A	NA,1	NA,inf	NA,inf	NA,1.19728	0.000562628	0.000562628
2	chr8:105640734:A:G	105640734	NA,G	NA,A	NA,1	NA,inf	NA,inf	NA,1.16436	0.000562529	0.000562529
2	chr8:106059096:G:A	106059096	NA,A	NA,G	NA,1	NA,inf	NA,inf	NA,1.19556	0.000562369	0.000562369
2	chr8:105641692:G:A	105641692	NA,A	NA,G	NA,1	NA,inf	NA,inf	NA,1.16414	0.000562303	0.000562303
2	chr8:106089762:A:G	106089762	NA,G	NA,A	NA,1	NA,inf	NA,inf	NA,1.19662	0.000561932	0.000561932
2	chr8:106106423:A:C	106106423	NA,C	NA,A	NA,1	NA,inf	NA,inf	NA,1.19424	0.000559471	0.000559471
2	chr8:105268527:G:A	105268527	NA,A	NA,G	NA,1	NA,-inf	NA,inf	NA,1.24404	0.000558336	0.000558336
2	chr8:105872925:T:C	105872925	NA,C	NA,T	NA,1	NA,-inf	NA,inf	NA,1.27	0.00055333	0.00055333
2	chr8:105427025:C:A	105427025	NA,A	NA,C	NA,1	NA,inf	NA,inf	NA,1.35921	0.000551846	0.000551846
2	chr8:106087839:G:A	106087839	NA,A	NA,G	NA,1	NA,inf	NA,inf	NA,1.25366	0.000548594	0.000548594
2	chr8:105379502:C:T	105379502	NA,T	NA,C	NA,1	NA,inf	NA,inf	NA,1.24621	0.000547655	0.000547655
2	chr8:105102646:T:C	105102646	NA,C	NA,T	NA,1	NA,inf	NA,inf	NA,1.191	0.000546754	0.000546754
2	chr8:105107172:T:C	105107172	NA,C	NA,T	NA,1	NA,inf	NA,inf	NA,1.18629	0.00054261	0.00054261
2	chr8:106057833:G:A	106057833	NA,A	NA,G	NA,1	NA,inf	NA,inf	NA,1.17478	0.000541847	0.000541847
2	chr8:105578138:G:A	105578138	A,NA	G,NA	1,NA	inf,NA	inf,NA	0.887226,NA	0.0005406	0.0005406
2	chr8:105827697:C:A	105827697	A,NA	C,NA	1,NA	inf,NA	inf,NA	1.41065,NA	0.000535463	0.000535463
2	chr8:105601419:A:G	105601419	NA,G	NA,A	NA,1	NA,-inf	NA,inf	NA,1.16999	0.00053486	0.00053486
2	chr8:105094872:T:C	105094872	NA,C	NA,T	NA,1	NA,-inf	NA,inf	NA,1.26107	0.00053265	0.00053265
2	chr8:105151936:A:T	105151936	T,NA	A,NA	1,NA	inf,NA	inf,NA	2.1588,NA	0.000527507	0.000527507
2	chr8:105133096:GC:G	105133096	G,G	GC,GC	1,1	-inf,-inf	inf,inf	0.784044,1.73675	0.000518138	0.000518138
2	chr8:106065074:C:G	106065074	NA,G	NA,C	NA,1	NA,inf	NA,inf	NA,1.20738	0.000515399	0.000515399
2	chr8:105909116:C:T	105909116	NA,T	NA,C	NA,1	NA,inf	NA,inf	NA,1.1496	0.000512324	0.000512324
2	chr8:105707308:A:G	105707308	NA,G	NA,A	NA,1	NA,-inf	NA,inf	NA,1.16707	0.000508972	0.000508972
2	chr8:105843765:T:C	105843765	NA,C	NA,T	NA,1	NA,-inf	NA,inf	NA,1.22335	0.000507587	0.000507587
2	chr8:105651305:T:G	105651305	NA,G	NA,T	NA,1	NA,-inf	NA,inf	NA,1.03229	0.000505995	0.000505995
2	chr8:106022141:C:T	106022141	NA,T	NA,C	NA,1	NA,inf	NA,inf	NA,1.19897	0.000500311	0.000500311
2	chr8:105608016:G:A	105608016	NA,A	NA,G	NA,1	NA,inf	NA,inf	NA,1.03468	0.000496258	0.000496258
2	chr8:105379025:G:A	105379025	NA,A	NA,G	NA,1	NA,inf	NA,inf	NA,1.19017	0.000495569	0.000495569
2	chr8:105423618:T:TA	105423618	TA,NA	T,NA	1,NA	-inf,NA	inf,NA	1.82762,NA	0.000492281	0.000492281
2	chr8:105759248:A:G	105759248	NA,G	NA,A	NA,1	NA,inf	NA,inf	NA,1.25847	0.000492195	0.000492195
2	chr8:105396382:A:G	105396382	G,NA	A,NA	1,NA	-inf,NA	inf,NA	1.1018,NA	0.000480859	0.000480859
2	chr8:106015275:G:T	106015275	NA,T	NA,G	NA,1	NA,-inf	NA,inf	NA,1.21971	0.000475314	0.000475314
2	chr8:105976244:G:T	105976244	NA,T	NA,G	NA,1	NA,-inf	NA,inf	NA,1.21651	0.000472645	0.000472645
2	chr8:105439224:A:G	105439224	NA,G	NA,A	NA,1	NA,inf	NA,inf	NA,1.29791	0.000471277	0.000471277
2	chr8:105408086:TA:T	105408086	NA,T	NA,TA	NA,1	NA,inf	NA,inf	NA,1.23894	0.00046586	0.00046586
2	chr8:105454285:T:C	105454285	NA,C	NA,T	NA,1	NA,-inf	NA,inf	NA,1.21323	0.000464146	0.000464146
2	chr8:105792730:G:A	105792730	NA,A	NA,G	NA,1	NA,inf	NA,inf	NA,1.20494	0.000460343	0.000460343
2	chr8:105268142:A:G	105268142	NA,G	NA,A	NA,1	NA,-inf	NA,inf	NA,1.14039	0.000460283	0.000460283
2	chr8:105113265:A:C	105113265	NA,C	NA,A	NA,1	NA,-inf	NA,inf	NA,1.07951	0.000458879	0.000458879
2	chr8:105106467:A:G	105106467	NA,G	NA,A	NA,1	NA,-inf	NA,inf	NA,1.0868	0.000457957	0.000457957
2	chr8:105912315:C:G	105912315	NA,G	NA,C	NA,1	NA,-inf	NA,inf	NA,1.16808	0.000449726	0.000449726
2	chr8:105379042:A:G	105379042	NA,G	NA,A	NA,1	NA,inf	NA,inf	NA,1.13292	0.000449275	0.000449275
2	chr8:105139038:G:T	105139038	NA,T	NA,G	NA,1	NA,inf	NA,inf	NA,1.10943	0.000444286	0.000444286
2	chr8:105082953:A:T	105082953	NA,T	NA,A	NA,1	NA,-inf	NA,inf	NA,1.08487	0.00044392	0.00044392
2	chr8:105966658:A:G	105966658	NA,G	NA,A	NA,1	NA,inf	NA,inf	NA,1.08477	0.000438192	0.000438192
2	chr8:105329355:A:G	105329355	NA,G	NA,A	NA,1	NA,inf	NA,inf	NA,1.01749	0.000436816	0.000436816
2	chr8:105993240:C:T	105993240	NA,T	NA,C	NA,1	NA,inf	NA,inf	NA,1.0947	0.000436159	0.000436159
2	chr8:105739856:C:T	105739856	NA,T	NA,C	NA,1	NA,inf	NA,inf	NA,1.1905	0.00043424	0.00043424
2	chr8:105292994:A:G	105292994	NA,G	NA,A	NA,1	NA,inf	NA,inf	NA,0.982023	0.000434195	0.000434195
2	chr8:106019860:A:G	106019860	NA,G	NA,A	NA,1	NA,inf	NA,inf	NA,1.09316	0.000431347	0.000431347
2	chr8:106087069:G:A	106087069	A,A	G,G	1,1	inf,inf	inf,inf	1.37603,1.58029	0.000430291	0.000430291
2	chr8:105103382:T:G	105103382	NA,G	NA,T	NA,1	NA,-inf	NA,inf	NA,1.03879	0.000425275	0.000425275
2	chr8:105902048:A:G	105902048	NA,G	NA,A	NA,1	NA,inf	NA,inf	NA,1.21313	0.000425152	0.000425152
2	chr8:105881746:A:G	105881746	NA,G	NA,A	NA,1	NA,inf	NA,inf	NA,1.19698	0.000421111	0.000421111
2	chr8:105182140:C:T	105182140	NA,T	NA,C	NA,1	NA,inf	NA,inf	NA,0.975612	0.000418571	0.000418571
2	chr8:105215344:G:A	105215344	NA,A	NA,G	NA,1	NA,inf	NA,inf	NA,0.974921	0.000417687	0.000417687
2	chr8:105737851:C:T	105737851	NA,T	NA,C	NA,1	NA,inf	NA,inf	NA,1.06101	0.000415662	0.000415662
2	chr8:105196461:A:G	105196461	NA,G	NA,A	NA,1	NA,inf	NA,inf	NA,0.977505	0.000412185	0.000412185
2	chr8:105204083:G:A	105204083	NA,A	NA,G	NA,1	NA,inf	NA,inf	NA,1.04466	0.000412171	0.000412171
2	chr8:105177837:A:G	105177837	NA,G	NA,A	NA,1	NA,inf	NA,inf	NA,0.972827	0.000408661	0.000408661
2	chr8:106079123:A:C	106079123	NA,C	NA,A	NA,1	NA,inf	NA,inf	NA,1.12596	0.000405455	0.000405455
2	chr8:105072794:A:G	105072794	NA,G	NA,A	NA,1	NA,inf	NA,inf	NA,1.00406	0.000401565	0.000401565
2	chr8:106017732:C:T	106017732	NA,T	NA,C	NA,1	NA,inf	NA,inf	NA,1.06083	0.000400049	0.000400049
2	chr8:105377405:G:A	105377405	NA,A	NA,G	NA,1	NA,inf	NA,inf	NA,1.06503	0.000398844	0.000398844
2	chr8:105927737:G:A	105927737	NA,A	NA,G	NA,1	NA,-inf	NA,inf	NA,1.09201	0.000395548	0.000395548
2	chr8:105696582:G:A	105696582	NA,A	NA,G	NA,1	NA,-inf	NA,inf	NA,0.925489	0.000394329	0.000394329
2	chr8:105711741:A:G	105711741	NA,G	NA,A	NA,1	NA,inf	NA,inf	NA,1.0598	0.000394086	0.000394086
2	chr8:105306211:A:T	105306211	NA,T	NA,A	NA,1	NA,inf	NA,inf	NA,1.12225	0.00039142	0.00039142
2	chr8:105811865:G:C	105811865	NA,C	NA,G	NA,1	NA,inf	NA,inf	NA,1.05242	0.000391284	0.000391284
2	chr8:105104259:T:G	105104259	NA,G	NA,T	NA,1	NA,inf	NA,inf	NA,1.0028	0.000390623	0.000390623
2	chr8:105207485:A:G	105207485	NA,G	NA,A	NA,1	NA,inf	NA,inf	NA,1.06501	0.000390436	0.000390436
2	chr8:105763653:CTG:C	105763653	NA,C	NA,CTG	NA,1	NA,inf	NA,inf	NA,1.09325	0.00038689	0.00038689
2	chr8:105963148:G:A	105963148	NA,A	NA,G	NA,1	NA,inf	NA,inf	NA,1.10971	0.000386384	0.000386384
2	chr8:105568333:T:C	105568333	C,NA	T,NA	1,NA	inf,NA	inf,NA	0.606025,NA	0.000383375	0.000383375
2	chr8:105645372:A:G	105645372	NA,G	NA,A	NA,1	NA,inf	NA,inf	NA,1.25747	0.000382969	0.000382969
2	chr8:105932737:G:C	105932737	NA,C	NA,G	NA,1	NA,inf	NA,inf	NA,1.11565	0.000379231	0.000379231
2	chr8:106058033:C:T	106058033	NA,T	NA,C	NA,1	NA,inf	NA,inf	NA,1.0499	0.000378831	0.000378831
2	chr8:105330127:C:T	105330127	NA,T	NA,C	NA,1	NA,inf	NA,inf	NA,1.11258	0.00037858	0.00037858
2	chr8:105423735:T:A	105423735	NA,A	NA,T	NA,1	NA,inf	NA,inf	NA,1.05447	0.000378465	0.000378465
2	chr8:105123922:C:T	105123922	T,T	C,C	1,1	-inf,-inf	inf,inf	0.297055,1.55286	0.00037828	0.00037828
2	chr8:105214044:AAAATCTAGC:A	105214044	NA,A	NA,AAAATCTAGC	NA,1	NA,inf	NA,inf	NA,0.919183	0.000377856	0.000377856
2	chr8:105997717:A:G	105997717	NA,G	NA,A	NA,1	NA,inf	NA,inf	NA,1.08097	0.000377847	0.000377847
2	chr8:105230566:A:T	105230566	NA,T	NA,A	NA,1	NA,inf	NA,inf	NA,1.00824	0.00037675	0.00037675
2	chr8:105405807:G:T	105405807	NA,T	NA,G	NA,1	NA,-inf	NA,inf	NA,0.977023	0.000374538	0.000374538
2	chr8:105206653:A:G	105206653	NA,G	NA,A	NA,1	NA,inf	NA,inf	NA,1.03685	0.000372641	0.000372641
2	chr8:105110367:A:G	105110367	NA,G	NA,A	NA,1	NA,inf	NA,inf	NA,0.971417	0.000370073	0.000370073
2	chr8:105102466:A:G	105102466	NA,G	NA,A	NA,1	NA,inf	NA,inf	NA,0.969602	0.000368545	0.000368545
2	chr8:105863305:C:T	105863305	NA,T	NA,C	NA,1	NA,inf	NA,inf	NA,1.05386	0.000366965	0.000366965
2	chr8:105799469:C:T	105799469	NA,T	NA,C	NA,1	NA,-inf	NA,inf	NA,1.05198	0.000366722	0.000366722
2	chr8:105601982:T:C	105601982	NA,C	NA,T	NA,1	NA,-inf	NA,inf	NA,0.94819	0.000366207	0.000366207
2	chr8:105918459:C:T	105918459	NA,T	NA,C	NA,1	NA,inf	NA,inf	NA,0.960108	0.000364981	0.000364981
2	chr8:105161809:G:A	105161809	NA,A	NA,G	NA,1	NA,inf	NA,inf	NA,0.976577	0.00036436	0.00036436
2	chr8:105434156:A:G	105434156	NA,G	NA,A	NA,1	NA,inf	NA,inf	NA,0.942779	0.000363364	0.000363364
2	chr8:105305124:C:A	105305124	NA,A	NA,C	NA,1	NA,inf	NA,inf	NA,1.07372	0.000360505	0.000360505
2	chr8:105242530:G:C	105242530	NA,C	NA,G	NA,1	NA,inf	NA,inf	NA,0.927388	0.000359826	0.000359826
2	chr8:105644749:A:G	105644749	NA,G	NA,A	NA,1	NA,inf	NA,inf	NA,0.93506	0.000358143	0.000358143
2	chr8:105968871:T:C	105968871	NA,C	NA,T	NA,1	NA,inf	NA,inf	NA,1.06215	0.000356239	0.000356239
2	chr8:105412908:A:G	105412908	NA,G	NA,A	NA,1	NA,-inf	NA,inf	NA,0.770819	0.000355723	0.000355723
2	chr8:105855610:A:G	105855610	NA,G	NA,A	NA,1	NA,inf	NA,inf	NA,1.03527	0.000355204	0.000355204
2	chr8:105978858:G:A	105978858	NA,A	NA,G	NA,1	NA,inf	NA,inf	NA,1.04485	0.000354543	0.000354543
2	chr8:105247284:G:A	105247284	A,NA	G,NA	1,NA	-inf,NA	inf,NA	2.11157,NA	0.000349162	0.000349162
2	chr8:105209982:C:T	105209982	NA,T	NA,C	NA,1	NA,inf	NA,inf	NA,0.858232	0.000346183	0.000346183
2	chr8:105581800:A:G	105581800	NA,G	NA,A	NA,1	NA,inf	NA,inf	NA,0.855503	0.000345611	0.000345611
2	chr8:106023000:A:G	106023000	NA,G	NA,A	NA,1	NA,inf	NA,inf	NA,1.04418	0.000345131	0.000345131
2	chr8:105155743:G:C	105155743	NA,C	NA,G	NA,1	NA,inf	NA,inf	NA,0.95952	0.000345103	0.000345103
2	chr8:105976476:T:C	105976476	NA,C	NA,T	NA,1	NA,inf	NA,inf	NA,1.01512	0.000343158	0.000343158
2	chr8:105928805:A:G	105928805	NA,G	NA,A	NA,1	NA,inf	NA,inf	NA,1.05047	0.000340863	0.000340863
2	chr8:106025864:C:T	106025864	NA,T	NA,C	NA,1	NA,inf	NA,inf	NA,0.921672	0.000337972	0.000337972
2	chr8:105356426:G:A	105356426	NA,A	NA,G	NA,1	NA,inf	NA,inf	NA,0.887836	0.000337845	0.000337845
2	chr8:105742500:G:T	105742500	NA,T	NA,G	NA,1	NA,-inf	NA,inf	NA,0.936562	0.000337501	0.000337501
2	chr8:105122862:C:T	105122862	T,T	C,C	1,1	-inf,-inf	inf,inf	0.341744,1.35993	0.000336401	0.000336401
2	chr8:106044432:A:C	106044432	NA,C	NA,A	NA,1	NA,inf	NA,inf	NA,0.94632	0.000335464	0.000335464
2	chr8:105475770:C:A	105475770	NA,A	NA,C	NA,1	NA,inf	NA,inf	NA,0.926979	0.000334186	0.000334186
2	chr8:105994233:G:A	105994233	NA,A	NA,G	NA,1	NA,inf	NA,inf	NA,1.02283	0.000333126	0.000333126
2	chr8:105850764:CTCAAAGACAAAG:C	105850764	NA,C	NA,CTCAAAGACAAAG	NA,1	NA,inf	NA,inf	NA,0.921526	0.000332973	0.000332973
2	chr8:106048885:T:C	106048885	NA,C	NA,T	NA,1	NA,inf	NA,inf	NA,0.94059	0.000332452	0.000332452
2	chr8:105848800:G:T	105848800	NA,T	NA,G	NA,1	NA,inf	NA,inf	NA,0.920608	0.000332439	0.000332439
2	chr8:105204021:G:A	105204021	NA,A	NA,G	NA,1	NA,inf	NA,inf	NA,0.935708	0.000331918	0.000331918
2	chr8:105781868:C:T	105781868	T,NA	C,NA	1,NA	inf,NA	inf,NA	1.18561,NA	0.000329374	0.000329374
2	chr8:105181451:G:A	105181451	NA,A	NA,G	NA,1	NA,inf	NA,inf	NA,0.842776	0.000328137	0.000328137
2	chr8:105487045:T:C	105487045	NA,C	NA,T	NA,1	NA,inf	NA,inf	NA,1.10333	0.000325535	0.000325535
2	chr8:105394414:T:G	105394414	NA,G	NA,T	NA,1	NA,-inf	NA,inf	NA,0.719726	0.000322868	0.000322868
2	chr8:105999968:G:A	105999968	NA,A	NA,G	NA,1	NA,inf	NA,inf	NA,0.99669	0.000319913	0.000319913
2	chr8:105336173:T:C	105336173	NA,C	NA,T	NA,1	NA,inf	NA,inf	NA,0.979128	0.000319365	0.000319365
2	chr8:106076062:C:T	106076062	NA,T	NA,C	NA,1	NA,inf	NA,inf	NA,0.879642	0.000319332	0.000319332
2	chr8:105441636:A:G	105441636	NA,G	NA,A	NA,1	NA,inf	NA,inf	NA,1.03878	0.000319024	0.000319024
2	chr8:106083914:C:T	106083914	NA,T	NA,C	NA,1	NA,-inf	NA,inf	NA,0.921464	0.000317327	0.000317327
2	chr8:106073568:T:C	106073568	NA,C	NA,T	NA,1	NA,inf	NA,inf	NA,0.874819	0.000317184	0.000317184
2	chr8:105775307:C:A	105775307	NA,A	NA,C	NA,1	NA,inf	NA,inf	NA,0.975207	0.000316193	0.000316193
2	chr8:105425308:A:G	105425308	NA,G	NA,A	NA,1	NA,inf	NA,inf	NA,1.00795	0.000315065	0.000315065
2	chr8:105114337:G:A	105114337	NA,A	NA,G	NA,1	NA,-inf	NA,inf	NA,0.818247	0.000313125	0.000313125
2	chr8:105574088:C:G	105574088	NA,G	NA,C	NA,1	NA,-inf	NA,inf	NA,1.40986	0.000312683	0.000312683
2	chr8:105860210:T:G	105860210	NA,G	NA,T	NA,1	NA,inf	NA,inf	NA,0.883284	0.000311219	0.000311219
2	chr8:106013733:A:G	106013733	NA,G	NA,A	NA,1	NA,inf	NA,inf	NA,0.985423	0.00031071	0.00031071
2	chr8:105603349:A:G	105603349	NA,G	NA,A	NA,1	NA,inf	NA,inf	NA,0.777118	0.000310375	0.000310375
2	chr8:106030769:A:T	106030769	NA,T	NA,A	NA,1	NA,inf	NA,inf	NA,0.979469	0.000308549	0.000308549
2	chr8:105866087:C:T	105866087	NA,T	NA,C	NA,1	NA,inf	NA,inf	NA,0.945935	0.000308028	0.000308028
2	chr8:106086021:C:T	106086021	NA,T	NA,C	NA,1	NA,-inf	NA,inf	NA,0.901605	0.000306968	0.000306968
2	chr8:105187169:T:G	105187169	G,G	T,T	1,1	inf,inf	inf,inf	0.487578,1.55208	0.000305272	0.000305272
2	chr8:105329886:G:A	105329886	NA,A	NA,G	NA,1	NA,inf	NA,inf	NA,0.960543	0.000304113	0.000304113
2	chr8:105941675:T:C	105941675	NA,C	NA,T	NA,1	NA,inf	NA,inf	NA,0.968156	0.000304092	0.000304092
2	chr8:105577387:A:G	105577387	NA,G	NA,A	NA,1	NA,-inf	NA,inf	NA,1.3342	0.000301101	0.000301101
2	chr8:105529075:G:A	105529075	NA,A	NA,G	NA,1	NA,inf	NA,inf	NA,0.651655	0.000301039	0.000301039
2	chr8:105369325:A:G	105369325	NA,G	NA,A	NA,1	NA,inf	NA,inf	NA,0.932354	0.000300916	0.000300916
2	chr8:105495027:A:G	105495027	NA,G	NA,A	NA,1	NA,inf	NA,inf	NA,1.13268	0.000300621	0.000300621
2	chr8:105206018:T:C	105206018	C,NA	T,NA	1,NA	inf,NA	inf,NA	1.94725,NA	0.00030012	0.00030012
2	chr8:105469782:G:A	105469782	NA,A	NA,G	NA,1	NA,inf	NA,inf	NA,0.857926	0.000300008	0.000300008
2	chr8:105369348:T:C	105369348	NA,C	NA,T	NA,1	NA,inf	NA,inf	NA,0.929969	0.000299736	0.000299736
2	chr8:105849376:C:T	105849376	NA,T	NA,C	NA,1	NA,-inf	NA,inf	NA,0.91636	0.000299114	0.000299114
2	chr8:105623753:T:G	105623753	NA,G	NA,T	NA,1	NA,-inf	NA,inf	NA,0.786885	0.000298572	0.000298572
2	chr8:105539523:G:T	105539523	NA,T	NA,G	NA,1	NA,inf	NA,inf	NA,0.74089	0.000298461	0.000298461
2	chr8:106030373:T:C	106030373	NA,C	NA,T	NA,1	NA,inf	NA,inf	NA,0.88584	0.000297837	0.000297837
2	chr8:105099728:C:T	105099728	T,T	C,C	1,1	-inf,inf	inf,inf	1.08999,1.24903	0.000296411	0.000296411
2	chr8:105433773:C:T	105433773	NA,T	NA,C	NA,1	NA,inf	NA,inf	NA,0.995381	0.00029629	0.00029629
2	chr8:105480864:C:T	105480864	NA,T	NA,C	NA,1	NA,inf	NA,inf	NA,1.02244	0.000296194	0.000296194
2	chr8:105172545:C:G	105172545	NA,G	NA,C	NA,1	NA,-inf	NA,inf	NA,0.975461	0.000294962	0.000294962
2	chr8:105856938:T:C	105856938	NA,C	NA,T	NA,1	NA,-inf	NA,inf	NA,0.91406	0.000294603	0.000294603
2	chr8:105173645:G:A	105173645	NA,A	NA,G	NA,1	NA,-inf	NA,inf	NA,0.973773	0.000294173	0.000294173
2	chr8:105839040:A:G	105839040	G,G	A,A	1,1	-inf,inf	inf,inf	0.89441,1.75838	0.000293401	0.000293401
2	chr8:105967510:A:G	105967510	NA,G	NA,A	NA,1	NA,inf	NA,inf	NA,0.850612	0.000292717	0.000292717
2	chr8:105398481:A:G	105398481	NA,G	NA,A	NA,1	NA,-inf	NA,inf	NA,0.866882	0.000291426	0.000291426
2	chr8:105969665:A:G	105969665	NA,G	NA,A	NA,1	NA,inf	NA,inf	NA,0.8431	0.000288661	0.000288661
2	chr8:105971993:C:T	105971993	NA,T	NA,C	NA,1	NA,inf	NA,inf	NA,0.842146	0.000288186	0.000288186
2	chr8:105964716:G:A	105964716	NA,A	NA,G	NA,1	NA,inf	NA,inf	NA,0.843064	0.00028816	0.00028816
2	chr8:106110898:A:G	106110898	NA,G	NA,A	NA,1	NA,-inf	NA,inf	NA,0.8665	0.000287561	0.000287561
2	chr8:105950577:A:T	105950577	NA,T	NA,A	NA,1	NA,inf	NA,inf	NA,0.931189	0.000287232	0.000287232
2	chr8:105369822:T:C	105369822	NA,C	NA,T	NA,1	NA,inf	NA,inf	NA,0.82101	0.000285628	0.000285628
2	chr8:105163432:T:A	105163432	NA,A	NA,T	NA,1	NA,-inf	NA,inf	NA,0.955577	0.000285506	0.000285506
2	chr8:105857130:A:AAG	105857130	NA,AAG	NA,A	NA,1	NA,-inf	NA,inf	NA,0.892467	0.000284305	0.000284305
2	chr8:106098399:T:C	106098399	NA,C	NA,T	NA,1	NA,-inf	NA,inf	NA,0.858702	0.00028378	0.00028378
2	chr8:105651691:CAAAGGCAACAATTCAATTTTT:C	105651691	NA,C	NA,CAAAGGCAACAATTCAATTTTT	NA,1	NA,-inf	NA,inf	NA,0.77202	0.000283188	0.000283188
2	chr8:105428325:T:C	105428325	NA,C	NA,T	NA,1	NA,inf	NA,inf	NA,0.940851	0.000282735	0.000282735
2	chr8:106047925:C:T	106047925	NA,T	NA,C	NA,1	NA,inf	NA,inf	NA,0.921661	0.000281362	0.000281362
2	chr8:105452142:T:C	105452142	NA,C	NA,T	NA,1	NA,inf	NA,inf	NA,0.959373	0.000280988	0.000280988
2	chr8:105244152:C:G	105244152	NA,G	NA,C	NA,1	NA,inf	NA,inf	NA,0.790623	0.000279875	0.000279875
2	chr8:105457826:C:T	105457826	NA,T	NA,C	NA,1	NA,inf	NA,inf	NA,0.930861	0.000278947	0.000278947
2	chr8:105122853:G:A	105122853	NA,A	NA,G	NA,1	NA,inf	NA,inf	NA,0.818282	0.00027879	0.00027879
2	chr8:105519881:G:T	105519881	NA,T	NA,G	NA,1	NA,inf	NA,inf	NA,0.715017	0.00027862	0.00027862
2	chr8:105474120:T:C	105474120	NA,C	NA,T	NA,1	NA,inf	NA,inf	NA,1.0309	0.000277791	0.000277791
2	chr8:106025259:C:T	106025259	NA,T	NA,C	NA,1	NA,inf	NA,inf	NA,0.911743	0.000277501	0.000277501
2	chr8:105805982:T:C	105805982	NA,C	NA,T	NA,1	NA,-inf	NA,inf	NA,0.913431	0.000276502	0.000276502
2	chr8:105333497:GTA:G	105333497	NA,G	NA,GTA	NA,1	NA,inf	NA,inf	NA,0.780716	0.000275954	0.000275954
2	chr8:106019109:T:C	106019109	NA,C	NA,T	NA,1	NA,-inf	NA,inf	NA,0.843656	0.000275697	0.000275697
2	chr8:106046056:A:G	106046056	G,G	A,A	1,1	-inf,inf	inf,inf	0.172332,2.07209	0.000274956	0.000274956
2	chr8:106023955:G:C	106023955	NA,C	NA,G	NA,1	NA,-inf	NA,inf	NA,0.841882	0.000274883	0.000274883
2	chr8:105130105:C:T	105130105	T,T	C,C	1,1	-inf,-inf	inf,inf	0.228952,1.39381	0.000274617	0.000274617
2	chr8:105477535:G:A	105477535	NA,A	NA,G	NA,1	NA,inf	NA,inf	NA,1.00266	0.000274445	0.000274445
2	chr8:105209967:A:G	105209967	NA,G	NA,A	NA,1	NA,inf	NA,inf	NA,0.79039	0.000273428	0.000273428
2	chr8:105244634:T:C	105244634	NA,C	NA,T	NA,1	NA,-inf	NA,inf	NA,0.81036	0.000272779	0.000272779
2	chr8:105519122:T:C	105519122	NA,C	NA,T	NA,1	NA,inf	NA,inf	NA,0.70246	0.000272412	0.000272412
2	chr8:105144264:A:G	105144264	G,G	A,A	1,1	-inf,-inf	inf,inf	1.16473,0.988876	0.000272156	0.000272156
2	chr8:105940469:T:C	105940469	NA,C	NA,T	NA,1	NA,inf	NA,inf	NA,0.880027	0.000271774	0.000271774
2	chr8:105940786:A:G	105940786	NA,G	NA,A	NA,1	NA,inf	NA,inf	NA,0.879823	0.000271684	0.000271684
2	chr8:105541076:G:A	105541076	NA,A	NA,G	NA,1	NA,-inf	NA,inf	NA,1.28807	0.000271507	0.000271507
2	chr8:106026725:C:T	106026725	NA,T	NA,C	NA,1	NA,-inf	NA,inf	NA,0.837824	0.000271325	0.000271325
2	chr8:106047305:T:C	106047305	NA,C	NA,T	NA,1	NA,inf	NA,inf	NA,0.823362	0.000271002	0.000271002
2	chr8:106044139:C:A	106044139	NA,A	NA,C	NA,1	NA,inf	NA,inf	NA,0.823362	0.000271002	0.000271002
2	chr8:105485912:C:T	105485912	NA,T	NA,C	NA,1	NA,-inf	NA,inf	NA,0.900239	0.000270844	0.000270844
2	chr8:105190950:T:C	105190950	C,NA	T,NA	1,NA	inf,NA	inf,NA	1.90791,NA	0.000270832	0.000270832
2	chr8:106044509:C:T	106044509	NA,T	NA,C	NA,1	NA,inf	NA,inf	NA,0.822296	0.00027053	0.00027053
2	chr8:106044141:C:A	106044141	NA,A	NA,C	NA,1	NA,inf	NA,inf	NA,0.821939	0.000270367	0.000270367
2	chr8:106039617:T:C	106039617	C,C	T,T	1,1	-inf,inf	inf,inf	0.14209,2.08727	0.000269269	0.000269269
2	chr8:105124227:A:T	105124227	NA,T	NA,A	NA,1	NA,inf	NA,inf	NA,0.83022	0.000269075	0.000269075
2	chr8:105790264:A:G	105790264	NA,G	NA,A	NA,1	NA,inf	NA,inf	NA,0.805794	0.000268545	0.000268545
2	chr8:105781563:A:T	105781563	NA,T	NA,A	NA,1	NA,inf	NA,inf	NA,0.801323	0.000266527	0.000266527
2	chr8:106031430:C:T	106031430	NA,T	NA,C	NA,1	NA,inf	NA,inf	NA,0.88826	0.00026647	0.00026647
2	chr8:106075770:T:C	106075770	NA,C	NA,T	NA,1	NA,inf	NA,inf	NA,0.773928	0.000266086	0.000266086
2	chr8:105951659:A:C	105951659	NA,C	NA,A	NA,1	NA,inf	NA,inf	NA,0.865137	0.000265302	0.000265302
2	chr8:105756375:G:A	105756375	NA,A	NA,G	NA,1	NA,-inf	NA,inf	NA,0.84048	0.000264974	0.000264974
2	chr8:105887036:G:A	105887036	NA,A	NA,G	NA,1	NA,inf	NA,inf	NA,0.901896	0.000264632	0.000264632
2	chr8:105846637:T:A	105846637	NA,A	NA,T	NA,1	NA,-inf	NA,inf	NA,0.787847	0.000264504	0.000264504
2	chr8:105984858:C:T	105984858	NA,T	NA,C	NA,1	NA,inf	NA,inf	NA,0.792474	0.000264431	0.000264431
2	chr8:106078469:G:A	106078469	NA,A	NA,G	NA,1	NA,inf	NA,inf	NA,0.766024	0.000263105	0.000263105
2	chr8:106050501:T:A	106050501	NA,A	NA,T	NA,1	NA,inf	NA,inf	NA,0.878793	0.000262997	0.000262997
2	chr8:105208641:T:A	105208641	NA,A	NA,T	NA,1	NA,inf	NA,inf	NA,0.765623	0.000262665	0.000262665
2	chr8:105789699:C:A	105789699	NA,A	NA,C	NA,1	NA,inf	NA,inf	NA,0.791127	0.000262024	0.000262024
2	chr8:105848071:G:T	105848071	NA,T	NA,G	NA,1	NA,-inf	NA,inf	NA,0.881659	0.00026198	0.00026198
2	chr8:106017468:G:A	106017468	NA,A	NA,G	NA,1	NA,-inf	NA,inf	NA,0.811929	0.000261667	0.000261667
2	chr8:106036633:T:G	106036633	NA,G	NA,T	NA,1	NA,inf	NA,inf	NA,0.801509	0.000261408	0.000261408
2	chr8:105642518:T:G	105642518	NA,G	NA,T	NA,1	NA,-inf	NA,inf	NA,0.695219	0.000260941	0.000260941
2	chr8:105978992:A:G	105978992	NA,G	NA,A	NA,1	NA,inf	NA,inf	NA,0.784298	0.000260816	0.000260816
2	chr8:105473800:G:A	105473800	NA,A	NA,G	NA,1	NA,inf	NA,inf	NA,0.965633	0.00026017	0.00026017
2	chr8:105759519:C:T	105759519	NA,T	NA,C	NA,1	NA,-inf	NA,inf	NA,0.829036	0.000260009	0.000260009
2	chr8:105797303:C:T	105797303	NA,T	NA,C	NA,1	NA,inf	NA,inf	NA,0.876463	0.000259794	0.000259794
2	chr8:105105676:T:G	105105676	NA,G	NA,T	NA,1	NA,inf	NA,inf	NA,0.789828	0.000258998	0.000258998
2	chr8:105835325:G:A	105835325	A,A	G,G	1,1	-inf,inf	inf,inf	0.896709,1.6921	0.000258443	0.000258443
2	chr8:105460672:C:T	105460672	NA,T	NA,C	NA,1	NA,inf	NA,inf	NA,0.900515	0.000258204	0.000258204
2	chr8:105966511:AT:A	105966511	NA,A	NA,AT	NA,1	NA,inf	NA,inf	NA,0.846766	0.000257619	0.000257619
2	chr8:105966516:A:C	105966516	NA,C	NA,A	NA,1	NA,inf	NA,inf	NA,0.845243	0.000256981	0.000256981
2	chr8:105159270:G:T	105159270	NA,T	NA,G	NA,1	NA,-inf	NA,inf	NA,0.751353	0.000255273	0.000255273
2	chr8:105957866:A:T	105957866	NA,T	NA,A	NA,1	NA,inf	NA,inf	NA,0.838285	0.000254909	0.000254909
2	chr8:105369243:G:A	105369243	NA,A	NA,G	NA,1	NA,inf	NA,inf	NA,0.829462	0.000254311	0.000254311
2	chr8:106007834:G:A	106007834	A,NA	G,NA	1,NA	inf,NA	inf,NA	1.24337,NA	0.000254249	0.000254249
2	chr8:105372801:A:G	105372801	NA,G	NA,A	NA,1	NA,inf	NA,inf	NA,0.793754	0.000253881	0.000253881
2	chr8:105931360:G:T	105931360	NA,T	NA,G	NA,1	NA,inf	NA,inf	NA,0.865081	0.00025388	0.00025388
2	chr8:105999389:A:G	105999389	NA,G	NA,A	NA,1	NA,inf	NA,inf	NA,0.765065	0.000252489	0.000252489
2	chr8:105752773:T:C	105752773	NA,C	NA,T	NA,1	NA,inf	NA,inf	NA,0.843644	0.000251834	0.000251834
2	chr8:105148853:C:G	105148853	NA,G	NA,C	NA,1	NA,inf	NA,inf	NA,0.811957	0.000251518	0.000251518
2	chr8:105229237:T:C	105229237	NA,C	NA,T	NA,1	NA,-inf	NA,inf	NA,0.833336	0.000251105	0.000251105
2	chr8:105300951:A:G	105300951	NA,G	NA,A	NA,1	NA,inf	NA,inf	NA,0.665011	0.000251104	0.000251104
2	chr8:105326186:C:T	105326186	NA,T	NA,C	NA,1	NA,-inf	NA,inf	NA,0.858226	0.00025059	0.00025059
2	chr8:106058893:T:C	106058893	NA,C	NA,T	NA,1	NA,inf	NA,inf	NA,0.778506	0.00024989	0.00024989
2	chr8:105821197:T:C	105821197	C,NA	T,NA	1,NA	inf,NA	inf,NA	1.4425,NA	0.000249526	0.000249526
2	chr8:105650125:A:G	105650125	NA,G	NA,A	NA,1	NA,inf	NA,inf	NA,0.716348	0.000249521	0.000249521
2	chr8:105291698:A:G	105291698	NA,G	NA,A	NA,1	NA,inf	NA,inf	NA,0.916288	0.000249203	0.000249203
2	chr8:105963264:G:A	105963264	NA,A	NA,G	NA,1	NA,inf	NA,inf	NA,0.823232	0.000249116	0.000249116
2	chr8:106071776:T:C	106071776	C,NA	T,NA	1,NA	inf,NA	inf,NA	1.14594,NA	0.000249093	0.000249093
2	chr8:105907998:G:C	105907998	NA,C	NA,G	NA,1	NA,-inf	NA,inf	NA,0.807044	0.000249056	0.000249056
2	chr8:105460348:T:G	105460348	NA,G	NA,T	NA,1	NA,inf	NA,inf	NA,0.877236	0.000248644	0.000248644
2	chr8:105963291:T:A	105963291	NA,A	NA,T	NA,1	NA,inf	NA,inf	NA,0.821922	0.000248611	0.000248611
2	chr8:105572731:A:G	105572731	NA,G	NA,A	NA,1	NA,inf	NA,inf	NA,0.594625	0.000248485	0.000248485
2	chr8:105925427:C:T	105925427	NA,T	NA,C	NA,1	NA,-inf	NA,inf	NA,0.8225	0.000248414	0.000248414
2	chr8:105115626:T:C	105115626	NA,C	NA,T	NA,1	NA,inf	NA,inf	NA,0.734129	0.000247921	0.000247921
2	chr8:106008072:G:C	106008072	NA,C	NA,G	NA,1	NA,inf	NA,inf	NA,0.752665	0.00024694	0.00024694
2	chr8:105955548:A:G	105955548	NA,G	NA,A	NA,1	NA,inf	NA,inf	NA,0.813359	0.000244963	0.000244963
2	chr8:105954911:C:G	105954911	NA,G	NA,C	NA,1	NA,inf	NA,inf	NA,0.813359	0.000244963	0.000244963
2	chr8:106047358:TAAA:T	106047358	NA,T	NA,TAAA	NA,1	NA,inf	NA,inf	NA,0.826345	0.000244471	0.000244471
2	chr8:105468680:AG:A	105468680	NA,A	NA,AG	NA,1	NA,-inf	NA,inf	NA,0.802727	0.000243952	0.000243952
2	chr8:105092504:A:T	105092504	NA,T	NA,A	NA,1	NA,inf	NA,inf	NA,0.743421	0.000243359	0.000243359
2	chr8:105120695:C:T	105120695	NA,T	NA,C	NA,1	NA,inf	NA,inf	NA,0.721567	0.000243263	0.000243263
2	chr8:105472136:G:A	105472136	NA,A	NA,G	NA,1	NA,inf	NA,inf	NA,0.893367	0.000242441	0.000242441
2	chr8:105205233:A:G	105205233	NA,G	NA,A	NA,1	NA,inf	NA,inf	NA,0.718579	0.000242316	0.000242316
2	chr8:105741007:C:T	105741007	NA,T	NA,C	NA,1	NA,-inf	NA,inf	NA,0.736258	0.000241822	0.000241822
2	chr8:105475725:C:T	105475725	NA,T	NA,C	NA,1	NA,inf	NA,inf	NA,0.892684	0.000240366	0.000240366
2	chr8:105461585:A:G	105461585	NA,G	NA,A	NA,1	NA,-inf	NA,inf	NA,0.758651	0.000240286	0.000240286
2	chr8:105083646:C:T	105083646	NA,T	NA,C	NA,1	NA,inf	NA,inf	NA,0.734014	0.000240028	0.000240028
2	chr8:105452098:A:T	105452098	NA,T	NA,A	NA,1	NA,inf	NA,inf	NA,0.740824	0.000239076	0.000239076
2	chr8:106010246:G:A	106010246	NA,A	NA,G	NA,1	NA,inf	NA,inf	NA,0.732679	0.000239039	0.000239039
2	chr8:105081470:C:T	105081470	NA,T	NA,C	NA,1	NA,inf	NA,inf	NA,0.730476	0.000238695	0.000238695
2	chr8:105590746:G:A	105590746	NA,A	NA,G	NA,1	NA,inf	NA,inf	NA,0.963386	0.000238582	0.000238582
2	chr8:105550340:G:A	105550340	NA,A	NA,G	NA,1	NA,-inf	NA,inf	NA,1.20242	0.000237572	0.000237572
2	chr8:105619962:T:C	105619962	NA,C	NA,T	NA,1	NA,inf	NA,inf	NA,0.705675	0.000237493	0.000237493
2	chr8:105104745:AAAAAAAAG:A	105104745	NA,A	NA,AAAAAAAAG	NA,1	NA,-inf	NA,inf	NA,0.706821	0.000237483	0.000237483
2	chr8:105998165:G:A	105998165	NA,A	NA,G	NA,1	NA,inf	NA,inf	NA,0.781177	0.000237142	0.000237142
2	chr8:105910015:T:G	105910015	NA,G	NA,T	NA,1	NA,inf	NA,inf	NA,0.736611	0.000235993	0.000235993
2	chr8:105317798:T:G	105317798	NA,G	NA,T	NA,1	NA,inf	NA,inf	NA,0.687882	0.000235553	0.000235553
2	chr8:105112401:C:T	105112401	NA,T	NA,C	NA,1	NA,inf	NA,inf	NA,0.735069	0.000235548	0.000235548
2	chr8:105244000:G:A	105244000	NA,A	NA,G	NA,1	NA,inf	NA,inf	NA,0.686515	0.000235166	0.000235166
2	chr8:105368231:C:G	105368231	NA,G	NA,C	NA,1	NA,inf	NA,inf	NA,0.808039	0.000234646	0.000234646
2	chr8:105186168:T:C	105186168	NA,C	NA,T	NA,1	NA,inf	NA,inf	NA,0.69356	0.000234639	0.000234639
2	chr8:105561608:C:T	105561608	NA,T	NA,C	NA,1	NA,-inf	NA,inf	NA,1.19276	0.000234003	0.000234003
2	chr8:105238543:T:G	105238543	NA,G	NA,T	NA,1	NA,-inf	NA,inf	NA,0.787604	0.000233742	0.000233742
2	chr8:105953580:C:A	105953580	NA,A	NA,C	NA,1	NA,inf	NA,inf	NA,0.783578	0.000233713	0.000233713
2	chr8:105933556:G:A	105933556	NA,A	NA,G	NA,1	NA,-inf	NA,inf	NA,0.726866	0.000233324	0.000233324
2	chr8:106020753:G:A	106020753	NA,A	NA,G	NA,1	NA,-inf	NA,inf	NA,0.740525	0.000233203	0.000233203
2	chr8:105284238:A:G	105284238	NA,G	NA,A	NA,1	NA,inf	NA,inf	NA,0.704618	0.000232824	0.000232824
2	chr8:105647949:C:T	105647949	NA,T	NA,C	NA,1	NA,inf	NA,inf	NA,0.674601	0.000232618	0.000232618
2	chr8:105077925:G:T	105077925	NA,T	NA,G	NA,1	NA,inf	NA,inf	NA,0.714219	0.000232155	0.000232155
2	chr8:106056613:C:G	106056613	NA,G	NA,C	NA,1	NA,inf	NA,inf	NA,0.727094	0.000231734	0.000231734
2	chr8:106095373:G:T	106095373	NA,T	NA,G	NA,1	NA,-inf	NA,inf	NA,0.687434	0.000231249	0.000231249
2	chr8:106090587:A:G	106090587	NA,G	NA,A	NA,1	NA,-inf	NA,inf	NA,0.687434	0.000231249	0.000231249
2	chr8:105970148:T:C	105970148	NA,C	NA,T	NA,1	NA,-inf	NA,inf	NA,0.673498	0.000230095	0.000230095
2	chr8:106108399:C:T	106108399	NA,T	NA,C	NA,1	NA,-inf	NA,inf	NA,0.683784	0.00022986	0.00022986
2	chr8:105202982:A:T	105202982	NA,T	NA,A	NA,1	NA,inf	NA,inf	NA,0.677767	0.000228451	0.000228451
2	chr8:106012193:T:G	106012193	NA,G	NA,T	NA,1	NA,inf	NA,inf	NA,0.757568	0.000228271	0.000228271
2	chr8:106109303:A:G	106109303	NA,G	NA,A	NA,1	NA,inf	NA,inf	NA,0.719183	0.000228248	0.000228248
2	chr8:105592125:C:G	105592125	NA,G	NA,C	NA,1	NA,inf	NA,inf	NA,0.931204	0.000228202	0.000228202
2	chr8:106012283:T:C	106012283	NA,C	NA,T	NA,1	NA,-inf	NA,inf	NA,0.667725	0.000227893	0.000227893
2	chr8:105697312:C:T	105697312	NA,T	NA,C	NA,1	NA,inf	NA,inf	NA,0.707963	0.000227686	0.000227686
2	chr8:105652653:G:A	105652653	NA,A	NA,G	NA,1	NA,inf	NA,inf	NA,0.659699	0.00022735	0.00022735
2	chr8:105471388:A:G	105471388	NA,G	NA,A	NA,1	NA,inf	NA,inf	NA,0.841935	0.000227222	0.000227222
2	chr8:105932520:C:T	105932520	NA,T	NA,C	NA,1	NA,inf	NA,inf	NA,0.773148	0.000227178	0.000227178
2	chr8:105916769:G:C	105916769	NA,C	NA,G	NA,1	NA,-inf	NA,inf	NA,0.703001	0.000225895	0.000225895
2	chr8:105556641:CT:C	105556641	NA,C	NA,CT	NA,1	NA,-inf	NA,inf	NA,1.16215	0.000224906	0.000224906
2	chr8:105559070:ATTG:A	105559070	NA,A	NA,ATTG	NA,1	NA,-inf	NA,inf	NA,1.1604	0.000224407	0.000224407
2	chr8:105326259:T:C	105326259	NA,C	NA,T	NA,1	NA,inf	NA,inf	NA,0.708184	0.000224287	0.000224287
2	chr8:106084580:C:T	106084580	NA,T	NA,C	NA,1	NA,-inf	NA,inf	NA,0.668971	0.00022407	0.00022407
2	chr8:106049914:C:CA	106049914	CA,NA	C,NA	1,NA	inf,NA	inf,NA	0.982202,NA	0.000223924	0.000223924
2	chr8:105934956:C:T	105934956	NA,T	NA,C	NA,1	NA,inf	NA,inf	NA,0.761899	0.00022324	0.00022324
2	chr8:105800709:A:G	105800709	NA,G	NA,A	NA,1	NA,inf	NA,inf	NA,0.741983	0.000223214	0.000223214
2	chr8:105566855:C:T	105566855	NA,T	NA,C	NA,1	NA,inf	NA,inf	NA,1.07323	0.000222867	0.000222867
2	chr8:105875254:T:G	105875254	NA,G	NA,T	NA,1	NA,inf	NA,inf	NA,0.792695	0.000222477	0.000222477
2	chr8:106034370:T:C	106034370	NA,C	NA,T	NA,1	NA,inf	NA,inf	NA,0.744235	0.000222431	0.000222431
2	chr8:106089760:G:A	106089760	NA,A	NA,G	NA,1	NA,-inf	NA,inf	NA,0.663598	0.000222343	0.000222343
2	chr8:105276589:CA:C	105276589	NA,C	NA,CA	NA,1	NA,inf	NA,inf	NA,0.678451	0.000222199	0.000222199
2	chr8:105305919:A:G	105305919	NA,G	NA,A	NA,1	NA,inf	NA,inf	NA,0.725535	0.000221974	0.000221974
2	chr8:105927544:G:A	105927544	NA,A	NA,G	NA,1	NA,-inf	NA,inf	NA,0.750886	0.000221883	0.000221883
2	chr8:106044566:C:T	106044566	NA,T	NA,C	NA,1	NA,inf	NA,inf	NA,0.741363	0.000221312	0.000221312
2	chr8:105523692:C:T	105523692	NA,T	NA,C	NA,1	NA,inf	NA,inf	NA,0.549258	0.000219856	0.000219856
2	chr8:106071765:A:G	106071765	NA,G	NA,A	NA,1	NA,inf	NA,inf	NA,0.686061	0.000219567	0.000219567
2	chr8:105079659:A:C	105079659	NA,C	NA,A	NA,1	NA,inf	NA,inf	NA,0.725662	0.000218833	0.000218833
2	chr8:105645726:T:G	105645726	NA,G	NA,T	NA,1	NA,inf	NA,inf	NA,0.86885	0.000217963	0.000217963
2	chr8:105870126:A:G	105870126	NA,G	NA,A	NA,1	NA,-inf	NA,inf	NA,0.717099	0.000217415	0.000217415
2	chr8:105779013:A:G	105779013	NA,G	NA,A	NA,1	NA,inf	NA,inf	NA,0.676041	0.00021722	0.00021722
2	chr8:105481283:CCTTGGACTGTGTGGCTTAAACAA:C	105481283	NA,C	NA,CCTTGGACTGTGTGGCTTAAACAA	NA,1	NA,inf	NA,inf	NA,0.771008	0.000216834	0.000216834
2	chr8:106047896:C:T	106047896	NA,T	NA,C	NA,1	NA,inf	NA,inf	NA,0.727628	0.000216762	0.000216762
2	chr8:106047869:T:C	106047869	NA,C	NA,T	NA,1	NA,inf	NA,inf	NA,0.727628	0.000216762	0.000216762
2	chr8:105550182:GT:G	105550182	NA,G	NA,GT	NA,1	NA,-inf	NA,inf	NA,1.12995	0.000216695	0.000216695
2	chr8:105739254:A:G	105739254	NA,G	NA,A	NA,1	NA,inf	NA,inf	NA,0.718809	0.000216677	0.000216677
2	chr8:106034839:T:C	106034839	NA,C	NA,T	NA,1	NA,inf	NA,inf	NA,0.727035	0.000216569	0.000216569
2	chr8:106017740:G:T	106017740	NA,T	NA,G	NA,1	NA,-inf	NA,inf	NA,0.674388	0.0002161	0.0002161
2	chr8:105485014:G:A	105485014	NA,A	NA,G	NA,1	NA,inf	NA,inf	NA,0.685877	0.000215967	0.000215967
2	chr8:105328227:T:C	105328227	NA,C	NA,T	NA,1	NA,inf	NA,inf	NA,0.68427	0.000215905	0.000215905
2	chr8:105911943:T:C	105911943	NA,C	NA,T	NA,1	NA,-inf	NA,inf	NA,0.674376	0.000215846	0.000215846
2	chr8:105718294:A:G	105718294	NA,G	NA,A	NA,1	NA,inf	NA,inf	NA,0.718753	0.000215456	0.000215456
2	chr8:106042059:C:A	106042059	NA,A	NA,C	NA,1	NA,inf	NA,inf	NA,0.72244	0.000215027	0.000215027
2	chr8:106061260:A:G	106061260	NA,G	NA,A	NA,1	NA,-inf	NA,inf	NA,0.669599	0.000215003	0.000215003
2	chr8:105432088:A:C	105432088	NA,C	NA,A	NA,1	NA,inf	NA,inf	NA,0.741331	0.000214705	0.000214705
2	chr8:105879192:G:T	105879192	NA,T	NA,G	NA,1	NA,inf	NA,inf	NA,0.767369	0.000214561	0.000214561
2	chr8:105473262:TTC:T	105473262	NA,T	NA,TTC	NA,1	NA,inf	NA,inf	NA,0.783432	0.000214478	0.000214478
2	chr8:105917708:C:G	105917708	NA,G	NA,C	NA,1	NA,inf	NA,inf	NA,0.651407	0.00021439	0.00021439
2	chr8:105920088:T:C	105920088	NA,C	NA,T	NA,1	NA,inf	NA,inf	NA,0.648928	0.000213703	0.000213703
2	chr8:105538426:C:T	105538426	NA,T	NA,C	NA,1	NA,-inf	NA,inf	NA,1.11564	0.00021355	0.00021355
2	chr8:106025329:C:T	106025329	NA,T	NA,C	NA,1	NA,inf	NA,inf	NA,0.712704	0.000212853	0.000212853
2	chr8:106009836:G:T	106009836	NA,T	NA,G	NA,1	NA,inf	NA,inf	NA,0.711594	0.000212302	0.000212302
2	chr8:105168743:T:C	105168743	NA,C	NA,T	NA,1	NA,inf	NA,inf	NA,0.638492	0.000212278	0.000212278
2	chr8:105913696:G:C	105913696	NA,C	NA,G	NA,1	NA,inf	NA,inf	NA,0.64473	0.000212106	0.000212106
2	chr8:105523755:T:C	105523755	NA,C	NA,T	NA,1	NA,inf	NA,inf	NA,0.567374	0.000211775	0.000211775
2	chr8:105124721:TAATA:T	105124721	NA,T	NA,TAATA	NA,1	NA,inf	NA,inf	NA,0.710908	0.000211564	0.000211564
2	chr8:105988787:C:T	105988787	NA,T	NA,C	NA,1	NA,inf	NA,inf	NA,0.708874	0.00021122	0.00021122
2	chr8:105761737:G:C	105761737	C,NA	G,NA	1,NA	inf,NA	inf,NA	1.36205,NA	0.000211215	0.000211215
2	chr8:105108959:A:G	105108959	G,G	A,A	1,1	-inf,inf	inf,inf	0.462145,1.64168	0.000210984	0.000210984
2	chr8:105314153:T:A	105314153	NA,A	NA,T	NA,1	NA,inf	NA,inf	NA,0.723945	0.000210771	0.000210771
2	chr8:105549129:T:G	105549129	NA,G	NA,T	NA,1	NA,-inf	NA,inf	NA,1.10563	0.000210076	0.000210076
2	chr8:105997999:TA:T	105997999	NA,T	NA,TA	NA,1	NA,inf	NA,inf	NA,0.704345	0.000209938	0.000209938
2	chr8:106049711:G:C	106049711	NA,C	NA,G	NA,1	NA,inf	NA,inf	NA,0.706168	0.000209706	0.000209706
2	chr8:106015357:G:C	106015357	NA,C	NA,G	NA,1	NA,inf	NA,inf	NA,0.70363	0.000209679	0.000209679
2	chr8:106006741:C:A	106006741	NA,A	NA,C	NA,1	NA,inf	NA,inf	NA,0.703342	0.000209616	0.000209616
2	chr8:105142883:G:A	105142883	NA,A	NA,G	NA,1	NA,inf	NA,inf	NA,0.632353	0.000209135	0.000209135
2	chr8:105533102:A:G	105533102	NA,G	NA,A	NA,1	NA,-inf	NA,inf	NA,1.08436	0.000208914	0.000208914
2	chr8:106020077:C:T	106020077	NA,T	NA,C	NA,1	NA,inf	NA,inf	NA,0.699969	0.000208715	0.000208715
2	chr8:106016416:T:C	106016416	NA,C	NA,T	NA,1	NA,inf	NA,inf	NA,0.699702	0.00020862	0.00020862
2	chr8:105345879:T:C	105345879	NA,C	NA,T	NA,1	NA,inf	NA,inf	NA,0.661331	0.00020839	0.00020839
2	chr8:105092926:G:A	105092926	NA,A	NA,G	NA,1	NA,inf	NA,inf	NA,0.643127	0.000208367	0.000208367
2	chr8:105828175:GTTTAA:G	105828175	NA,G	NA,GTTTAA	NA,1	NA,inf	NA,inf	NA,0.64413	0.000207831	0.000207831
2	chr8:105691834:A:G	105691834	NA,G	NA,A	NA,1	NA,-inf	NA,inf	NA,0.736887	0.000207644	0.000207644
2	chr8:105145200:A:T	105145200	NA,T	NA,A	NA,1	NA,-inf	NA,inf	NA,0.625976	0.000207359	0.000207359
2	chr8:105752483:A:G	105752483	NA,G	NA,A	NA,1	NA,inf	NA,inf	NA,0.742153	0.000207016	0.000207016
2	chr8:106053560:C:T	106053560	NA,T	NA,C	NA,1	NA,inf	NA,inf	NA,0.698265	0.000206984	0.000206984
2	chr8:105309005:A:G	105309005	NA,G	NA,A	NA,1	NA,inf	NA,inf	NA,0.743955	0.000206909	0.000206909
2	chr8:105553282:C:T	105553282	NA,T	NA,C	NA,1	NA,inf	NA,inf	NA,0.550228	0.000206535	0.000206535
2	chr8:105213999:T:C	105213999	NA,C	NA,T	NA,1	NA,inf	NA,inf	NA,0.698278	0.00020647	0.00020647
2	chr8:106079099:G:A	106079099	NA,A	NA,G	NA,1	NA,-inf	NA,inf	NA,0.642453	0.00020611	0.00020611
2	chr8:105150138:C:A	105150138	NA,A	NA,C	NA,1	NA,inf	NA,inf	NA,0.655853	0.000205875	0.000205875
2	chr8:106062146:A:G	106062146	NA,G	NA,A	NA,1	NA,-inf	NA,inf	NA,0.637171	0.000205873	0.000205873
2	chr8:105539395:C:A	105539395	NA,A	NA,C	NA,1	NA,inf	NA,inf	NA,0.505278	0.000205747	0.000205747
2	chr8:105237629:A:T	105237629	NA,T	NA,A	NA,1	NA,inf	NA,inf	NA,0.562898	0.000205577	0.000205577
2	chr8:106037550:G:A	106037550	NA,A	NA,G	NA,1	NA,inf	NA,inf	NA,0.657305	0.000205345	0.000205345
2	chr8:105771648:C:T	105771648	NA,T	NA,C	NA,1	NA,-inf	NA,inf	NA,0.692706	0.000204646	0.000204646
2	chr8:105075372:A:G	105075372	NA,G	NA,A	NA,1	NA,inf	NA,inf	NA,0.653751	0.000204133	0.000204133
2	chr8:105530189:C:T	105530189	NA,T	NA,C	NA,1	NA,-inf	NA,inf	NA,1.0738	0.00020412	0.00020412
2	chr8:106054707:C:T	106054707	NA,T	NA,C	NA,1	NA,inf	NA,inf	NA,0.646876	0.000204102	0.000204102
2	chr8:105493205:A:G	105493205	NA,G	NA,A	NA,1	NA,-inf	NA,inf	NA,0.752761	0.000203853	0.000203853
2	chr8:105912075:A:T	105912075	NA,T	NA,A	NA,1	NA,-inf	NA,inf	NA,0.690392	0.000203711	0.000203711
2	chr8:105807407:G:A	105807407	NA,A	NA,G	NA,1	NA,inf	NA,inf	NA,0.628945	0.000203216	0.000203216
2	chr8:105463344:T:C	105463344	NA,C	NA,T	NA,1	NA,inf	NA,inf	NA,0.744983	0.000202858	0.000202858
2	chr8:106071889:T:C	106071889	C,NA	T,NA	1,NA	-inf,NA	inf,NA	1.2048,NA	0.000202814	0.000202814
2	chr8:106000662:A:G	106000662	NA,G	NA,A	NA,1	NA,inf	NA,inf	NA,0.687118	0.000202715	0.000202715
2	chr8:105977104:C:T	105977104	NA,T	NA,C	NA,1	NA,-inf	NA,inf	NA,0.622197	0.000202491	0.000202491
2	chr8:105977428:G:T	105977428	NA,T	NA,G	NA,1	NA,-inf	NA,inf	NA,0.621746	0.000202346	0.000202346
2	chr8:105173063:G:A	105173063	NA,A	NA,G	NA,1	NA,inf	NA,inf	NA,0.608541	0.000202319	0.000202319
2	chr8:106000420:C:T	106000420	NA,T	NA,C	NA,1	NA,inf	NA,inf	NA,0.685233	0.000202134	0.000202134
2	chr8:105915548:T:G	105915548	NA,G	NA,T	NA,1	NA,-inf	NA,inf	NA,0.688195	0.000202049	0.000202049
2	chr8:105390393:G:A	105390393	NA,A	NA,G	NA,1	NA,inf	NA,inf	NA,0.756146	0.000201958	0.000201958
2	chr8:105975418:G:A	105975418	NA,A	NA,G	NA,1	NA,-inf	NA,inf	NA,0.620189	0.000201847	0.000201847
2	chr8:106093249:G:A	106093249	NA,A	NA,G	NA,1	NA,-inf	NA,inf	NA,0.603114	0.000201792	0.000201792
2	chr8:105460331:G:C	105460331	C,NA	G,NA	1,NA	inf,NA	inf,NA	0.784127,NA	0.000201468	0.000201468
2	chr8:106095874:A:G	106095874	NA,G	NA,A	NA,1	NA,-inf	NA,inf	NA,0.67894	0.000201093	0.000201093
2	chr8:105988926:C:T	105988926	NA,T	NA,C	NA,1	NA,-inf	NA,inf	NA,0.617574	0.00020107	0.00020107
2	chr8:105875399:C:T	105875399	NA,T	NA,C	NA,1	NA,-inf	NA,inf	NA,0.579778	0.000200633	0.000200633
2	chr8:105629816:T:C	105629816	NA,C	NA,T	NA,1	NA,-inf	NA,inf	NA,0.542384	0.000200492	0.000200492
2	chr8:106100323:C:A	106100323	NA,A	NA,C	NA,1	NA,-inf	NA,inf	NA,0.674815	0.000199859	0.000199859
2	chr8:106006784:C:A	106006784	NA,A	NA,C	NA,1	NA,-inf	NA,inf	NA,0.613111	0.000199539	0.000199539
2	chr8:105179875:T:G	105179875	NA,G	NA,T	NA,1	NA,-inf	NA,inf	NA,0.581939	0.000199365	0.000199365
2	chr8:105931726:G:A	105931726	NA,A	NA,G	NA,1	NA,-inf	NA,inf	NA,0.677939	0.000198691	0.000198691
2	chr8:105210645:C:G	105210645	NA,G	NA,C	NA,1	NA,inf	NA,inf	NA,0.671717	0.000198175	0.000198175
2	chr8:105931515:T:C	105931515	NA,C	NA,T	NA,1	NA,-inf	NA,inf	NA,0.675797	0.000198071	0.000198071
2	chr8:105461010:A:G	105461010	NA,G	NA,A	NA,1	NA,inf	NA,inf	NA,0.627275	0.000197527	0.000197527
2	chr8:105757518:G:A	105757518	NA,A	NA,G	NA,1	NA,inf	NA,inf	NA,0.751494	0.000197495	0.000197495
2	chr8:105598634:G:A	105598634	NA,A	NA,G	NA,1	NA,-inf	NA,inf	NA,0.58607	0.000197381	0.000197381
2	chr8:105527060:A:G	105527060	NA,G	NA,A	NA,1	NA,inf	NA,inf	NA,0.480472	0.000197312	0.000197312
2	chr8:105932661:T:C	105932661	NA,C	NA,T	NA,1	NA,-inf	NA,inf	NA,0.672545	0.000197094	0.000197094
2	chr8:105921713:C:A	105921713	NA,A	NA,C	NA,1	NA,-inf	NA,inf	NA,0.610481	0.000196877	0.000196877
2	chr8:105526008:A:T	105526008	NA,T	NA,A	NA,1	NA,inf	NA,inf	NA,0.479109	0.000196866	0.000196866
2	chr8:105891814:A:G	105891814	NA,G	NA,A	NA,1	NA,inf	NA,inf	NA,0.708446	0.000196708	0.000196708
2	chr8:105775169:G:A	105775169	NA,A	NA,G	NA,1	NA,inf	NA,inf	NA,0.677843	0.000196158	0.000196158
2	chr8:105311969:A:G	105311969	NA,G	NA,A	NA,1	NA,-inf	NA,inf	NA,0.676788	0.000196091	0.000196091
2	chr8:105140194:A:G	105140194	NA,G	NA,A	NA,1	NA,inf	NA,inf	NA,0.593165	0.000196029	0.000196029
2	chr8:105534515:T:C	105534515	NA,C	NA,T	NA,1	NA,inf	NA,inf	NA,0.477734	0.00019587	0.00019587
2	chr8:105949767:C:G	105949767	NA,G	NA,C	NA,1	NA,-inf	NA,inf	NA,0.616558	0.000195685	0.000195685
2	chr8:105594983:TATAA:T	105594983	NA,T	NA,TATAA	NA,1	NA,inf	NA,inf	NA,0.605003	0.000195642	0.000195642
2	chr8:105770258:A:G	105770258	NA,G	NA,A	NA,1	NA,-inf	NA,inf	NA,0.66459	0.000195147	0.000195147
2	chr8:105566896:T:A	105566896	NA,A	NA,T	NA,1	NA,inf	NA,inf	NA,0.476097	0.000194946	0.000194946
2	chr8:106035410:C:T	106035410	NA,T	NA,C	NA,1	NA,-inf	NA,inf	NA,0.628825	0.00019485	0.00019485
2	chr8:105518425:T:TA	105518425	NA,TA	NA,T	NA,1	NA,inf	NA,inf	NA,0.926524	0.000194803	0.000194803
2	chr8:105181264:C:G	105181264	NA,G	NA,C	NA,1	NA,inf	NA,inf	NA,0.656985	0.000193967	0.000193967
2	chr8:105540657:C:G	105540657	G,G	C,C	1,1	inf,-inf	inf,inf	0.993937,0.108532	0.000193687	0.000193687
2	chr8:105324130:T:A	105324130	NA,A	NA,T	NA,1	NA,inf	NA,inf	NA,0.617119	0.000193601	0.000193601
2	chr8:105185167:G:A	105185167	NA,A	NA,G	NA,1	NA,inf	NA,inf	NA,0.585158	0.000192479	0.000192479
2	chr8:105464031:G:A	105464031	A,NA	G,NA	1,NA	inf,NA	inf,NA	0.761656,NA	0.00019191	0.00019191
2	chr8:105093245:T:C	105093245	NA,C	NA,T	NA,1	NA,inf	NA,inf	NA,0.6122	0.00019163	0.00019163
2	chr8:106058846:C:T	106058846	NA,T	NA,C	NA,1	NA,inf	NA,inf	NA,0.64845	0.000191519	0.000191519
2	chr8:105527310:A:C	105527310	NA,C	NA,A	NA,1	NA,inf	NA,inf	NA,0.462226	0.000191272	0.000191272
2	chr8:106068600:C:T	106068600	NA,T	NA,C	NA,1	NA,-inf	NA,inf	NA,0.594798	0.000191045	0.000191045
2	chr8:105389870:A:G	105389870	NA,G	NA,A	NA,1	NA,inf	NA,inf	NA,0.717867	0.000190943	0.000190943
2	chr8:105527384:A:G	105527384	NA,G	NA,A	NA,1	NA,inf	NA,inf	NA,0.460851	0.000190821	0.000190821
2	chr8:105548805:G:A	105548805	NA,A	NA,G	NA,1	NA,inf	NA,inf	NA,0.460645	0.000190573	0.000190573
2	chr8:105069911:G:T	105069911	NA,T	NA,G	NA,1	NA,-inf	NA,inf	NA,0.52299	0.000189813	0.000189813
2	chr8:106024829:T:C	106024829	NA,C	NA,T	NA,1	NA,-inf	NA,inf	NA,0.579754	0.000189788	0.000189788
2	chr8:105126385:T:C	105126385	NA,C	NA,T	NA,1	NA,inf	NA,inf	NA,0.564992	0.000189461	0.000189461
2	chr8:105957589:C:T	105957589	NA,T	NA,C	NA,1	NA,-inf	NA,inf	NA,0.643564	0.000189349	0.000189349
2	chr8:105196859:G:C	105196859	NA,C	NA,G	NA,1	NA,-inf	NA,inf	NA,0.627672	0.000189203	0.000189203
2	chr8:105955112:C:A	105955112	NA,A	NA,C	NA,1	NA,-inf	NA,inf	NA,0.643037	0.000189199	0.000189199
2	chr8:105087282:T:C	105087282	NA,C	NA,T	NA,1	NA,inf	NA,inf	NA,0.603875	0.000189178	0.000189178
2	chr8:105145935:G:A	105145935	NA,A	NA,G	NA,1	NA,inf	NA,inf	NA,0.562877	0.00018917	0.00018917
2	chr8:105712782:C:T	105712782	NA,T	NA,C	NA,1	NA,inf	NA,inf	NA,0.617039	0.000189037	0.000189037
2	chr8:105940016:G:A	105940016	NA,A	NA,G	NA,1	NA,inf	NA,inf	NA,0.590516	0.000188845	0.000188845
2	chr8:105955181:A:C	105955181	NA,C	NA,A	NA,1	NA,-inf	NA,inf	NA,0.641027	0.000188631	0.000188631
2	chr8:105951921:A:G	105951921	NA,G	NA,A	NA,1	NA,-inf	NA,inf	NA,0.6402	0.000188402	0.000188402
2	chr8:105954688:C:T	105954688	NA,T	NA,C	NA,1	NA,-inf	NA,inf	NA,0.639687	0.000188263	0.000188263
2	chr8:105287163:A:G	105287163	NA,G	NA,A	NA,1	NA,inf	NA,inf	NA,0.576624	0.00018812	0.00018812
2	chr8:105889799:T:G	105889799	G,NA	T,NA	1,NA	inf,NA	inf,NA	0.926585,NA	0.000187269	0.000187269
2	chr8:105992839:G:A	105992839	NA,A	NA,G	NA,1	NA,inf	NA,inf	NA,0.624501	0.000186977	0.000186977
2	chr8:105309048:C:T	105309048	NA,T	NA,C	NA,1	NA,-inf	NA,inf	NA,0.505155	0.000186887	0.000186887
2	chr8:105071571:T:C	105071571	NA,C	NA,T	NA,1	NA,-inf	NA,inf	NA,0.545105	0.000186701	0.000186701
2	chr8:105379459:A:G	105379459	NA,G	NA,A	NA,1	NA,inf	NA,inf	NA,0.690177	0.000186408	0.000186408
2	chr8:105433152:A:G	105433152	G,G	A,A	1,1	inf,inf	inf,inf	0.180745,1.516	0.000186324	0.000186324
2	chr8:105927187:A:C	105927187	NA,C	NA,A	NA,1	NA,inf	NA,inf	NA,0.605403	0.00018616	0.00018616
2	chr8:105726552:C:T	105726552	NA,T	NA,C	NA,1	NA,-inf	NA,inf	NA,0.612069	0.00018569	0.00018569
2	chr8:105957302:C:T	105957302	NA,T	NA,C	NA,1	NA,inf	NA,inf	NA,0.576583	0.000185172	0.000185172
2	chr8:105526899:C:T	105526899	NA,T	NA,C	NA,1	NA,inf	NA,inf	NA,0.444591	0.000184943	0.000184943
2	chr8:105492387:A:G	105492387	NA,G	NA,A	NA,1	NA,inf	NA,inf	NA,0.577709	0.000184779	0.000184779
2	chr8:105137605:C:T	105137605	NA,T	NA,C	NA,1	NA,-inf	NA,inf	NA,0.536804	0.000184749	0.000184749
2	chr8:105571761:T:G	105571761	NA,G	NA,T	NA,1	NA,inf	NA,inf	NA,0.437409	0.000184622	0.000184622
2	chr8:105720780:A:G	105720780	NA,G	NA,A	NA,1	NA,inf	NA,inf	NA,0.625019	0.000184361	0.000184361
2	chr8:105355765:T:G	105355765	NA,G	NA,T	NA,1	NA,inf	NA,inf	NA,0.587152	0.000184338	0.000184338
2	chr8:105875700:C:T	105875700	NA,T	NA,C	NA,1	NA,inf	NA,inf	NA,0.656953	0.000183725	0.000183725
2	chr8:106063752:A:G	106063752	NA,G	NA,A	NA,1	NA,-inf	NA,inf	NA,0.568523	0.000183685	0.000183685
2	chr8:105428388:A:C	105428388	NA,C	NA,A	NA,1	NA,-inf	NA,inf	NA,0.639022	0.00018326	0.00018326
2	chr8:105200222:A:G	105200222	NA,G	NA,A	NA,1	NA,-inf	NA,inf	NA,0.551847	0.000182678	0.000182678
2	chr8:105888586:A:T	105888586	T,NA	A,NA	1,NA	-inf,NA	inf,NA	1.42901,NA	0.000181868	0.000181868
2	chr8:105181866:G:T	105181866	NA,T	NA,G	NA,1	NA,inf	NA,inf	NA,0.612829	0.000181721	0.000181721
2	chr8:105484397:G:T	105484397	NA,T	NA,G	NA,1	NA,inf	NA,inf	NA,0.670178	0.000181664	0.000181664
2	chr8:105294102:A:G	105294102	NA,G	NA,A	NA,1	NA,inf	NA,inf	NA,0.676857	0.000181565	0.000181565
2	chr8:105788714:A:T	105788714	NA,T	NA,A	NA,1	NA,-inf	NA,inf	NA,0.594361	0.000180956	0.000180956
2	chr8:105201918:T:C	105201918	NA,C	NA,T	NA,1	NA,inf	NA,inf	NA,0.546196	0.000180929	0.000180929
2	chr8:105579046:C:T	105579046	NA,T	NA,C	NA,1	NA,-inf	NA,inf	NA,0.700351	0.000180709	0.000180709
2	chr8:105316203:T:C	105316203	NA,C	NA,T	NA,1	NA,inf	NA,inf	NA,0.536758	0.000180619	0.000180619
2	chr8:106033130:G:A	106033130	NA,A	NA,G	NA,1	NA,-inf	NA,inf	NA,0.548679	0.000180562	0.000180562
2	chr8:105274895:C:T	105274895	NA,T	NA,C	NA,1	NA,inf	NA,inf	NA,0.527729	0.000179901	0.000179901
2	chr8:105113529:A:C	105113529	NA,C	NA,A	NA,1	NA,inf	NA,inf	NA,0.609198	0.000179588	0.000179588
2	chr8:105198128:A:C	105198128	NA,C	NA,A	NA,1	NA,inf	NA,inf	NA,0.514383	0.00017935	0.00017935
2	chr8:105538477:C:G	105538477	NA,G	NA,C	NA,1	NA,inf	NA,inf	NA,0.441078	0.000179349	0.000179349
2	chr8:105581814:C:T	105581814	NA,T	NA,C	NA,1	NA,-inf	NA,inf	NA,0.67721	0.000179269	0.000179269
2	chr8:106025469:A:G	106025469	NA,G	NA,A	NA,1	NA,inf	NA,inf	NA,0.556128	0.000178752	0.000178752
2	chr8:105595444:A:T	105595444	NA,T	NA,A	NA,1	NA,-inf	NA,inf	NA,0.457136	0.000178643	0.000178643
2	chr8:105855747:T:C	105855747	C,C	T,T	1,1	-inf,-inf	inf,inf	1.00873,1.39794	0.00017835	0.00017835
2	chr8:105793313:T:TGTAAA	105793313	NA,TGTAAA	NA,T	NA,1	NA,-inf	NA,inf	NA,0.582949	0.000178143	0.000178143
2	chr8:106000530:C:T	106000530	NA,T	NA,C	NA,1	NA,inf	NA,inf	NA,0.598821	0.000177675	0.000177675
2	chr8:106117560:C:T	106117560	NA,T	NA,C	NA,1	NA,-inf	NA,inf	NA,0.525694	0.000177275	0.000177275
2	chr8:105327511:A:C	105327511	NA,C	NA,A	NA,1	NA,-inf	NA,inf	NA,0.620012	0.000177095	0.000177095
2	chr8:106018759:G:A	106018759	NA,A	NA,G	NA,1	NA,inf	NA,inf	NA,0.549887	0.000177076	0.000177076
2	chr8:105434011:C:A	105434011	NA,A	NA,C	NA,1	NA,inf	NA,inf	NA,0.615328	0.000176991	0.000176991
2	chr8:105439087:G:A	105439087	A,NA	G,NA	1,NA	-inf,NA	inf,NA	1.25036,NA	0.000176974	0.000176974
2	chr8:105131513:TC:T	105131513	NA,T	NA,TC	NA,1	NA,inf	NA,inf	NA,0.584634	0.000176798	0.000176798
2	chr8:105892735:G:A	105892735	A,A	G,G	1,1	-inf,-inf	inf,inf	1.66281,0.432123	0.00017677	0.00017677
2	chr8:105579159:TGTA:T	105579159	NA,T	NA,TGTA	NA,1	NA,-inf	NA,inf	NA,0.686469	0.000176603	0.000176603
2	chr8:106025722:A:C	106025722	NA,C	NA,A	NA,1	NA,inf	NA,inf	NA,0.547739	0.000176507	0.000176507
2	chr8:105163246:GTA:G	105163246	NA,G	NA,GTA	NA,1	NA,inf	NA,inf	NA,0.515863	0.000176456	0.000176456
2	chr8:106028738:A:G	106028738	NA,G	NA,A	NA,1	NA,inf	NA,inf	NA,0.547221	0.000176387	0.000176387
2	chr8:105369468:C:T	105369468	NA,T	NA,C	NA,1	NA,inf	NA,inf	NA,0.624752	0.000176384	0.000176384
2	chr8:105708076:A:G	105708076	NA,G	NA,A	NA,1	NA,-inf	NA,inf	NA,0.577681	0.000176381	0.000176381
2	chr8:105275070:G:C	105275070	NA,C	NA,G	NA,1	NA,inf	NA,inf	NA,0.512576	0.000175952	0.000175952
2	chr8:105320657:T:G	105320657	NA,G	NA,T	NA,1	NA,-inf	NA,inf	NA,0.612462	0.000175348	0.000175348
2	chr8:106027482:A:G	106027482	NA,G	NA,A	NA,1	NA,inf	NA,inf	NA,0.542805	0.000175057	0.000175057
2	chr8:105387119:C:T	105387119	NA,T	NA,C	NA,1	NA,inf	NA,inf	NA,0.592021	0.00017477	0.00017477
2	chr8:105746652:A:T	105746652	NA,T	NA,A	NA,1	NA,inf	NA,inf	NA,0.566668	0.000174604	0.000174604
2	chr8:105922254:C:T	105922254	NA,T	NA,C	NA,1	NA,-inf	NA,inf	NA,0.520317	0.000174197	0.000174197
2	chr8:105563195:A:G	105563195	NA,G	NA,A	NA,1	NA,inf	NA,inf	NA,0.402448	0.000174095	0.000174095
2	chr8:105633242:T:C	105633242	C,C	T,T	1,1	-inf,inf	inf,inf	0.337129,1.72966	0.000173722	0.000173722
2	chr8:105454827:C:T	105454827	NA,T	NA,C	NA,1	NA,inf	NA,inf	NA,0.65667	0.000173305	0.000173305
2	chr8:105626551:G:A	105626551	NA,A	NA,G	NA,1	NA,inf	NA,inf	NA,0.531475	0.000173237	0.000173237
2	chr8:105131415:C:T	105131415	NA,T	NA,C	NA,1	NA,-inf	NA,inf	NA,0.563898	0.000173098	0.000173098
2	chr8:105856083:T:C	105856083	NA,C	NA,T	NA,1	NA,inf	NA,inf	NA,0.53643	0.000173047	0.000173047
2	chr8:106027308:A:G	106027308	NA,G	NA,A	NA,1	NA,inf	NA,inf	NA,0.534323	0.000173009	0.000173009
2	chr8:105905580:C:T	105905580	NA,T	NA,C	NA,1	NA,-inf	NA,inf	NA,0.508814	0.000172908	0.000172908
2	chr8:105554643:T:G	105554643	NA,G	NA,T	NA,1	NA,inf	NA,inf	NA,0.45066	0.000172883	0.000172883
2	chr8:105208082:T:A	105208082	NA,A	NA,T	NA,1	NA,inf	NA,inf	NA,0.577037	0.000172528	0.000172528
2	chr8:105151686:G:A	105151686	NA,A	NA,G	NA,1	NA,inf	NA,inf	NA,0.501255	0.00017228	0.00017228
2	chr8:105426180:T:C	105426180	NA,C	NA,T	NA,1	NA,inf	NA,inf	NA,0.609053	0.000172164	0.000172164
2	chr8:106108595:C:T	106108595	NA,T	NA,C	NA,1	NA,inf	NA,inf	NA,0.533127	0.000171796	0.000171796
2	chr8:105858656:T:C	105858656	NA,C	NA,T	NA,1	NA,inf	NA,inf	NA,0.52942	0.000171291	0.000171291
2	chr8:105728750:T:G	105728750	NA,G	NA,T	NA,1	NA,inf	NA,inf	NA,0.579187	0.000171258	0.000171258
2	chr8:105363949:A:G	105363949	NA,G	NA,A	NA,1	NA,inf	NA,inf	NA,0.598061	0.000171185	0.000171185
2	chr8:106028075:T:C	106028075	NA,C	NA,T	NA,1	NA,inf	NA,inf	NA,0.52653	0.000171102	0.000171102
2	chr8:105527140:G:A	105527140	NA,A	NA,G	NA,1	NA,inf	NA,inf	NA,0.373989	0.000171021	0.000171021
2	chr8:105374067:A:T	105374067	NA,T	NA,A	NA,1	NA,inf	NA,inf	NA,0.626708	0.000170954	0.000170954
2	chr8:106103680:C:T	106103680	T,NA	C,NA	1,NA	-inf,NA	inf,NA	1.65341,NA	0.000170822	0.000170822
2	chr8:106027938:A:T	106027938	NA,T	NA,A	NA,1	NA,inf	NA,inf	NA,0.590603	0.000170218	0.000170218
2	chr8:106116975:T:C	106116975	NA,C	NA,T	NA,1	NA,-inf	NA,inf	NA,0.502704	0.000169865	0.000169865
2	chr8:105124756:AG:A	105124756	NA,A	NA,AG	NA,1	NA,inf	NA,inf	NA,0.501285	0.000169623	0.000169623
2	chr8:105524963:A:G	105524963	NA,G	NA,A	NA,1	NA,inf	NA,inf	NA,0.394819	0.000169556	0.000169556
2	chr8:105780069:T:C	105780069	NA,C	NA,T	NA,1	NA,inf	NA,inf	NA,0.577281	0.000169495	0.000169495
2	chr8:106118673:C:T	106118673	NA,T	NA,C	NA,1	NA,-inf	NA,inf	NA,0.50085	0.000169397	0.000169397
2	chr8:105935900:A:G	105935900	NA,G	NA,A	NA,1	NA,-inf	NA,inf	NA,0.553832	0.000169312	0.000169312
2	chr8:105968040:G:A	105968040	NA,A	NA,G	NA,1	NA,-inf	NA,inf	NA,0.573592	0.000169144	0.000169144
2	chr8:105186605:C:G	105186605	NA,G	NA,C	NA,1	NA,-inf	NA,inf	NA,0.491911	0.000169044	0.000169044
2	chr8:106114939:T:A	106114939	NA,A	NA,T	NA,1	NA,-inf	NA,inf	NA,0.497846	0.000168672	0.000168672
2	chr8:105364599:T:C	105364599	NA,C	NA,T	NA,1	NA,-inf	NA,inf	NA,0.584272	0.00016863	0.00016863
2	chr8:106114385:A:C	106114385	NA,C	NA,A	NA,1	NA,-inf	NA,inf	NA,0.49749	0.000168587	0.000168587
2	chr8:105528987:A:G	105528987	NA,G	NA,A	NA,1	NA,inf	NA,inf	NA,0.387736	0.000168275	0.000168275
2	chr8:105867853:C:T	105867853	NA,T	NA,C	NA,1	NA,-inf	NA,inf	NA,0.549225	0.000168096	0.000168096
2	chr8:105400128:C:T	105400128	NA,T	NA,C	NA,1	NA,-inf	NA,inf	NA,0.590744	0.000167844	0.000167844
2	chr8:106116611:T:C	106116611	NA,C	NA,T	NA,1	NA,-inf	NA,inf	NA,0.494456	0.000167828	0.000167828
2	chr8:106114506:C:CCT	106114506	NA,CCT	NA,C	NA,1	NA,-inf	NA,inf	NA,0.494097	0.00016773	0.00016773
2	chr8:105916730:A:G	105916730	NA,G	NA,A	NA,1	NA,inf	NA,inf	NA,0.510266	0.000167485	0.000167485
2	chr8:106064417:G:A	106064417	NA,A	NA,G	NA,1	NA,-inf	NA,inf	NA,0.504988	0.000167361	0.000167361
2	chr8:105366769:G:C	105366769	NA,C	NA,G	NA,1	NA,inf	NA,inf	NA,0.582251	0.000167348	0.000167348
2	chr8:105942186:T:C	105942186	NA,C	NA,T	NA,1	NA,-inf	NA,inf	NA,0.551636	0.000167267	0.000167267
2	chr8:105097165:AAATTTAG:A	105097165	A,NA	AAATTTAG,NA	1,NA	inf,NA	inf,NA	0.860299,NA	0.000167069	0.000167069
2	chr8:105355038:C:G	105355038	NA,G	NA,C	NA,1	NA,-inf	NA,inf	NA,0.575384	0.000166825	0.000166825
2	chr8:105365753:C:T	105365753	NA,T	NA,C	NA,1	NA,-inf	NA,inf	NA,0.575164	0.000166801	0.000166801
2	chr8:105865129:G:A	105865129	NA,A	NA,G	NA,1	NA,inf	NA,inf	NA,0.511695	0.000166747	0.000166747
2	chr8:105447231:G:A	105447231	NA,A	NA,G	NA,1	NA,inf	NA,inf	NA,0.586104	0.000166671	0.000166671
2	chr8:105315820:T:C	105315820	NA,C	NA,T	NA,1	NA,-inf	NA,inf	NA,0.573827	0.00016646	0.00016646
2	chr8:105600294:G:A	105600294	NA,A	NA,G	NA,1	NA,-inf	NA,inf	NA,0.427124	0.000166281	0.000166281
2	chr8:105069986:A:G	105069986	NA,G	NA,A	NA,1	NA,-inf	NA,inf	NA,0.587097	0.000166281	0.000166281
2	chr8:105364046:A:C	105364046	NA,C	NA,A	NA,1	NA,inf	NA,inf	NA,0.576624	0.000166147	0.000166147
2	chr8:105313218:A:G	105313218	NA,G	NA,A	NA,1	NA,-inf	NA,inf	NA,0.573126	0.000166115	0.000166115
2	chr8:105081276:C:T	105081276	NA,T	NA,C	NA,1	NA,-inf	NA,inf	NA,0.470215	0.000166062	0.000166062
2	chr8:106067605:G:T	106067605	NA,T	NA,G	NA,1	NA,inf	NA,inf	NA,0.56195	0.000165887	0.000165887
2	chr8:106099887:G:A	106099887	A,NA	G,NA	1,NA	inf,NA	inf,NA	0.828082,NA	0.000165574	0.000165574
2	chr8:105344106:G:A	105344106	NA,A	NA,G	NA,1	NA,-inf	NA,inf	NA,0.567828	0.000165105	0.000165105
2	chr8:105712532:G:A	105712532	NA,A	NA,G	NA,1	NA,-inf	NA,inf	NA,0.474273	0.000164943	0.000164943
2	chr8:105687192:G:A	105687192	NA,A	NA,G	NA,1	NA,-inf	NA,inf	NA,0.572369	0.000164133	0.000164133
2	chr8:105576325:A:G	105576325	NA,G	NA,A	NA,1	NA,-inf	NA,inf	NA,0.628224	0.000163995	0.000163995
2	chr8:105616769:G:A	105616769	NA,A	NA,G	NA,1	NA,-inf	NA,inf	NA,0.639599	0.000163751	0.000163751
2	chr8:105925781:C:T	105925781	NA,T	NA,C	NA,1	NA,inf	NA,inf	NA,0.48739	0.000163691	0.000163691
2	chr8:105633804:A:G	105633804	NA,G	NA,A	NA,1	NA,inf	NA,inf	NA,0.439988	0.000163226	0.000163226
2	chr8:106088940:G:A	106088940	NA,A	NA,G	NA,1	NA,-inf	NA,inf	NA,0.535101	0.000163126	0.000163126
2	chr8:106109318:T:A	106109318	NA,A	NA,T	NA,1	NA,-inf	NA,inf	NA,0.495842	0.000162781	0.000162781
2	chr8:105783317:A:G	105783317	NA,G	NA,A	NA,1	NA,-inf	NA,inf	NA,0.522258	0.000162762	0.000162762
2	chr8:105352614:C:T	105352614	NA,T	NA,C	NA,1	NA,inf	NA,inf	NA,0.55828	0.000161978	0.000161978
2	chr8:105952058:A:C	105952058	NA,C	NA,A	NA,1	NA,-inf	NA,inf	NA,0.541105	0.000161812	0.000161812
2	chr8:105746167:T:C	105746167	NA,C	NA,T	NA,1	NA,inf	NA,inf	NA,0.627138	0.000161562	0.000161562
2	chr8:106107055:G:A	106107055	NA,A	NA,G	NA,1	NA,-inf	NA,inf	NA,0.490598	0.000161555	0.000161555
2	chr8:105527300:G:A	105527300	NA,A	NA,G	NA,1	NA,inf	NA,inf	NA,0.71764	0.000161515	0.000161515
2	chr8:106111011:G:C	106111011	NA,C	NA,G	NA,1	NA,-inf	NA,inf	NA,0.490221	0.000161473	0.000161473
2	chr8:105453789:A:T	105453789	NA,T	NA,A	NA,1	NA,inf	NA,inf	NA,0.557026	0.000160826	0.000160826
2	chr8:105732033:G:A	105732033	NA,A	NA,G	NA,1	NA,inf	NA,inf	NA,0.543039	0.000160663	0.000160663
2	chr8:105104075:A:G	105104075	NA,G	NA,A	NA,1	NA,inf	NA,inf	NA,0.484867	0.000160562	0.000160562
2	chr8:105116500:C:T	105116500	NA,T	NA,C	NA,1	NA,-inf	NA,inf	NA,0.577095	0.000160532	0.000160532
2	chr8:105517997:C:T	105517997	NA,T	NA,C	NA,1	NA,-inf	NA,inf	NA,0.840228	0.000160265	0.000160265
2	chr8:105968049:C:T	105968049	NA,T	NA,C	NA,1	NA,inf	NA,inf	NA,0.508925	0.000159722	0.000159722
2	chr8:105458454:C:T	105458454	NA,T	NA,C	NA,1	NA,inf	NA,inf	NA,0.555381	0.000159409	0.000159409
2	chr8:105577773:AC:A	105577773	NA,A	NA,AC	NA,1	NA,-inf	NA,inf	NA,0.614462	0.000159404	0.000159404
2	chr8:105745798:C:T	105745798	NA,T	NA,C	NA,1	NA,inf	NA,inf	NA,0.608927	0.000159244	0.000159244
2	chr8:106101906:A:C	106101906	C,NA	A,NA	1,NA	inf,NA	inf,NA	0.840246,NA	0.000159022	0.000159022
2	chr8:105946941:G:T	105946941	NA,T	NA,G	NA,1	NA,-inf	NA,inf	NA,0.523822	0.000158795	0.000158795
2	chr8:105359665:C:T	105359665	NA,T	NA,C	NA,1	NA,inf	NA,inf	NA,0.548482	0.000158689	0.000158689
2	chr8:106090152:G:A	106090152	NA,A	NA,G	NA,1	NA,inf	NA,inf	NA,0.53275	0.000158519	0.000158519
2	chr8:105461131:T:C	105461131	NA,C	NA,T	NA,1	NA,inf	NA,inf	NA,0.572543	0.000158422	0.000158422
2	chr8:105977735:A:G	105977735	NA,G	NA,A	NA,1	NA,-inf	NA,inf	NA,0.474287	0.000158318	0.000158318
2	chr8:105131340:A:G	105131340	NA,G	NA,A	NA,1	NA,inf	NA,inf	NA,0.456636	0.000158286	0.000158286
2	chr8:105887658:G:T	105887658	T,T	G,G	1,1	-inf,-inf	inf,inf	1.60133,0.437898	0.000158061	0.000158061
2	chr8:105887474:CA:C	105887474	C,C	CA,CA	1,1	-inf,inf	inf,inf	1.76913,0.104498	0.000157879	0.000157879
2	chr8:105353569:T:C	105353569	NA,C	NA,T	NA,1	NA,-inf	NA,inf	NA,0.540739	0.000157368	0.000157368
2	chr8:105676834:G:C	105676834	NA,C	NA,G	NA,1	NA,inf	NA,inf	NA,0.4298	0.000157232	0.000157232
2	chr8:105193949:C:A	105193949	NA,A	NA,C	NA,1	NA,-inf	NA,inf	NA,0.484264	0.00015693	0.00015693
2	chr8:105445383:A:G	105445383	NA,G	NA,A	NA,1	NA,inf	NA,inf	NA,0.539989	0.000156832	0.000156832
2	chr8:105930517:G:A	105930517	NA,A	NA,G	NA,1	NA,inf	NA,inf	NA,0.457159	0.000156792	0.000156792
2	chr8:106078344:T:G	106078344	NA,G	NA,T	NA,1	NA,-inf	NA,inf	NA,0.454311	0.00015671	0.00015671
2	chr8:105295144:C:T	105295144	T,T	C,C	1,1	-inf,-inf	inf,inf	0.892948,1.49864	0.000156446	0.000156446
2	chr8:105153748:C:T	105153748	NA,T	NA,C	NA,1	NA,inf	NA,inf	NA,0.48516	0.000156319	0.000156319
2	chr8:105336211:T:G	105336211	NA,G	NA,T	NA,1	NA,-inf	NA,inf	NA,0.533646	0.000155973	0.000155973
2	chr8:105366150:T:C	105366150	NA,C	NA,T	NA,1	NA,-inf	NA,inf	NA,0.565174	0.000155796	0.000155796
2	chr8:106057069:G:A	106057069	NA,A	NA,G	NA,1	NA,-inf	NA,inf	NA,0.502959	0.000155427	0.000155427
2	chr8:105893061:T:C	105893061	C,C	T,T	1,1	-inf,-inf	inf,inf	1.58601,0.443933	0.000155419	0.000155419
2	chr8:105445660:A:G	105445660	NA,G	NA,A	NA,1	NA,inf	NA,inf	NA,0.532474	0.000155262	0.000155262
2	chr8:106011780:C:T	106011780	NA,T	NA,C	NA,1	NA,-inf	NA,inf	NA,0.51008	0.000154937	0.000154937
2	chr8:106083202:CAGAA:C	106083202	NA,C	NA,CAGAA	NA,1	NA,inf	NA,inf	NA,0.555219	0.000154932	0.000154932
2	chr8:106044606:C:T	106044606	NA,T	NA,C	NA,1	NA,inf	NA,inf	NA,0.443541	0.000154832	0.000154832
2	chr8:105150197:T:C	105150197	NA,C	NA,T	NA,1	NA,-inf	NA,inf	NA,0.416376	0.000154776	0.000154776
2	chr8:106101794:G:A	106101794	NA,A	NA,G	NA,1	NA,-inf	NA,inf	NA,0.42985	0.000154604	0.000154604
2	chr8:105849155:C:T	105849155	NA,T	NA,C	NA,1	NA,inf	NA,inf	NA,0.436427	0.000154559	0.000154559
2	chr8:105893362:TA:T	105893362	T,T	TA,TA	1,1	-inf,-inf	inf,inf	1.60221,0.417964	0.000154235	0.000154235
2	chr8:105398231:G:A	105398231	NA,A	NA,G	NA,1	NA,-inf	NA,inf	NA,0.531362	0.000154183	0.000154183
2	chr8:105284806:C:T	105284806	NA,T	NA,C	NA,1	NA,inf	NA,inf	NA,0.554673	0.000154129	0.000154129
2	chr8:105211125:C:T	105211125	NA,T	NA,C	NA,1	NA,inf	NA,inf	NA,0.498367	0.000153993	0.000153993
2	chr8:105529058:C:T	105529058	NA,T	NA,C	NA,1	NA,inf	NA,inf	NA,0.574889	0.000153846	0.000153846
2	chr8:105630430:T:C	105630430	NA,C	NA,T	NA,1	NA,-inf	NA,inf	NA,0.384738	0.000153813	0.000153813
2	chr8:106095635:C:T	106095635	NA,T	NA,C	NA,1	NA,-inf	NA,inf	NA,0.426343	0.000153645	0.000153645
2	chr8:105119736:G:A	105119736	A,A	G,G	1,1	-inf,-inf	inf,inf	0.269378,0.976726	0.000153517	0.000153517
2	chr8:105159559:G:T	105159559	NA,T	NA,G	NA,1	NA,inf	NA,inf	NA,0.486334	0.000153442	0.000153442
2	chr8:105435017:T:C	105435017	C,C	T,T	1,1	inf,inf	inf,inf	0.17316,1.41073	0.000153028	0.000153028
2	chr8:105783616:C:G	105783616	NA,G	NA,C	NA,1	NA,-inf	NA,inf	NA,0.484094	0.000152822	0.000152822
2	chr8:105150216:G:T	105150216	NA,T	NA,G	NA,1	NA,-inf	NA,inf	NA,0.410674	0.000152636	0.000152636
2	chr8:106112557:A:G	106112557	NA,G	NA,A	NA,1	NA,-inf	NA,inf	NA,0.479526	0.000152605	0.000152605
2	chr8:106028676:C:G	106028676	NA,G	NA,C	NA,1	NA,-inf	NA,inf	NA,0.474133	0.000152595	0.000152595
2	chr8:106055973:T:C	106055973	NA,C	NA,T	NA,1	NA,-inf	NA,inf	NA,0.499085	0.000152494	0.000152494
2	chr8:105322057:T:C	105322057	NA,C	NA,T	NA,1	NA,inf	NA,inf	NA,0.414812	0.000152472	0.000152472
2	chr8:105440414:T:G	105440414	G,G	T,T	1,1	inf,inf	inf,inf	0.182568,1.38943	0.000152398	0.000152398
2	chr8:106117723:G:A	106117723	NA,A	NA,G	NA,1	NA,-inf	NA,inf	NA,0.417152	0.000152343	0.000152343
2	chr8:106116020:G:A	106116020	NA,A	NA,G	NA,1	NA,-inf	NA,inf	NA,0.417152	0.000152343	0.000152343
2	chr8:106117024:G:A	106117024	NA,A	NA,G	NA,1	NA,-inf	NA,inf	NA,0.416892	0.000152289	0.000152289
2	chr8:105490688:T:TCC	105490688	NA,TCC	NA,T	NA,1	NA,inf	NA,inf	NA,0.402579	0.00015205	0.00015205
2	chr8:105488713:G:A	105488713	A,A	G,G	1,1	-inf,inf	inf,inf	2.01234,0.157685	0.000151806	0.000151806
2	chr8:105270802:G:A	105270802	A,A	G,G	1,1	-inf,-inf	inf,inf	0.277382,1.58134	0.000151751	0.000151751
2	chr8:105550922:T:C	105550922	C,NA	T,NA	1,NA	inf,NA	inf,NA	1.29009,NA	0.0001517	0.0001517
2	chr8:105490687:A:T	105490687	NA,T	NA,A	NA,1	NA,inf	NA,inf	NA,0.400865	0.000151675	0.000151675
2	chr8:106077425:T:C	106077425	C,NA	T,NA	1,NA	inf,NA	inf,NA	1.02599,NA	0.000151521	0.000151521
2	chr8:105981130:G:A	105981130	NA,A	NA,G	NA,1	NA,-inf	NA,inf	NA,0.494258	0.000151386	0.000151386
2	chr8:105983155:A:T	105983155	NA,T	NA,A	NA,1	NA,-inf	NA,inf	NA,0.493381	0.000151361	0.000151361
2	chr8:105473366:T:A	105473366	NA,A	NA,T	NA,1	NA,inf	NA,inf	NA,0.501931	0.000151341	0.000151341
2	chr8:105169738:A:T	105169738	NA,T	NA,A	NA,1	NA,inf	NA,inf	NA,0.491008	0.000151109	0.000151109
2	chr8:105072006:A:G	105072006	NA,G	NA,A	NA,1	NA,-inf	NA,inf	NA,0.37463	0.000150868	0.000150868
2	chr8:105778591:G:T	105778591	NA,T	NA,G	NA,1	NA,-inf	NA,inf	NA,0.460226	0.00015068	0.00015068
2	chr8:105333314:T:A	105333314	NA,A	NA,T	NA,1	NA,inf	NA,inf	NA,0.311076	0.000150585	0.000150585
2	chr8:105378801:T:C	105378801	C,NA	T,NA	1,NA	inf,NA	inf,NA	1.0522,NA	0.000150561	0.000150561
2	chr8:105500170:A:G	105500170	NA,G	NA,A	NA,1	NA,inf	NA,inf	NA,0.555833	0.00015042	0.00015042
2	chr8:105072683:C:T	105072683	NA,T	NA,C	NA,1	NA,-inf	NA,inf	NA,0.372305	0.00015035	0.00015035
2	chr8:105887065:A:G	105887065	G,G	A,A	1,1	-inf,inf	inf,inf	1.74515,0.101514	0.000150279	0.000150279
2	chr8:105563645:A:G	105563645	NA,G	NA,A	NA,1	NA,inf	NA,inf	NA,0.860795	0.000149854	0.000149854
2	chr8:105664977:T:G	105664977	NA,G	NA,T	NA,1	NA,-inf	NA,inf	NA,0.375482	0.000149806	0.000149806
2	chr8:105289087:T:A	105289087	NA,A	NA,T	NA,1	NA,inf	NA,inf	NA,0.525442	0.000149675	0.000149675
2	chr8:105456172:T:G	105456172	NA,G	NA,T	NA,1	NA,-inf	NA,inf	NA,0.545814	0.000149535	0.000149535
2	chr8:105891291:C:T	105891291	T,T	C,C	1,1	-inf,-inf	inf,inf	1.53792,0.478753	0.00014952	0.00014952
2	chr8:105923846:C:T	105923846	NA,T	NA,C	NA,1	NA,-inf	NA,inf	NA,0.413163	0.000149434	0.000149434
2	chr8:105993012:C:T	105993012	NA,T	NA,C	NA,1	NA,-inf	NA,inf	NA,0.483482	0.000149381	0.000149381
2	chr8:105986330:C:A	105986330	NA,A	NA,C	NA,1	NA,-inf	NA,inf	NA,0.483482	0.000149381	0.000149381
2	chr8:105511801:C:T	105511801	NA,T	NA,C	NA,1	NA,inf	NA,inf	NA,0.309588	0.000149184	0.000149184
2	chr8:105694210:T:C	105694210	NA,C	NA,T	NA,1	NA,-inf	NA,inf	NA,0.426184	0.000149133	0.000149133
2	chr8:105490203:T:C	105490203	NA,C	NA,T	NA,1	NA,inf	NA,inf	NA,0.492831	0.000149074	0.000149074
2	chr8:105216912:C:T	105216912	NA,T	NA,C	NA,1	NA,-inf	NA,inf	NA,0.512895	0.000149042	0.000149042
2	chr8:105084714:G:T	105084714	NA,T	NA,G	NA,1	NA,-inf	NA,inf	NA,0.358107	0.000149021	0.000149021
2	chr8:105290240:C:T	105290240	NA,T	NA,C	NA,1	NA,-inf	NA,inf	NA,0.437153	0.000148818	0.000148818
2	chr8:105872650:A:C	105872650	NA,C	NA,A	NA,1	NA,inf	NA,inf	NA,0.497225	0.000148695	0.000148695
```
