## Supplementary material for "Characterization of shared and ancestry-specific signals driving complex traits using multi-ancestry fine-mapping": susiex_nc2.cs80.snp

```
BP	SNP	PIP(CS1)	LogBF(CS1,Pop1)	LogBF(CS1,Pop2)	PIP(CS2)	LogBF(CS2,Pop1)	LogBF(CS2,Pop2)
105069561	chr8:105069561:A:G	6.542e-28	-1.49218	-0.56412	4.85652e-05	-1.56325	-0.484381
105069911	chr8:105069911:G:T	2.20974e-27	-6.38037e-10	-0.839083	0.000189813	-6.38037e-10	-0.684502
105069936	chr8:105069936:A:C	3.28424e-26	-6.38037e-10	1.85976	0.00254411	-6.38037e-10	1.91099
105069986	chr8:105069986:A:G	2.47039e-27	-6.38037e-10	-0.727583	0.000166281	-6.38037e-10	-0.816863
105070228	chr8:105070228:A:T	8.52205e-27	-6.38037e-10	0.510697	0.000631066	-6.38037e-10	0.516868
105070517	chr8:105070517:A:G	1.58449e-27	-6.38037e-10	-1.17169	0.000127807	-6.38037e-10	-1.08002
105070597	chr8:105070597:T:C	7.87823e-28	-2.34644	0.476002	6.86308e-05	-2.109	0.407202
105070947	chr8:105070947:G:A	1.04171e-27	-0.819494	-0.771599	2.79457e-05	-1.8063	-0.793979
105071042	chr8:105071042:C:T	1.20178e-28	-2.4215	-1.32924	1.43777e-05	-1.93828	-1.32659
105071125	chr8:105071125:A:G	1.74988e-27	-6.38037e-10	-1.07241	0.000132377	-6.38037e-10	-1.04489
105071259	chr8:105071259:A:T	1.5181e-27	-6.38037e-10	-1.2145	0.00010931	-6.38037e-10	-1.23636
105071519	chr8:105071519:A:T	1.4381e-27	-6.38037e-10	-1.26864	0.000109007	-6.38037e-10	-1.23913
105071571	chr8:105071571:T:C	2.29663e-27	-6.38037e-10	-0.800519	0.000186701	-6.38037e-10	-0.701035
105071865	chr8:105071865:T:G	2.10936e-28	-2.28545	-0.902711	2.05069e-05	-2.1092	-0.800578
105072006	chr8:105072006:A:G	1.8137e-27	-6.38037e-10	-1.03659	0.000150868	-6.38037e-10	-0.914136
105072228	chr8:105072228:C:G	1.48577e-27	-6.38037e-10	-1.23603	0.000107425	-6.38037e-10	-1.25375
105072442	chr8:105072442:A:G	9.61037e-28	-0.897659	-0.774043	2.64536e-05	-1.8601	-0.79505
105072575	chr8:105072575:T:C	1.36526e-27	-6.38037e-10	-1.32062	0.000101326	-6.38037e-10	-1.3122
105072607	chr8:105072607:G:A	9.21716e-28	-0.978697	-0.73478	8.80843e-05	-0.780342	-0.671905
105072683	chr8:105072683:C:T	1.80848e-27	-6.38037e-10	-1.03947	0.00015035	-6.38037e-10	-0.917574
105072794	chr8:105072794:A:G	4.48809e-27	-6.38037e-10	-0.130533	0.000401565	-6.38037e-10	0.064827
105073294	chr8:105073294:A:G	1.42356e-27	-6.38037e-10	-1.2788	0.000107682	-6.38037e-10	-1.25136
105073405	chr8:105073405:A:G	1.9488e-27	-6.38037e-10	-0.964745	0.000143516	-6.38037e-10	-0.964097
105073525	chr8:105073525:C:A	1.5575e-27	-6.38037e-10	-1.18888	0.000111879	-6.38037e-10	-1.21313
105073589	chr8:105073589:G:A	1.58115e-27	-6.38037e-10	-1.1738	0.000114076	-6.38037e-10	-1.19367
105073669	chr8:105073669:A:G	1.36174e-27	-6.38037e-10	-1.3232	0.000100077	-6.38037e-10	-1.32461
105074046	chr8:105074046:A:G	5.76499e-28	-0.872801	-1.30994	5.57525e-05	-0.610589	-1.29903
105074308	chr8:105074308:G:A	3.52619e-28	-1.43678	-1.23754	3.69974e-05	-1.10458	-1.21511
105074558	chr8:105074558:C:T	1.58925e-28	-2.15064	-1.32064	4.3186e-05	-0.856164	-1.30886
105075372	chr8:105075372:A:G	2.65714e-27	-6.38037e-10	-0.654708	0.000204133	-6.38037e-10	-0.611771
105075634	chr8:105075634:G:A	2.6557e-28	-2.42149	-0.536347	3.11026e-05	-2.02218	-0.471074
105075680	chr8:105075680:G:A	3.23029e-28	-1.7835	-0.978476	1.53282e-05	-2.31006	-0.890782
105076176	chr8:105076176:G:A	2.88082e-28	-2.23792	-0.638544	2.64836e-05	-2.11726	-0.536755
105076666	chr8:105076666:A:G	1.41002e-27	-6.38037e-10	-1.28835	0.000106446	-6.38037e-10	-1.2629
105076957	chr8:105076957:A:G	1.37147e-27	-6.38037e-10	-1.31608	0.000102337	-6.38037e-10	-1.30227
105076974	chr8:105076974:T:C	6.36231e-28	-1.53534	-0.548808	2.30662e-05	-2.26203	-0.530141
105077059	chr8:105077059:T:G	3.72531e-28	-1.92297	-0.696425	5.66248e-05	-1.17836	-0.715732
105077374	chr8:105077374:C:T	1.21604e-27	-0.148162	-1.2882	0.000124328	0.166646	-1.27426
105077925	chr8:105077925:G:T	2.85096e-27	-6.38037e-10	-0.584303	0.000232155	-6.38037e-10	-0.483136
105078463	chr8:105078463:C:T	8.86837e-28	-1.75205	-3.32691e-10	5.63516e-05	-1.89893	-3.32691e-10
105078846	chr8:105078846:A:T	8.36707e-28	-1.94942	0.13918	0.000121837	-1.23131	0.103461
105079273	chr8:105079273:G:C	7.9049e-28	-1.92741	0.0603518	0.000115939	-1.20147	0.0239937
105079560	chr8:105079560:G:A	8.56135e-27	-6.38037e-10	0.515298	0.000782211	-6.38037e-10	0.731583
105079659	chr8:105079659:A:C	2.98725e-27	-6.38037e-10	-0.537607	0.000218833	-6.38037e-10	-0.542234
105079818	chr8:105079818:C:T	1.21001e-27	-1.19188	-0.249458	3.85264e-05	-2.06034	-0.218856
105079974	chr8:105079974:G:A	1.3761e-27	-6.38037e-10	-1.3127	0.000102871	-6.38037e-10	-1.29706
105080398	chr8:105080398:ATC:A	9.51268e-28	-0.842525	-0.839394	9.04796e-05	-0.647399	-0.778019
105080637	chr8:105080637:A:T	7.79715e-28	-1.02121	-0.859572	2.1841e-05	-1.96498	-0.881773
105080932	chr8:105080932:C:T	1.39989e-27	-6.38037e-10	-1.29557	0.000103767	-6.38037e-10	-1.2884
105081264	chr8:105081264:C:G	5.94113e-28	-1.27151	-0.881136	1.87e-05	-2.10007	-0.901943
105081276	chr8:105081276:C:T	2.06697e-27	-6.38037e-10	-0.905874	0.000166062	-6.38037e-10	-0.818182
105081470	chr8:105081470:C:T	2.9241e-27	-6.38037e-10	-0.558973	0.000238695	-6.38037e-10	-0.455355
105081637	chr8:105081637:A:T	1.39111e-27	-6.38037e-10	-1.30186	0.000101677	-6.38037e-10	-1.30874
105081834	chr8:105081834:T:G	1.39247e-27	-6.38037e-10	-1.30088	0.000103125	-6.38037e-10	-1.2946
105082540	chr8:105082540:T:TAC	2.33054e-27	-0.675405	-0.110455	5.78539e-05	-1.80179	-0.0708271
105082944	chr8:105082944:A:G	2.51082e-26	-6.38037e-10	1.59124	0.00194117	-6.38037e-10	1.64051
105082953	chr8:105082953:A:T	5.43525e-27	-6.38037e-10	0.0609464	0.00044392	-6.38037e-10	0.165102
105083646	chr8:105083646:C:T	2.94037e-27	-6.38037e-10	-0.553424	0.000240028	-6.38037e-10	-0.449788
105083706	chr8:105083706:A:G	1.46579e-27	-6.38037e-10	-1.24956	0.000111628	-6.38037e-10	-1.21537
105084714	chr8:105084714:G:T	1.77056e-27	-6.38037e-10	-1.06067	0.000149021	-6.38037e-10	-0.926455
105084772	chr8:105084772:A:G	4.46659e-28	-1.10844	-1.32948	1.32404e-05	-2.02308	-1.32419
105084914	chr8:105084914:T:G	1.64104e-27	-6.38037e-10	-1.13663	0.000127179	-6.38037e-10	-1.08494
105085865	chr8:105085865:T:A	1.10097e-26	-6.38037e-10	0.766814	0.000792008	-6.38037e-10	0.74403
105086400	chr8:105086400:C:G	1.2361e-28	-2.40622	-1.31636	1.78762e-05	-1.73171	-1.31536
105086525	chr8:105086525:C:T	3.48589e-28	-2.36543	-0.320388	3.10406e-05	-2.2123	-0.282941
105086705	chr8:105086705:A:T	1.48244e-28	-2.29759	-1.24326	1.47502e-05	-1.97354	-1.26574
105087188	chr8:105087188:A:G	1.56326e-28	-2.3222	-1.16557	1.50553e-05	-2.02068	-1.19813
105087282	chr8:105087282:T:C	2.4644e-27	-6.38037e-10	-0.730013	0.000189178	-6.38037e-10	-0.687853
105087646	chr8:105087646:C:A	1.14895e-27	-1.09951	-0.393603	3.52959e-05	-2.0026	-0.364172
105088385	chr8:105088385:G:C	4.83341e-28	-2.35899	-3.32691e-10	3.3628e-05	-2.41518	-3.32691e-10
105088456	chr8:105088456:T:C	8.84859e-28	-1.33267	-0.42162	2.89126e-05	-2.16616	-0.400108
105088594	chr8:105088594:T:C	1.17171e-27	-1.01196	-0.46153	3.44831e-05	-1.9547	-0.435375
105088612	chr8:105088612:A:G	1.19303e-27	-1.05921	-0.396252	3.65274e-05	-1.97863	-0.353853
105089195	chr8:105089195:C:A	5.3259e-28	-0.938723	-1.32324	1.44344e-05	-1.93209	-1.32883
105090726	chr8:105090726:A:G	1.53398e-28	-2.31669	-1.18999	1.49569e-05	-2.00448	-1.22089
105092331	chr8:105092331:C:T	7.77332e-28	-1.2807	-0.60315	2.33121e-05	-2.14023	-0.641337
105092492	chr8:105092492:C:T	1.96659e-27	-6.38037e-10	-0.95566	0.000148048	-6.38037e-10	-0.933004
105092504	chr8:105092504:A:T	2.97822e-27	-6.38037e-10	-0.540633	0.000243359	-6.38037e-10	-0.436005
105092926	chr8:105092926:G:A	2.55803e-27	-6.38037e-10	-0.692721	0.000208367	-6.38037e-10	-0.59124
105093040	chr8:105093040:C:A	1.32505e-27	-0.150941	-1.19956	0.000133143	0.137917	-1.17703
105093245	chr8:105093245:T:C	2.49763e-27	-6.38037e-10	-0.716615	0.00019163	-6.38037e-10	-0.674977
105093282	chr8:105093282:AT:A	1.6417e-26	-6.38037e-10	1.16636	0.00152786	-6.38037e-10	1.40108
105093583	chr8:105093583:A:G	3.01456e-28	-1.82632	-1.00477	1.17865e-05	-2.40112	-1.06247
105094723	chr8:105094723:A:G	1.23525e-28	-2.39741	-1.32586	1.62506e-05	-1.81845	-1.32396
105094831	chr8:105094831:A:G	1.82398e-27	-6.38037e-10	-1.03094	0.000143262	-6.38037e-10	-0.965867
105094872	chr8:105094872:T:C	7.33902e-27	-6.38037e-10	0.361247	0.00053265	-6.38037e-10	0.347323
105094878	chr8:105094878:C:T	1.60992e-28	-2.23747	-1.22089	1.34576e-05	-2.08091	-1.25009
105095769	chr8:105095769:G:T	1.70029e-27	-0.556705	-0.544456	0.000142438	-0.383438	-0.588199
105095836	chr8:105095836:G:A	8.47468e-28	-1.28258	-0.514877	2.75894e-05	-2.14603	-0.467074
105096030	chr8:105096030:T:G	1.50461e-27	-6.38037e-10	-1.22342	0.000108993	-6.38037e-10	-1.23926
105096053	chr8:105096053:C:T	1.32741e-28	-2.32291	-1.32841	2.58927e-05	-1.3539	-1.32268
105096075	chr8:105096075:T:A	1.70908e-28	-2.42179	-0.976794	1.63562e-05	-2.15726	-0.978676
105096256	chr8:105096256:T:C	8.43584e-28	-1.35826	-0.443792	2.77655e-05	-2.18433	-0.422413
105096365	chr8:105096365:T:C	1.3617e-28	-2.34265	-1.28316	2.62681e-05	-1.39316	-1.26903
105096463	chr8:105096463:G:C	1.49782e-27	-6.38037e-10	-1.22795	0.000108509	-6.38037e-10	-1.24371
105096884	chr8:105096884:T:C	1.72219e-27	-6.38037e-10	-1.08836	0.000131822	-6.38037e-10	-1.04909
105097165	chr8:105097165:AAATTTAG:A	1.34765e-27	-1.3336	-3.32691e-10	0.000167069	-0.812135	-3.32691e-10
105097450	chr8:105097450:C:T	2.14646e-27	-0.868141	-3.32691e-10	3.39828e-05	-2.40469	-3.32691e-10
105097505	chr8:105097505:A:T	1.67198e-27	-6.38037e-10	-1.11795	0.000126111	-6.38037e-10	-1.09338
105097711	chr8:105097711:C:A	1.39279e-27	-6.38037e-10	-1.30065	0.000104696	-6.38037e-10	-1.27948
105097934	chr8:105097934:C:G	8.93175e-28	-1.74493	-3.32691e-10	6.75433e-05	-1.71777	-3.32691e-10
105098042	chr8:105098042:C:T	1.446e-27	-6.38037e-10	-1.26316	0.000105204	-6.38037e-10	-1.27464
105098075	chr8:105098075:G:A	1.4069e-27	-6.38037e-10	-1.29057	0.000104331	-6.38037e-10	-1.28297
105098288	chr8:105098288:C:T	7.44873e-27	-6.38037e-10	0.376084	0.000679464	-6.38037e-10	0.590762
105098462	chr8:105098462:C:A	1.35255e-28	-2.33364	-1.29892	2.53391e-05	-1.40179	-1.2964
105098472	chr8:105098472:G:T	1.13261e-27	-1.12653	-0.380908	3.49527e-05	-2.02492	-0.351626
105098881	chr8:105098881:G:A	6.16213e-28	-1.69414	-0.421978	4.72531e-05	-1.63409	-0.440931
105098911	chr8:105098911:A:G	1.49882e-27	-6.38037e-10	-1.22728	0.000108657	-6.38037e-10	-1.24234
105099434	chr8:105099434:T:G	2.32546e-28	-1.78274	-1.30789	8.3805e-05	-0.187208	-1.31484
105099563	chr8:105099563:G:C	2.37286e-28	-1.8938	-1.17665	6.18527e-05	-0.604011	-1.20177
105099728	chr8:105099728:C:T	2.89008e-27	-0.935898	0.365222	0.000296411	-0.655388	0.416593
105100016	chr8:105100016:G:A	2.22959e-28	-2.24943	-0.883294	1.73905e-05	-2.32577	-0.748849
105100183	chr8:105100183:C:T	1.8229e-27	-6.38037e-10	-1.03153	0.000134488	-6.38037e-10	-1.02907
105101212	chr8:105101212:C:T	2.16624e-27	-6.38037e-10	-0.858967	0.000134582	-6.38037e-10	-1.02837
105101399	chr8:105101399:T:C	1.9425e-26	-6.38037e-10	1.3346	0.00159798	-6.38037e-10	1.44595
105101590	chr8:105101590:G:A	1.21409e-28	-2.42146	-1.3191	9.08533e-06	-2.4013	-1.32258
105101677	chr8:105101677:C:A	1.27268e-26	-6.38037e-10	0.911754	0.000803979	-6.38037e-10	0.759031
105102320	chr8:105102320:C:T	4.33494e-28	-1.40316	-1.06468	2.68862e-05	-1.67798	-0.960951
105102366	chr8:105102366:A:C	2.1041e-28	-2.0885	-1.10215	1.40016e-05	-2.29533	-0.996041
105102466	chr8:105102466:A:G	4.30615e-27	-6.38037e-10	-0.171914	0.000368545	-6.38037e-10	-0.0209781
105102576	chr8:105102576:G:A	6.44139e-28	-1.684	-0.387798	4.85958e-05	-1.82759	-0.219414
105102646	chr8:105102646:T:C	6.26126e-27	-6.38037e-10	0.202422	0.000546754	-6.38037e-10	0.373457
105102768	chr8:105102768:A:G	1.66159e-27	-6.38037e-10	-1.12419	0.000118928	-6.38037e-10	-1.15202
105102836	chr8:105102836:C:T	5.37026e-28	-2.25367	-3.32691e-10	3.89296e-05	-2.26879	-3.32691e-10
105102884	chr8:105102884:C:T	1.78449e-27	-6.38037e-10	-1.05282	0.000128099	-6.38037e-10	-1.07774
105103081	chr8:105103081:C:T	5.42504e-28	-2.24352	-3.32691e-10	4.3597e-05	-2.15555	-3.32691e-10
105103382	chr8:105103382:T:G	4.96855e-27	-6.38037e-10	-0.0288312	0.000425275	-6.38037e-10	0.122194
105103495	chr8:105103495:G:A	2.29265e-28	-1.91399	-1.19085	1.32036e-05	-2.10463	-1.24542
105103584	chr8:105103584:G:A	2.15574e-28	-2.14068	-1.02573	1.973e-05	-1.8899	-1.05851
105103773	chr8:105103773:T:G	1.48765e-27	-6.38037e-10	-1.23476	0.000113715	-6.38037e-10	-1.19684
105103981	chr8:105103981:A:G	2.05396e-28	-2.00086	-1.21392	1.21994e-05	-2.16961	-1.25954
105103986	chr8:105103986:G:A	1.83129e-28	-2.00088	-1.32865	1.14594e-05	-2.16614	-1.32559
105104009	chr8:105104009:G:A	3.18359e-28	-1.85829	-0.918249	3.01179e-05	-1.59831	-0.927115
105104064	chr8:105104064:T:G	6.72724e-27	-6.38037e-10	0.274206	0.000589768	-6.38037e-10	0.449187
105104075	chr8:105104075:A:G	2.05842e-27	-6.38037e-10	-0.910019	0.000160562	-6.38037e-10	-0.851859
105104259	chr8:105104259:T:G	4.5485e-27	-6.38037e-10	-0.117163	0.000390623	-6.38037e-10	0.0372009
105104624	chr8:105104624:C:G	1.76391e-27	-6.38037e-10	-1.06443	0.000126876	-6.38037e-10	-1.08733
105104655	chr8:105104655:C:T	1.89715e-27	-6.38037e-10	-0.991606	0.000134478	-6.38037e-10	-1.02914
105104745	chr8:105104745:AAAAAAAAG:A	2.90171e-27	-6.38037e-10	-0.566661	0.000237483	-6.38037e-10	-0.460445
105105457	chr8:105105457:C:G	1.46165e-27	-6.38037e-10	-1.2524	0.000106717	-6.38037e-10	-1.26036
105105564	chr8:105105564:G:A	1.95357e-28	-1.93607	-1.32882	1.21208e-05	-2.12106	-1.31456
105105670	chr8:105105670:C:T	2.18332e-28	-1.89677	-1.25693	1.27546e-05	-2.09288	-1.29177
105105676	chr8:105105676:T:G	3.17378e-27	-6.38037e-10	-0.477037	0.000258998	-6.38037e-10	-0.373721
105105715	chr8:105105715:GTGTGTGTGTGTGTATGTGCA:G	7.43251e-27	-6.38037e-10	0.373904	0.000660839	-6.38037e-10	0.562969
105105855	chr8:105105855:A:G	1.96971e-28	-2.01031	-1.24635	1.28354e-05	-2.18621	-1.19213
105105971	chr8:105105971:GTTAA:G	1.56664e-28	-2.40702	-1.07859	1.17842e-05	-2.41703	-1.04675
105106036	chr8:105106036:G:A	2.18087e-28	-1.89011	-1.26471	1.27109e-05	-2.091	-1.29709
105106071	chr8:105106071:G:A	3.36383e-28	-1.46791	-1.25355	2.514e-05	-1.4873	-1.21878
105106326	chr8:105106326:G:A	1.58555e-27	-6.38037e-10	-1.17103	0.000115196	-6.38037e-10	-1.18391
105106467	chr8:105106467:A:G	5.36017e-27	-6.38037e-10	0.0470359	0.000457957	-6.38037e-10	0.196233
105106585	chr8:105106585:C:T	1.39588e-27	-6.38037e-10	-1.29843	0.000107829	-6.38037e-10	-1.25
105106723	chr8:105106723:A:G	2.85957e-28	-1.91734	-0.966535	2.53282e-05	-1.69683	-1.0018
105106962	chr8:105106962:C:T	1.64667e-27	-6.38037e-10	-1.13321	0.000117915	-6.38037e-10	-1.16058
105107172	chr8:105107172:T:C	6.20756e-27	-6.38037e-10	0.193809	0.00054261	-6.38037e-10	0.36585
105107199	chr8:105107199:A:T	4.76392e-28	-2.37347	-3.32691e-10	3.83342e-05	-2.2842	-3.32691e-10
105107792	chr8:105107792:T:C	1.9368e-28	-1.94423	-1.32928	1.08516e-05	-2.22156	-1.32468
105108042	chr8:105108042:T:C	2.13916e-28	-1.97562	-1.19852	1.29821e-05	-2.25711	-1.10986
105108119	chr8:105108119:T:C	1.77608e-28	-2.03116	-1.32897	1.02243e-05	-2.28916	-1.31662
105108120	chr8:105108120:G:A	1.82286e-28	-2.00465	-1.32949	1.03281e-05	-2.27595	-1.31972
105108222	chr8:105108222:G:A	2.0833e-28	-1.89398	-1.30661	1.95421e-05	-1.64686	-1.31111
105108959	chr8:105108959:A:G	2.03337e-27	-1.993	1.07074	0.000210984	-1.75554	1.17678
105109454	chr8:105109454:T:C	2.54236e-28	-1.77679	-1.22466	1.7186e-05	-1.91789	-1.16855
105109517	chr8:105109517:C:T	2.1768e-28	-1.91562	-1.24107	1.27161e-05	-2.10714	-1.28053
105109518	chr8:105109518:G:A	5.99551e-28	-2.14353	-3.32691e-10	3.70822e-05	-2.31741	-3.32691e-10
105110054	chr8:105110054:A:T	1.61636e-28	-2.40621	-1.04816	1.88276e-05	-1.87896	-1.11626
105110086	chr8:105110086:T:G	5.14503e-28	-1.30355	-0.99296	3.09142e-05	-1.60548	-0.893848
105110119	chr8:105110119:A:T	1.82819e-28	-2.04875	-1.28247	1.10428e-05	-2.27881	-1.24996
105110212	chr8:105110212:G:A	2.63429e-28	-1.91429	-1.05164	2.35861e-05	-1.68993	-1.07995
105110367	chr8:105110367:A:G	4.3283e-27	-6.38037e-10	-0.166784	0.000370073	-6.38037e-10	-0.0168427
105111107	chr8:105111107:A:C	1.44587e-27	-6.38037e-10	-1.26325	0.000104662	-6.38037e-10	-1.2798
105111569	chr8:105111569:G:T	4.83221e-28	-2.35924	-3.32691e-10	3.83578e-05	-2.28358	-3.32691e-10
105111646	chr8:105111646:A:G	1.68647e-28	-2.09463	-1.31728	1.00504e-05	-2.29586	-1.32706
105111878	chr8:105111878:T:TAG	1.74405e-27	-6.38037e-10	-1.07575	0.000124518	-6.38037e-10	-1.10609
105112189	chr8:105112189:AC:A	1.77607e-27	-6.38037e-10	-1.05756	0.000126666	-6.38037e-10	-1.08899
105112401	chr8:105112401:C:T	2.91336e-27	-6.38037e-10	-0.562653	0.000235548	-6.38037e-10	-0.468625
105112592	chr8:105112592:C:T	3.7185e-28	-2.24849	-0.372733	2.9186e-05	-2.11134	-0.445508
105112628	chr8:105112628:G:A	2.74284e-28	-2.07187	-0.853685	1.82687e-05	-2.29883	-0.726524
105112778	chr8:105112778:G:A	1.40645e-27	-6.38037e-10	-1.29089	0.000102945	-6.38037e-10	-1.29635
105112825	chr8:105112825:G:A	1.91033e-28	-2.10286	-1.18441	1.2036e-05	-2.31487	-1.12777
105113009	chr8:105113009:T:C	1.99907e-28	-2.04634	-1.19552	1.22435e-05	-2.28453	-1.14102
105113243	chr8:105113243:T:C	2.04217e-28	-1.89194	-1.32859	8.97792e-06	-2.41422	-1.32155
105113265	chr8:105113265:A:C	5.33231e-27	-6.38037e-10	0.0418253	0.000458879	-6.38037e-10	0.198244
105113368	chr8:105113368:C:T	1.82494e-27	-6.38037e-10	-1.03041	0.000129912	-6.38037e-10	-1.06369
105113377	chr8:105113377:T:C	1.3544e-27	-6.38037e-10	-1.3286	9.99773e-05	-6.38037e-10	-1.3256
105113438	chr8:105113438:A:G	1.46228e-26	-6.38037e-10	1.05062	0.00144122	-6.38037e-10	1.3427
105113529	chr8:105113529:A:C	2.52828e-27	-6.38037e-10	-0.70442	0.000179588	-6.38037e-10	-0.739878
105113624	chr8:105113624:A:G	2.5778e-28	-2.41522	-0.572392	2.1342e-05	-2.35661	-0.513253
105113797	chr8:105113797:T:A	1.39761e-28	-2.41212	-1.18766	1.02902e-05	-2.42078	-1.17857
105113966	chr8:105113966:A:T	1.46437e-27	-6.38037e-10	-1.25053	0.000110005	-6.38037e-10	-1.23001
105114075	chr8:105114075:AT:A	1.77259e-27	-6.38037e-10	-1.05951	0.000123968	-6.38037e-10	-1.11052
105114083	chr8:105114083:C:G	1.52773e-27	-6.38037e-10	-1.20818	0.000114892	-6.38037e-10	-1.18655
105114267	chr8:105114267:T:C	9.85853e-28	-1.64621	-3.32691e-10	3.59763e-05	-2.34768	-3.32691e-10
105114337	chr8:105114337:G:A	3.42924e-27	-6.38037e-10	-0.399622	0.000313125	-6.38037e-10	-0.18394
105114426	chr8:105114426:G:A	4.74271e-26	-6.38037e-10	2.22723	0.00349563	-6.38037e-10	2.22873
105114902	chr8:105114902:A:G	1.35341e-28	-2.37743	-1.25449	2.51465e-05	-1.44658	-1.25924
105115626	chr8:105115626:T:C	2.94561e-27	-6.38037e-10	-0.551645	0.000247921	-6.38037e-10	-0.417431
105115805	chr8:105115805:T:C	7.27577e-26	2.65518	-3.32691e-10	0.00176469	1.54519	-3.32691e-10
105116186	chr8:105116186:GA:G	1.54239e-28	-2.42066	-1.08055	2.29744e-05	-1.77119	-1.02497
105116404	chr8:105116404:T:C	4.62927e-28	-2.40214	-3.32691e-10	3.34579e-05	-2.42025	-3.32691e-10
105116419	chr8:105116419:A:G	2.03842e-27	-6.38037e-10	-0.919782	0.000145344	-6.38037e-10	-0.951439
105116431	chr8:105116431:G:A	1.37296e-27	-6.38037e-10	-1.31499	0.000100172	-6.38037e-10	-1.32365
105116500	chr8:105116500:C:T	2.41894e-27	-6.38037e-10	-0.748628	0.000160532	-6.38037e-10	-0.85205
105116597	chr8:105116597:G:A	1.42659e-28	-2.33627	-1.24299	1.19327e-05	-2.20886	-1.2424
105116631	chr8:105116631:G:A	5.19757e-28	-2.35973	0.0733817	9.93998e-05	-1.41028	0.078888
105117187	chr8:105117187:A:G	5.16622e-28	-2.2924	-3.32691e-10	0.000134005	-1.03266	-3.32691e-10
105117537	chr8:105117537:G:A	1.4115e-27	-6.38037e-10	-1.28731	0.000101538	-6.38037e-10	-1.31011
105117632	chr8:105117632:A:G	1.58306e-28	-2.40912	-1.06607	2.74715e-05	-1.60937	-1.00802
105117680	chr8:105117680:T:C	3.89745e-28	-2.32107	-0.253155	0.000105177	-1.14199	-0.1329
105118151	chr8:105118151:A:G	1.34057e-28	-2.31982	-1.32163	1.13115e-05	-2.17934	-1.32538
105118422	chr8:105118422:C:T	1.39278e-27	-6.38037e-10	-1.30066	0.000100664	-6.38037e-10	-1.31876
105119191	chr8:105119191:G:T	1.42202e-27	-6.38037e-10	-1.27988	0.000102054	-6.38037e-10	-1.30504
105119213	chr8:105119213:A:G	1.00998e-27	-1.62203	-3.32691e-10	4.66355e-05	-2.08818	-3.32691e-10
105119546	chr8:105119546:T:C	1.664e-28	-2.41687	-1.00845	1.30398e-05	-2.3242	-1.03833
105119590	chr8:105119590:T:C	1.48376e-27	-6.38037e-10	-1.23738	0.000113697	-6.38037e-10	-1.197
105119736	chr8:105119736:G:A	4.74104e-28	-2.24575	-0.132535	0.000153517	-0.889552	-0.00717877
105119737	chr8:105119737:T:C	1.37638e-27	-6.38037e-10	-1.3125	0.000106085	-6.38037e-10	-1.2663
105119851	chr8:105119851:T:G	1.69748e-28	-2.32367	-1.08173	4.23755e-05	-1.16446	-1.01951
105119893	chr8:105119893:A:T	1.60064e-28	-2.36562	-1.09852	3.52339e-05	-1.32493	-1.04361
105120684	chr8:105120684:G:A	1.42174e-27	-6.38037e-10	-1.28008	0.000102025	-6.38037e-10	-1.30533
105120695	chr8:105120695:C:T	2.89031e-27	-6.38037e-10	-0.570594	0.000243263	-6.38037e-10	-0.436397
105120797	chr8:105120797:T:A	1.41987e-28	-2.30032	-1.28366	1.1307e-05	-2.20958	-1.29554
105121194	chr8:105121194:C:T	1.40635e-27	-6.38037e-10	-1.29096	0.000105736	-6.38037e-10	-1.26959
105121333	chr8:105121333:C:T	1.59537e-28	-2.38191	-1.08553	3.30835e-05	-1.40301	-1.0285
105121663	chr8:105121663:A:G	9.59639e-28	-1.93581	0.262648	6.83755e-05	-1.96258	0.257053
105121689	chr8:105121689:A:G	1.62424e-28	-2.37891	-1.0706	3.40769e-05	-1.38969	-1.01223
105121922	chr8:105121922:G:A	1.83803e-27	-6.38037e-10	-1.02326	0.000146951	-6.38037e-10	-0.940439
105122123	chr8:105122123:T:A	1.55389e-28	-2.35512	-1.13867	3.64185e-05	-1.25009	-1.08538
105122336	chr8:105122336:G:A	5.09586e-28	-2.30612	-3.32691e-10	3.36617e-05	-2.41418	-3.32691e-10
105122544	chr8:105122544:T:C	6.78185e-28	-2.02029	-3.32691e-10	3.88601e-05	-2.27057	-3.32691e-10
105122793	chr8:105122793:G:A	3.89769e-28	-2.25009	-0.324065	0.000128702	-0.868347	-0.204696
105122853	chr8:105122853:G:A	3.48336e-27	-6.38037e-10	-0.383961	0.00027879	-6.38037e-10	-0.300082
105122862	chr8:105122862:C:T	9.84754e-28	-2.16022	0.512901	0.000336401	-0.717634	0.605397
105122958	chr8:105122958:A:G	1.83706e-27	-6.38037e-10	-1.02379	0.000141642	-6.38037e-10	-0.977238
105123103	chr8:105123103:G:T	3.88972e-28	-2.22364	-0.352569	0.000135471	-0.787881	-0.233904
105123239	chr8:105123239:G:A	9.03767e-27	-0.701379	1.27082	0.00217683	0.485685	1.2694
105123507	chr8:105123507:T:C	1.8727e-27	-6.38037e-10	-1.00458	0.000139236	-6.38037e-10	-0.994371
105123922	chr8:105123922:C:T	1.31883e-27	-2.21443	0.859213	0.00037828	-0.94627	0.951364
105124090	chr8:105124090:G:A	5.20898e-28	-2.32383	0.0396664	0.000135954	-1.1885	0.170273
105124227	chr8:105124227:A:T	3.44211e-27	-6.38037e-10	-0.395876	0.000269075	-6.38037e-10	-0.335551
105124721	chr8:105124721:TAATA:T	2.88504e-27	-6.38037e-10	-0.572419	0.000211564	-6.38037e-10	-0.576016
105124756	chr8:105124756:AG:A	2.1142e-27	-6.38037e-10	-0.883281	0.000169623	-6.38037e-10	-0.796964
105125007	chr8:105125007:A:G	5.92932e-28	-2.15463	-3.32691e-10	5.05039e-05	-2.00849	-3.32691e-10
105125412	chr8:105125412:G:T	1.48679e-27	-6.38037e-10	-1.23534	0.000109525	-6.38037e-10	-1.23439
105125531	chr8:105125531:C:T	2.43081e-28	-1.75912	-1.2872	9.11055e-06	-2.42106	-1.30005
105125541	chr8:105125541:A:G	1.43628e-28	-2.31017	-1.26232	1.20235e-05	-2.17692	-1.26676
105126299	chr8:105126299:A:T	2.33008e-26	-6.38037e-10	1.51653	0.00189817	-6.38037e-10	1.61811
105126303	chr8:105126303:TG:T	4.75e-28	-2.3764	-3.32691e-10	3.35913e-05	-2.41628	-3.32691e-10
105126379	chr8:105126379:G:T	1.26369e-27	-1.39792	-3.32691e-10	5.92585e-05	-1.84863	-3.32691e-10
105126385	chr8:105126385:T:C	2.33301e-27	-6.38037e-10	-0.784801	0.000189461	-6.38037e-10	-0.686358
105126963	chr8:105126963:C:T	4.60936e-28	-2.40645	-3.32691e-10	3.38819e-05	-2.40766	-3.32691e-10
105127299	chr8:105127299:G:C	4.43401e-27	-0.142656	-3.32691e-10	0.000140057	-0.988493	-3.32691e-10
105127457	chr8:105127457:TTTTG:T	1.56667e-27	-6.38037e-10	-1.18301	0.000119488	-6.38037e-10	-1.14732
105127596	chr8:105127596:G:C	1.8095e-28	-2.2796	-1.06189	4.65403e-05	-1.04165	-1.04857
105127906	chr8:105127906:G:A	4.66393e-28	-2.39469	-3.32691e-10	4.08049e-05	-2.22174	-3.32691e-10
105128095	chr8:105128095:CAGTG:C	1.40932e-27	-6.38037e-10	-1.28885	0.000101415	-6.38037e-10	-1.31132
105128107	chr8:105128107:C:A	1.48706e-28	-2.31046	-1.22728	3.70892e-05	-1.10999	-1.20722
105128506	chr8:105128506:A:G	1.55618e-27	-6.38037e-10	-1.18972	0.000113968	-6.38037e-10	-1.19463
105128678	chr8:105128678:T:A	1.89377e-28	-2.35637	-0.939604	4.20193e-05	-1.32926	-0.863158
105128699	chr8:105128699:G:A	2.32586e-26	-6.38037e-10	1.51472	0.00213051	-6.38037e-10	1.73357
105128836	chr8:105128836:A:G	1.5264e-27	-6.38037e-10	-1.20905	0.000108169	-6.38037e-10	-1.24685
105129299	chr8:105129299:T:G	1.70099e-28	-2.40474	-0.998594	2.9851e-05	-1.60117	-0.933159
105129491	chr8:105129491:G:A	1.60319e-27	-6.38037e-10	-1.15997	0.000122385	-6.38037e-10	-1.12337
105129568	chr8:105129568:C:G	4.91018e-28	-1.01368	-1.32956	2.71602e-05	-1.30009	-1.3287
105129760	chr8:105129760:A:G	1.43544e-27	-6.38037e-10	-1.27049	0.000101915	-6.38037e-10	-1.3064
105129881	chr8:105129881:A:G	2.19492e-28	-1.85135	-1.29705	9.05832e-06	-2.42145	-1.30541
105130105	chr8:105130105:C:T	9.29735e-28	-2.28834	0.583529	0.000274617	-1.10524	0.790078
105130348	chr8:105130348:A:G	1.5439e-28	-2.38318	-1.11705	2.95629e-05	-1.48464	-1.05938
105130670	chr8:105130670:G:A	1.59239e-27	-6.38037e-10	-1.16672	0.00011433	-6.38037e-10	-1.19145
105130721	chr8:105130721:T:G	1.59303e-28	-2.39883	-1.07007	2.85526e-05	-1.56656	-1.01223
105130763	chr8:105130763:T:C	1.4007e-27	-6.38037e-10	-1.29499	0.00010106	-6.38037e-10	-1.31483
105131340	chr8:105131340:A:G	1.98959e-27	-6.38037e-10	-0.944032	0.000158286	-6.38037e-10	-0.866139
105131363	chr8:105131363:C:T	2.59325e-26	-6.38037e-10	1.62354	0.00155933	-6.38037e-10	1.42147
105131415	chr8:105131415:C:T	2.34092e-27	-6.38037e-10	-0.781415	0.000173098	-6.38037e-10	-0.776683
105131425	chr8:105131425:A:G	1.67964e-28	-2.12767	-1.28829	1.40168e-05	-1.99024	-1.30004
105131513	chr8:105131513:TC:T	2.41213e-27	-6.38037e-10	-0.751451	0.000176798	-6.38037e-10	-0.755532
105131625	chr8:105131625:A:G	1.38152e-27	-6.38037e-10	-1.30878	0.000100204	-6.38037e-10	-1.32334
105132086	chr8:105132086:T:A	1.44526e-27	-6.38037e-10	-1.26367	0.000110277	-6.38037e-10	-1.22754
105132348	chr8:105132348:C:A	1.39287e-27	-6.38037e-10	-1.30059	0.000100677	-6.38037e-10	-1.31862
105132588	chr8:105132588:C:A	1.36089e-28	-2.29687	-1.32953	1.22663e-05	-2.0941	-1.32958
105132657	chr8:105132657:TA:T	2.23386e-28	-1.9298	-1.20101	1.04353e-05	-2.41482	-1.17052
105133096	chr8:105133096:GC:G	3.82242e-27	-1.4883	1.19722	0.000518138	-0.990749	1.31045
105133255	chr8:105133255:C:T	1.4774e-27	-6.38037e-10	-1.24167	0.00010689	-6.38037e-10	-1.25874
105133273	chr8:105133273:T:C	7.62842e-27	-6.38037e-10	0.399922	0.000690654	-6.38037e-10	0.607097
105133599	chr8:105133599:T:C	5.33916e-28	-2.25948	-3.32691e-10	4.76228e-05	-2.06723	-3.32691e-10
105133628	chr8:105133628:A:G	3.19579e-28	-2.26192	-0.510785	8.04435e-05	-1.09595	-0.447042
105134060	chr8:105134060:C:G	1.72995e-28	-2.08031	-1.30615	1.55966e-05	-1.87144	-1.31205
105134181	chr8:105134181:A:T	1.37036e-27	-6.38037e-10	-1.31689	9.98122e-05	-6.38037e-10	-1.32725
105134280	chr8:105134280:T:A	1.89271e-28	-2.36567	-0.930863	4.21294e-05	-1.36438	-0.82542
105134539	chr8:105134539:G:A	1.75643e-27	-6.38037e-10	-1.06868	0.000124551	-6.38037e-10	-1.10583
105134927	chr8:105134927:T:G	3.94875e-26	-0.37065	2.41467	0.00844672	0.674502	2.43649
105135481	chr8:105135481:T:C	2.05509e-28	-2.07787	-1.13636	1.44126e-05	-2.07104	-1.1914
105136044	chr8:105136044:T:A	1.35389e-27	-6.38037e-10	-1.32898	9.97832e-05	-6.38037e-10	-1.32754
105136880	chr8:105136880:A:C	6.74236e-28	-2.02614	-3.32691e-10	0.000109421	-1.23534	-3.32691e-10
105137605	chr8:105137605:C:T	2.31268e-27	-6.38037e-10	-0.793553	0.000184749	-6.38037e-10	-0.711543
105137700	chr8:105137700:G:A	2.92301e-28	-1.59665	-1.26528	2.93096e-05	-1.28136	-1.27127
105137869	chr8:105137869:T:TCC	1.64986e-27	-6.38037e-10	-1.13127	0.000125491	-6.38037e-10	-1.09831
105137889	chr8:105137889:A:G	3.31222e-28	-1.40978	-1.32715	3.4733e-05	-1.06183	-1.32102
105138353	chr8:105138353:A:G	5.23577e-28	-2.27903	-3.32691e-10	4.8569e-05	-2.04756	-3.32691e-10
105138357	chr8:105138357:A:C	3.81021e-28	-1.26758	-1.32928	3.9903e-05	-0.918337	-1.32575
105138440	chr8:105138440:G:A	1.35328e-27	-6.38037e-10	-1.32943	9.95962e-05	-6.38037e-10	-1.32942
105138522	chr8:105138522:A:G	3.19764e-28	-1.44283	-1.3293	3.33116e-05	-1.09598	-1.32865
105138621	chr8:105138621:A:C	1.53818e-28	-2.41	-1.09395	2.59781e-05	-1.63479	-1.03849
105138892	chr8:105138892:C:T	1.94832e-28	-1.98256	-1.28502	1.50936e-05	-1.94879	-1.26748
105139038	chr8:105139038:G:T	5.25617e-27	-6.38037e-10	0.0274434	0.000444286	-6.38037e-10	0.165926
105139245	chr8:105139245:C:T	5.53587e-28	-2.2233	-3.32691e-10	5.38112e-05	-1.94506	-3.32691e-10
105139846	chr8:105139846:A:G	1.38736e-27	-6.38037e-10	-1.30455	0.000107466	-6.38037e-10	-1.25337
105140090	chr8:105140090:A:G	1.9227e-28	-2.3988	-0.88202	1.78284e-05	-2.1748	-0.874949
105140194	chr8:105140194:A:G	2.38624e-27	-6.38037e-10	-0.762239	0.000196029	-6.38037e-10	-0.652281
105141923	chr8:105141923:A:G	2.72787e-28	-1.60212	-1.3289	3.17857e-05	-1.14597	-1.32556
105142305	chr8:105142305:A:G	1.54952e-28	-2.20937	-1.28723	1.19443e-05	-2.18869	-1.26159
105142375	chr8:105142375:T:A	1.36967e-27	-6.38037e-10	-1.31739	0.000102199	-6.38037e-10	-1.30362
105142883	chr8:105142883:G:A	2.52112e-27	-6.38037e-10	-0.707255	0.000209135	-6.38037e-10	-0.587563
105144264	chr8:105144264:A:G	1.9119e-27	-0.820941	-0.162923	0.000272156	-0.155795	-0.168372
105144456	chr8:105144456:T:C	4.93436e-28	-1.27463	-1.06369	5.6573e-05	-0.795188	-1.09982
105144800	chr8:105144800:AAG:A	2.11007e-28	-1.9645	-1.22332	2.01932e-05	-1.68701	-1.23819
105145200	chr8:105145200:A:T	2.59236e-27	-6.38037e-10	-0.679392	0.000207359	-6.38037e-10	-0.59609
105145331	chr8:105145331:A:G	4.89249e-28	-2.34684	-3.32691e-10	3.63781e-05	-2.33657	-3.32691e-10
105145935	chr8:105145935:G:A	2.27477e-27	-6.38037e-10	-0.810081	0.00018917	-6.38037e-10	-0.687893
105146968	chr8:105146968:A:G	5.80825e-28	-2.38748	0.212211	9.78013e-05	-1.71216	0.364558
105147052	chr8:105147052:T:A	1.3885e-27	-6.38037e-10	-1.30374	0.000107713	-6.38037e-10	-1.25107
105147379	chr8:105147379:C:T	9.50642e-27	-6.38037e-10	0.620008	0.000591543	-6.38037e-10	0.452192
105147822	chr8:105147822:G:A	1.36666e-27	-6.38037e-10	-1.31959	0.00010017	-6.38037e-10	-1.32367
105148035	chr8:105148035:T:C	1.81034e-27	-6.38037e-10	-1.03845	0.000138009	-6.38037e-10	-1.00323
105148853	chr8:105148853:C:G	3.36793e-27	-6.38037e-10	-0.417661	0.000251518	-6.38037e-10	-0.403026
105150138	chr8:105150138:C:A	2.66243e-27	-6.38037e-10	-0.652719	0.000205875	-6.38037e-10	-0.603274
105150197	chr8:105150197:T:C	1.92869e-27	-6.38037e-10	-0.975116	0.000154776	-6.38037e-10	-0.888562
105150216	chr8:105150216:G:T	1.91301e-27	-6.38037e-10	-0.983284	0.000152636	-6.38037e-10	-0.902484
105150323	chr8:105150323:G:A	1.29279e-28	-2.41104	-1.2667	1.9878e-05	-1.71128	-1.22965
105150331	chr8:105150331:A:G	1.84225e-27	-6.38037e-10	-1.02097	0.000124201	-6.38037e-10	-1.10864
105150384	chr8:105150384:A:C	1.5925e-27	-6.38037e-10	-1.16666	0.000107603	-6.38037e-10	-1.2521
105150922	chr8:105150922:G:A	4.67313e-28	-1.33691	-1.05581	5.41123e-05	-0.844413	-1.09507
105151331	chr8:105151331:T:A	1.56557e-27	-6.38037e-10	-1.18371	0.00011604	-6.38037e-10	-1.17661
105151581	chr8:105151581:T:C	1.85889e-27	-6.38037e-10	-1.01198	0.000141777	-6.38037e-10	-0.976285
105151686	chr8:105151686:G:A	2.08941e-27	-6.38037e-10	-0.895077	0.00017228	-6.38037e-10	-0.781421
105151936	chr8:105151936:A:T	1.71035e-26	1.20732	-3.32691e-10	0.000527507	0.33762	-3.32691e-10
105153748	chr8:105153748:C:T	2.08682e-27	-6.38037e-10	-0.896318	0.000156319	-6.38037e-10	-0.87864
105154569	chr8:105154569:T:A	1.68153e-28	-2.19415	-1.22069	1.43873e-05	-2.02529	-1.23891
105155743	chr8:105155743:G:C	4.0843e-27	-6.38037e-10	-0.22481	0.000345103	-6.38037e-10	-0.0866986
105156710	chr8:105156710:C:A	1.92385e-28	-1.96929	-1.31093	1.41883e-05	-1.95051	-1.32761
105156839	chr8:105156839:A:G	1.24104e-27	-0.0881773	-1.32783	9.17582e-05	-0.0853059	-1.32608
105157682	chr8:105157682:T:G	1.35573e-28	-2.37788	-1.25232	2.5316e-05	-1.48885	-1.21026
105159270	chr8:105159270:G:T	3.15116e-27	-6.38037e-10	-0.484188	0.000255273	-6.38037e-10	-0.38821
105159559	chr8:105159559:G:T	2.02637e-27	-6.38037e-10	-0.925715	0.000153442	-6.38037e-10	-0.897219
105159604	chr8:105159604:C:T	7.45965e-28	-1.83875	-0.0862906	9.01786e-05	-1.34414	-0.084612
105159606	chr8:105159606:G:T	1.44296e-28	-2.3885	-1.17935	2.53824e-05	-1.57252	-1.12396
105160483	chr8:105160483:A:G	1.40041e-27	-6.38037e-10	-1.29519	0.00010482	-6.38037e-10	-1.2783
105161288	chr8:105161288:G:A	6.02773e-28	-2.13817	-3.32691e-10	3.5995e-05	-2.34716	-3.32691e-10
105161809	chr8:105161809:G:A	4.15286e-27	-6.38037e-10	-0.208162	0.00036436	-6.38037e-10	-0.0323998
105162672	chr8:105162672:A:G	6.01536e-28	-1.86106	-0.279171	6.80053e-05	-1.59819	-0.112761
105162682	chr8:105162682:G:A	5.19107e-28	-2.2876	-3.32691e-10	3.47943e-05	-2.38109	-3.32691e-10
105163246	chr8:105163246:GTA:G	2.12935e-27	-6.38037e-10	-0.876143	0.000176456	-6.38037e-10	-0.757467
105163432	chr8:105163432:T:A	4.3646e-27	-6.38037e-10	-0.158432	0.000285506	-6.38037e-10	-0.276279
105163639	chr8:105163639:T:C	7.54543e-28	-1.78379	-0.129811	8.71579e-05	-1.50959	0.0467689
105164223	chr8:105164223:C:T	5.97738e-28	-1.81534	-0.331217	6.72035e-05	-1.55219	-0.170624
105164352	chr8:105164352:T:C	1.35537e-27	-6.38037e-10	-1.32788	9.97395e-05	-6.38037e-10	-1.32798
105164864	chr8:105164864:A:G	1.77843e-28	-2.04067	-1.31814	1.35933e-05	-2.02634	-1.29462
105164967	chr8:105164967:G:A	1.55904e-27	-6.38037e-10	-1.18789	0.000118869	-6.38037e-10	-1.15252
105165266	chr8:105165266:C:T	3.23401e-28	-1.91017	-0.850657	8.51245e-05	-0.665058	-0.821369
105165362	chr8:105165362:G:A	1.35752e-27	-6.38037e-10	-1.3263	9.98632e-05	-6.38037e-10	-1.32674
105166006	chr8:105166006:C:G	4.54931e-28	-2.41957	-3.32691e-10	3.34104e-05	-2.42167	-3.32691e-10
105167242	chr8:105167242:G:A	1.35496e-27	-6.38037e-10	-1.32819	0.000102203	-6.38037e-10	-1.30358
105167726	chr8:105167726:A:G	1.50144e-27	-6.38037e-10	-1.22553	0.00011574	-6.38037e-10	-1.17919
105168458	chr8:105168458:A:G	3.0102e-28	-1.82319	-1.00935	8.48241e-05	-0.430201	-1.05976
105168646	chr8:105168646:A:G	1.12041e-27	-0.683975	-0.834285	0.000111234	-0.36041	-0.858498
105168695	chr8:105168695:A:G	1.5841e-27	-6.38037e-10	-1.17194	0.000121076	-6.38037e-10	-1.13412
105168743	chr8:105168743:T:C	2.53561e-27	-6.38037e-10	-0.701524	0.000212278	-6.38037e-10	-0.572644
105168837	chr8:105168837:G:C	1.39082e-27	-6.38037e-10	-1.30207	0.000102219	-6.38037e-10	-1.30342
105169139	chr8:105169139:A:T	4.86261e-28	-1.52382	-0.829146	5.2619e-05	-1.12224	-0.845226
105169738	chr8:105169738:A:T	2.12527e-27	-6.38037e-10	-0.87806	0.000151109	-6.38037e-10	-0.912538
105170096	chr8:105170096:T:C	1.85931e-28	-2.00428	-1.31006	1.41944e-05	-1.99624	-1.28146
105170224	chr8:105170224:G:A	5.11899e-28	-1.37405	-0.927534	5.94616e-05	-0.902106	-0.943104
105171090	chr8:105171090:C:T	6.13132e-28	-1.33029	-0.79084	6.74847e-05	-0.905401	-0.81324
105171602	chr8:105171602:T:C	4.82785e-28	-2.36014	-3.32691e-10	3.34477e-05	-2.42056	-3.32691e-10
105172235	chr8:105172235:G:A	2.76032e-27	-0.616613	-3.32691e-10	0.000136904	-1.01126	-3.32691e-10
105172545	chr8:105172545:C:G	4.51395e-27	-6.38037e-10	-0.124786	0.000294962	-6.38037e-10	-0.243696
105172551	chr8:105172551:G:A	4.90317e-28	-2.34466	-3.32691e-10	3.36312e-05	-2.41509	-3.32691e-10
105172759	chr8:105172759:A:G	1.78107e-27	-6.38037e-10	-1.05475	0.000121819	-6.38037e-10	-1.12801
105173063	chr8:105173063:G:A	2.42846e-27	-6.38037e-10	-0.744702	0.000202319	-6.38037e-10	-0.620698
105173645	chr8:105173645:G:A	4.50099e-27	-6.38037e-10	-0.127663	0.000294173	-6.38037e-10	-0.246374
105173764	chr8:105173764:C:T	1.45105e-27	-6.38037e-10	-1.25967	0.000108306	-6.38037e-10	-1.24558
105173817	chr8:105173817:C:T	6.4081e-28	-2.07698	-3.32691e-10	6.68077e-05	-1.72872	-3.32691e-10
105174090	chr8:105174090:TATGTC:T	2.595e-28	-1.87043	-1.11053	4.87586e-05	-0.901678	-1.14198
105174328	chr8:105174328:C:A	2.24151e-28	-1.94892	-1.17847	5.42205e-05	-0.72569	-1.21179
105175071	chr8:105175071:A:G	7.64112e-28	-1.73976	-0.161242	9.05214e-05	-1.46184	0.0368825
105175808	chr8:105175808:C:T	2.70018e-28	-2.08791	-0.85332	6.14094e-05	-1.00078	-0.812194
105176255	chr8:105176255:G:T	1.36435e-27	-6.38037e-10	-1.32128	0.000100756	-6.38037e-10	-1.31784
105176299	chr8:105176299:A:G	4.89331e-28	-1.66853	-0.678144	4.99869e-05	-1.31679	-0.701989
105176390	chr8:105176390:G:A	1.50985e-27	-6.38037e-10	-1.21995	0.000114198	-6.38037e-10	-1.19261
105177696	chr8:105177696:G:C	1.42728e-27	-6.38037e-10	-1.27619	0.000105079	-6.38037e-10	-1.27583
105177837	chr8:105177837:A:G	4.25937e-27	-6.38037e-10	-0.182837	0.000408661	-6.38037e-10	0.0823444
105178091	chr8:105178091:G:A	4.7713e-28	-1.72924	-0.642687	5.58829e-05	-1.43016	-0.477126
105178273	chr8:105178273:TAAG:T	5.77096e-28	-1.56741	-0.614295	5.92217e-05	-1.20849	-0.640769
105178475	chr8:105178475:G:T	2.07061e-28	-2.01951	-1.1872	4.59682e-05	-0.884809	-1.21778
105178786	chr8:105178786:A:G	1.97065e-28	-2.40753	-0.848651	1.60116e-05	-2.41524	-0.741988
105178787	chr8:105178787:C:A	1.95189e-28	-1.98848	-1.27726	4.49494e-05	-0.827725	-1.29728
105178958	chr8:105178958:A:T	1.43518e-27	-6.38037e-10	-1.27067	0.000106488	-6.38037e-10	-1.26251
105179258	chr8:105179258:T:G	2.6418e-28	-1.74938	-1.2137	2.64849e-05	-1.45973	-1.19424
105179565	chr8:105179565:G:C	2.3373e-28	-1.90797	-1.17758	2.27171e-05	-1.64866	-1.15876
105179875	chr8:105179875:T:G	2.42073e-27	-6.38037e-10	-0.74789	0.000199365	-6.38037e-10	-0.635404
105180106	chr8:105180106:G:A	1.39639e-27	-6.38037e-10	-1.29807	0.00010458	-6.38037e-10	-1.28059
105180645	chr8:105180645:C:T	5.43497e-28	-1.66073	-0.58096	5.48623e-05	-1.31811	-0.607603
105181264	chr8:105181264:C:G	2.66185e-27	-6.38037e-10	-0.652938	0.000193967	-6.38037e-10	-0.662851
105181451	chr8:105181451:G:A	3.45248e-27	-6.38037e-10	-0.392866	0.000328137	-6.38037e-10	-0.137111
105181866	chr8:105181866:G:T	2.4915e-27	-6.38037e-10	-0.719074	0.000181721	-6.38037e-10	-0.72807
105181942	chr8:105181942:T:C	2.04579e-28	-2.41007	-0.808689	1.66859e-05	-2.41703	-0.698948
105182140	chr8:105182140:C:T	4.28397e-27	-6.38037e-10	-0.177078	0.000418571	-6.38037e-10	0.106305
105182569	chr8:105182569:G:A	6.39145e-28	-2.07958	-3.32691e-10	4.3849e-05	-2.14979	-3.32691e-10
105184039	chr8:105184039:T:C	2.75778e-28	-1.74733	-1.17279	2.7622e-05	-1.46261	-1.14931
105184558	chr8:105184558:A:G	2.49309e-28	-1.8303	-1.19072	2.44269e-05	-1.56196	-1.1729
105184604	chr8:105184604:G:C	1.87625e-28	-2.15656	-1.14871	1.31258e-05	-2.17647	-1.17949
105184864	chr8:105184864:T:C	1.52875e-27	-6.38037e-10	-1.20751	0.000114662	-6.38037e-10	-1.18855
105185064	chr8:105185064:T:C	6.12817e-28	-1.43353	-0.688117	6.36498e-05	-1.06384	-0.713301
105185167	chr8:105185167:G:A	2.42342e-27	-6.38037e-10	-0.746778	0.000192479	-6.38037e-10	-0.670555
105185172	chr8:105185172:T:C	2.1799e-28	-1.95509	-1.20018	4.97342e-05	-0.794268	-1.22958
105185235	chr8:105185235:A:G	1.35557e-27	-6.38037e-10	-1.32774	9.95837e-05	-6.38037e-10	-1.32954
105185348	chr8:105185348:C:T	5.65604e-28	-2.20182	-3.32691e-10	6.41065e-05	-1.77	-3.32691e-10
105185612	chr8:105185612:GA:G	3.08657e-28	-1.8271	-0.980386	2.35758e-05	-1.79644	-0.97388
105185901	chr8:105185901:A:G	1.98829e-28	-2.00168	-1.24559	3.40297e-05	-1.14735	-1.25596
105186168	chr8:105186168:T:C	2.75371e-27	-6.38037e-10	-0.619012	0.000234639	-6.38037e-10	-0.472493
105186530	chr8:105186530:C:T	5.48953e-28	-1.53066	-0.70104	5.63952e-05	-1.17181	-0.726344
105186566	chr8:105186566:T:C	5.47635e-28	-1.55555	-0.678559	5.59417e-05	-1.20198	-0.704252
105186605	chr8:105186605:C:G	2.13481e-27	-6.38037e-10	-0.873581	0.000169044	-6.38037e-10	-0.800381
105186732	chr8:105186732:G:A	5.53933e-28	-1.51756	-0.705115	5.71412e-05	-1.15519	-0.729826
105187169	chr8:105187169:T:G	1.72897e-27	-1.9454	0.86097	0.000305272	-1.16502	0.955683
105187452	chr8:105187452:A:G	1.42396e-28	-2.26335	-1.31775	1.91283e-05	-1.66073	-1.31864
105188755	chr8:105188755:A:G	1.90929e-28	-2.13643	-1.15138	1.3298e-05	-2.16059	-1.18233
105190620	chr8:105190620:TC:T	1.35434e-27	-6.38037e-10	-1.32865	9.96323e-05	-6.38037e-10	-1.32906
105190869	chr8:105190869:C:G	1.83616e-27	-6.38037e-10	-1.02428	0.000131365	-6.38037e-10	-1.05256
105190950	chr8:105190950:T:C	1.02218e-26	0.692568	-3.32691e-10	0.000270832	-0.329044	-3.32691e-10
105191156	chr8:105191156:T:C	1.38815e-27	-6.38037e-10	-1.30399	0.000101986	-6.38037e-10	-1.30571
105191231	chr8:105191231:A:G	1.38594e-27	-6.38037e-10	-1.30558	0.000101827	-6.38037e-10	-1.30727
105192366	chr8:105192366:C:T	2.59234e-28	-1.75465	-1.22734	2.58656e-05	-1.46484	-1.21279
105192392	chr8:105192392:T:C	2.56814e-28	-1.80411	-1.18725	2.52636e-05	-1.53213	-1.16905
105193949	chr8:105193949:C:A	2.09332e-27	-6.38037e-10	-0.893208	0.00015693	-6.38037e-10	-0.874739
105195216	chr8:105195216:T:C	2.00108e-28	-1.92953	-1.31133	4.91465e-05	-0.713389	-1.32235
105195447	chr8:105195447:C:T	2.19454e-28	-1.94054	-1.20804	5.24172e-05	-0.734731	-1.23658
105196227	chr8:105196227:C:T	2.12362e-28	-1.96185	-1.21957	2.02082e-05	-1.72002	-1.20444
105196461	chr8:105196461:A:G	4.29235e-27	-6.38037e-10	-0.175126	0.000412185	-6.38037e-10	0.0909309
105196739	chr8:105196739:G:A	5.49188e-28	-1.51341	-0.71786	5.64941e-05	-1.15603	-0.74037
105196859	chr8:105196859:G:C	2.5645e-27	-6.38037e-10	-0.690196	0.000189203	-6.38037e-10	-0.687719
105197601	chr8:105197601:T:A	2.86235e-28	-1.92383	-0.959075	2.17265e-05	-1.89992	-0.952086
105197686	chr8:105197686:G:A	2.6102e-28	-2.03775	-0.937367	4.23679e-05	-1.25047	-0.933682
105197825	chr8:105197825:TG:T	1.5862e-27	-1.17062	-3.32691e-10	5.76419e-05	-1.87629	-3.32691e-10
105198128	chr8:105198128:A:C	2.2119e-27	-6.38037e-10	-0.838106	0.00017935	-6.38037e-10	-0.741204
105198218	chr8:105198218:A:T	2.37107e-28	-2.18152	-0.889678	1.55955e-05	-2.30677	-0.876787
105198728	chr8:105198728:A:G	2.11888e-28	-1.9736	-1.21006	4.89281e-05	-0.801769	-1.23842
105198892	chr8:105198892:A:C	1.83863e-27	-6.38037e-10	-1.02294	0.000131587	-6.38037e-10	-1.05087
105198937	chr8:105198937:G:C	1.35341e-27	-6.38037e-10	-1.32933	9.95993e-05	-6.38037e-10	-1.32939
105199883	chr8:105199883:CA:C	1.56575e-27	-6.38037e-10	-1.1836	0.000117235	-6.38037e-10	-1.16636
105199905	chr8:105199905:G:T	1.46469e-27	-6.38037e-10	-1.25032	0.000109522	-6.38037e-10	-1.23441
105200222	chr8:105200222:A:G	2.32836e-27	-6.38037e-10	-0.786793	0.000182678	-6.38037e-10	-0.722818
105200645	chr8:105200645:A:G	1.72834e-28	-2.21832	-1.16906	1.23041e-05	-2.22501	-1.1956
105201401	chr8:105201401:A:C	1.7679e-27	-6.38037e-10	-1.06217	0.000137372	-6.38037e-10	-1.00785
105201555	chr8:105201555:T:C	1.47014e-27	-6.38037e-10	-1.2466	0.00011255	-6.38037e-10	-1.20715
105201867	chr8:105201867:G:A	2.27249e-28	-1.95319	-1.16048	2.16911e-05	-1.71258	-1.14106
105201890	chr8:105201890:A:T	1.94808e-28	-2.20659	-1.06111	1.47497e-05	-2.15271	-1.08661
105201918	chr8:105201918:T:C	2.28943e-27	-6.38037e-10	-0.803656	0.000180929	-6.38037e-10	-0.732437
105201920	chr8:105201920:T:C	1.3589e-27	-6.38037e-10	-1.32528	9.99469e-05	-6.38037e-10	-1.3259
105202982	chr8:105202982:A:T	2.68918e-27	-6.38037e-10	-0.642722	0.000228451	-6.38037e-10	-0.499222
105203066	chr8:105203066:T:G	2.1838e-28	-2.13436	-1.01911	1.50761e-05	-2.15061	-1.06682
105203318	chr8:105203318:G:A	1.35397e-27	-6.38037e-10	-1.32892	9.95795e-05	-6.38037e-10	-1.32959
105203658	chr8:105203658:G:A	2.19573e-28	-1.94084	-1.20719	2.12704e-05	-1.68225	-1.19097
105203915	chr8:105203915:T:C	1.7567e-27	-6.38037e-10	-1.06852	0.000126712	-6.38037e-10	-1.08862
105204021	chr8:105204021:G:A	4.22227e-27	-6.38037e-10	-0.191587	0.000331918	-6.38037e-10	-0.125655
105204074	chr8:105204074:C:T	7.20439e-28	-1.38253	-0.577322	7.61158e-05	-0.996908	-0.601378
105204083	chr8:105204083:G:A	4.63373e-27	-6.38037e-10	-0.0985963	0.000412171	-6.38037e-10	0.0908959
105204108	chr8:105204108:C:T	2.01676e-28	-2.23889	-0.994163	1.59607e-05	-2.16961	-0.990803
105204216	chr8:105204216:C:T	1.936e-27	-6.38037e-10	-0.971338	0.000141265	-6.38037e-10	-0.979905
105204570	chr8:105204570:T:A	4.56112e-28	-2.41698	-3.32691e-10	3.79158e-05	-2.29517	-3.32691e-10
105204975	chr8:105204975:A:G	7.63531e-28	-1.90176	-3.32691e-10	4.68812e-05	-2.08292	-3.32691e-10
105205209	chr8:105205209:G:A	1.5922e-28	-2.16493	-1.3045	1.33948e-05	-2.0275	-1.30818
105205233	chr8:105205233:A:G	2.86046e-27	-6.38037e-10	-0.580976	0.000242316	-6.38037e-10	-0.440299
105205260	chr8:105205260:C:T	1.62015e-27	-6.38037e-10	-1.14944	0.0001231	-6.38037e-10	-1.11754
105205668	chr8:105205668:G:A	6.19089e-28	-2.11147	-3.32691e-10	3.86912e-05	-2.27493	-3.32691e-10
105206018	chr8:105206018:T:C	1.10755e-26	0.772772	-3.32691e-10	0.00030012	-0.22636	-3.32691e-10
105206653	chr8:105206653:A:G	4.91569e-27	-6.38037e-10	-0.0395278	0.000372641	-6.38037e-10	-0.00992714
105207120	chr8:105207120:T:A	5.0073e-28	-2.32365	-3.32691e-10	4.07996e-05	-2.22187	-3.32691e-10
105207485	chr8:105207485:A:G	5.1579e-27	-6.38037e-10	0.00856949	0.000390436	-6.38037e-10	0.0367212
105207880	chr8:105207880:GC:G	1.80167e-27	-6.38037e-10	-1.04324	0.000138945	-6.38037e-10	-0.996461
105208082	chr8:105208082:T:A	2.36075e-27	-6.38037e-10	-0.772981	0.000172528	-6.38037e-10	-0.779984
105208107	chr8:105208107:G:C	1.87742e-27	-6.38037e-10	-1.00206	0.000147312	-6.38037e-10	-0.937992
105208427	chr8:105208427:T:C	1.36059e-27	-6.38037e-10	-1.32404	0.000100323	-6.38037e-10	-1.32215
105208439	chr8:105208439:A:G	2.4558e-28	-1.85245	-1.18365	2.42425e-05	-1.57754	-1.16489
105208641	chr8:105208641:T:A	3.07528e-27	-6.38037e-10	-0.508564	0.000262665	-6.38037e-10	-0.359664
105208908	chr8:105208908:T:C	1.40419e-27	-6.38037e-10	-1.2925	0.000102719	-6.38037e-10	-1.29855
105209241	chr8:105209241:A:G	1.73698e-27	-6.38037e-10	-1.07981	0.000134708	-6.38037e-10	-1.02743
105209447	chr8:105209447:C:T	1.68493e-27	-6.38037e-10	-1.11024	0.000116378	-6.38037e-10	-1.1737
105209891	chr8:105209891:G:C	1.3664e-27	-6.38037e-10	-1.31978	0.000100214	-6.38037e-10	-1.32323
105209967	chr8:105209967:A:G	3.19395e-27	-6.38037e-10	-0.470702	0.000273428	-6.38037e-10	-0.319502
105209982	chr8:105209982:C:T	3.49744e-27	-6.38037e-10	-0.379928	0.000346183	-6.38037e-10	-0.0835743
105210292	chr8:105210292:G:A	2.27725e-28	-1.89642	-1.21515	5.61942e-05	-0.659299	-1.24243
105210474	chr8:105210474:G:A	2.06729e-27	-6.38037e-10	-0.905719	0.000146341	-6.38037e-10	-0.944605
105210478	chr8:105210478:C:T	1.72594e-28	-2.16015	-1.22862	1.63917e-05	-1.90397	-1.22979
105210645	chr8:105210645:C:G	2.71663e-27	-6.38037e-10	-0.632568	0.000198175	-6.38037e-10	-0.64139
105210868	chr8:105210868:A:T	2.63745e-28	-1.79641	-1.16832	7.20454e-05	-0.508376	-1.14487
105211031	chr8:105211031:A:G	1.75564e-27	-6.38037e-10	-1.06912	0.000126696	-6.38037e-10	-1.08875
105211125	chr8:105211125:C:T	2.11197e-27	-6.38037e-10	-0.884338	0.000153993	-6.38037e-10	-0.893635
105211646	chr8:105211646:C:T	1.10273e-27	-1.53417	-3.32691e-10	3.70307e-05	-2.31879	-3.32691e-10
105211648	chr8:105211648:T:A	1.36334e-27	-6.38037e-10	-1.32202	0.000100029	-6.38037e-10	-1.32508
105211833	chr8:105211833:A:G	1.63007e-28	-2.30826	-1.13766	1.2266e-05	-2.25911	-1.1646
105213999	chr8:105213999:T:C	2.83496e-27	-6.38037e-10	-0.589933	0.00020647	-6.38037e-10	-0.600386
105214044	chr8:105214044:AAAATCTAGC:A	3.91645e-27	-6.38037e-10	-0.266774	0.000377856	-6.38037e-10	0.00397022
105214352	chr8:105214352:G:A	1.36278e-27	-6.38037e-10	-1.32243	0.00010014	-6.38037e-10	-1.32397
105215017	chr8:105215017:G:A	1.35421e-27	-6.38037e-10	-1.32874	0.000105057	-6.38037e-10	-1.27604
105215344	chr8:105215344:G:A	4.27929e-27	-6.38037e-10	-0.178172	0.000417687	-6.38037e-10	0.104192
105216566	chr8:105216566:A:G	3.62002e-28	-1.52672	-1.12135	3.11961e-05	-1.38862	-1.10163
105216912	chr8:105216912:C:T	2.18908e-27	-6.38037e-10	-0.848479	0.000149042	-6.38037e-10	-0.926315
105216917	chr8:105216917:C:T	8.59078e-28	-1.78385	-3.32691e-10	0.00012296	-1.11868	-3.32691e-10
105217182	chr8:105217182:T:C	5.0425e-28	-1.35932	-0.957326	1.6571e-05	-2.09721	-1.02568
105217229	chr8:105217229:G:T	4.78178e-28	-2.36973	-3.32691e-10	3.62132e-05	-2.34112	-3.32691e-10
105217934	chr8:105217934:G:A	1.31724e-28	-2.32984	-1.32917	1.22012e-05	-2.09953	-1.32948
105218027	chr8:105218027:G:T	1.34039e-28	-2.31902	-1.32256	1.25336e-05	-2.07732	-1.3248
105218162	chr8:105218162:G:A	6.48535e-28	-2.065	-3.32691e-10	3.62337e-05	-2.34055	-3.32691e-10
105218170	chr8:105218170:C:T	1.99039e-28	-2.03372	-1.21249	6.97948e-05	-0.512851	-1.17213
105218282	chr8:105218282:A:G	1.52051e-28	-2.18683	-1.32867	1.60491e-05	-1.82533	-1.32956
105218567	chr8:105218567:A:G	1.3653e-27	-6.38037e-10	-1.32059	0.000100765	-6.38037e-10	-1.31775
105218903	chr8:105218903:A:G	1.85685e-28	-2.01973	-1.29593	9.2703e-06	-2.4193	-1.28443
105218944	chr8:105218944:G:A	7.27626e-28	-0.648776	-1.30115	7.17095e-05	-0.349841	-1.30808
105218975	chr8:105218975:A:G	1.35554e-27	-6.38037e-10	-1.32776	0.000100406	-6.38037e-10	-1.32132
105219155	chr8:105219155:A:G	1.35736e-27	-6.38037e-10	-1.32642	0.000100766	-6.38037e-10	-1.31774
105219544	chr8:105219544:A:T	1.38185e-27	-6.38037e-10	-1.30853	0.000101219	-6.38037e-10	-1.31326
105220552	chr8:105220552:A:G	1.4147e-27	-6.38037e-10	-1.28504	0.00010681	-6.38037e-10	-1.25949
105220959	chr8:105220959:A:G	8.92168e-28	-1.74606	-3.32691e-10	5.07147e-05	-2.00433	-3.32691e-10
105220965	chr8:105220965:A:C	2.41386e-28	-1.87958	-1.17373	1.07709e-05	-2.39949	-1.1542
105221898	chr8:105221898:T:C	1.45437e-27	-6.38037e-10	-1.25739	0.000110475	-6.38037e-10	-1.22575
105222197	chr8:105222197:A:T	2.28799e-27	-0.804285	-3.32691e-10	3.3415e-05	-2.42154	-3.32691e-10
105222414	chr8:105222414:G:A	2.22395e-28	-1.99387	-1.14139	8.21009e-05	-0.436847	-1.08575
105222490	chr8:105222490:C:G	1.42573e-28	-2.25045	-1.32941	1.42649e-05	-1.94574	-1.327
105222652	chr8:105222652:A:T	1.6264e-27	-6.38037e-10	-1.14559	0.000125829	-6.38037e-10	-1.09561
105222925	chr8:105222925:C:T	1.47879e-27	-6.38037e-10	-1.24074	0.000112543	-6.38037e-10	-1.2072
105223381	chr8:105223381:G:C	1.46394e-27	-6.38037e-10	-1.25083	0.000111198	-6.38037e-10	-1.21923
105223405	chr8:105223405:C:T	5.71109e-28	-2.19213	-3.32691e-10	3.91802e-05	-2.26237	-3.32691e-10
105223773	chr8:105223773:C:T	1.38967e-27	-6.38037e-10	-1.3029	0.000102442	-6.38037e-10	-1.30124
105224219	chr8:105224219:C:T	1.45099e-27	-6.38037e-10	-1.25971	0.000110089	-6.38037e-10	-1.22925
105225553	chr8:105225553:T:C	4.53918e-28	-2.4218	-3.32691e-10	4.54562e-05	-2.11379	-3.32691e-10
105225671	chr8:105225671:A:G	1.56678e-28	-2.31417	-1.17135	1.556e-05	-2.04578	-1.14005
105225740	chr8:105225740:T:C	1.56656e-27	-6.38037e-10	-1.18308	0.000119734	-6.38037e-10	-1.14527
105225795	chr8:105225795:T:C	1.90706e-26	-6.38037e-10	1.31619	0.00123402	-6.38037e-10	1.18749
105226102	chr8:105226102:A:G	1.5165e-27	-6.38037e-10	-1.21556	0.000115459	-6.38037e-10	-1.18163
105226253	chr8:105226253:A:C	1.79353e-28	-2.02462	-1.32574	8.90276e-06	-2.41802	-1.32616
105226321	chr8:105226321:G:A	1.70362e-27	-6.38037e-10	-1.0992	0.000126129	-6.38037e-10	-1.09324
105226901	chr8:105226901:C:T	1.44595e-27	-6.38037e-10	-1.26319	0.000109639	-6.38037e-10	-1.23334
105226924	chr8:105226924:T:C	1.25798e-28	-2.41038	-1.29465	9.87633e-06	-2.35317	-1.28723
105226956	chr8:105226956:TC:T	6.24657e-28	-2.10251	-3.32691e-10	3.97694e-05	-2.24744	-3.32691e-10
105227364	chr8:105227364:TTAA:T	1.83596e-28	-2.3045	-1.02248	1.81527e-05	-2.02182	-1.0099
105228187	chr8:105228187:A:G	3.18656e-28	-1.46153	-1.31407	2.39323e-05	-1.45615	-1.29916
105228255	chr8:105228255:C:T	1.75663e-28	-2.32953	-1.04162	1.69761e-05	-2.07068	-1.02806
105229208	chr8:105229208:G:T	1.64479e-28	-2.36447	-1.07246	1.52752e-05	-2.14364	-1.06068
105229237	chr8:105229237:T:C	3.58027e-27	-6.38037e-10	-0.35652	0.000251105	-6.38037e-10	-0.404672
105229469	chr8:105229469:A:C	1.41888e-27	-6.38037e-10	-1.28209	0.000107372	-6.38037e-10	-1.25424
105229562	chr8:105229562:G:A	1.68372e-28	-2.35374	-1.0598	1.58677e-05	-2.11995	-1.04631
105230363	chr8:105230363:G:A	2.33578e-28	-1.91795	-1.16825	9.39444e-05	-0.275166	-1.11267
105230472	chr8:105230472:A:G	1.49308e-27	-6.38037e-10	-1.23112	0.000114006	-6.38037e-10	-1.19429
105230517	chr8:105230517:G:A	1.32021e-28	-2.33794	-1.31881	1.21521e-05	-2.11117	-1.32187
105230566	chr8:105230566:A:T	4.3395e-27	-6.38037e-10	-0.1642	0.00037675	-6.38037e-10	0.00104101
105231315	chr8:105231315:A:G	1.27949e-28	-2.35855	-1.32953	1.15475e-05	-2.15448	-1.32959
105231590	chr8:105231590:G:C	1.53916e-28	-2.38467	-1.11864	1.38498e-05	-2.19394	-1.10833
105232711	chr8:105232711:A:G	1.82319e-28	-2.02369	-1.31027	9.08594e-06	-2.41802	-1.3058
105232980	chr8:105232980:A:C	1.62791e-27	-6.38037e-10	-1.14466	0.000129073	-6.38037e-10	-1.07016
105233030	chr8:105233030:T:C	1.38308e-27	-6.38037e-10	-1.30765	0.000101423	-6.38037e-10	-1.31124
105233308	chr8:105233308:T:A	1.71857e-27	-6.38037e-10	-1.09047	0.000131878	-6.38037e-10	-1.04866
105233646	chr8:105233646:G:T	1.73683e-27	-6.38037e-10	-1.0799	0.000137364	-6.38037e-10	-1.00791
105233921	chr8:105233921:G:C	2.3496e-28	-2.17663	-0.903664	1.82972e-05	-2.25477	-0.76902
105234659	chr8:105234659:T:A	1.74637e-28	-2.04744	-1.32957	8.86161e-06	-2.42017	-1.32864
105235076	chr8:105235076:T:C	1.48145e-27	-6.38037e-10	-1.23894	0.000110425	-6.38037e-10	-1.2262
105235467	chr8:105235467:C:T	6.84809e-28	-0.75015	-1.26043	6.07511e-05	-0.551474	-1.27228
105235534	chr8:105235534:A:T	1.54719e-27	-6.38037e-10	-1.19552	0.000119457	-6.38037e-10	-1.14759
105235754	chr8:105235754:C:T	1.49376e-27	-6.38037e-10	-1.23066	0.000114583	-6.38037e-10	-1.18924
105236166	chr8:105236166:T:G	1.66186e-28	-2.12917	-1.29744	9.23268e-06	-2.4208	-1.28699
105236674	chr8:105236674:G:A	4.56108e-28	-2.41699	-3.32691e-10	3.38572e-05	-2.40839	-3.32691e-10
105237073	chr8:105237073:A:T	1.88262e-27	-6.38037e-10	-0.999293	0.000147136	-6.38037e-10	-0.939184
105237629	chr8:105237629:A:T	2.2417e-27	-6.38037e-10	-0.824723	0.000205577	-6.38037e-10	-0.60472
105237760	chr8:105237760:T:C	1.69128e-28	-2.08169	-1.32737	8.83896e-06	-2.4218	-1.32958
105237907	chr8:105237907:G:A	1.43597e-27	-6.38037e-10	-1.27012	0.000108731	-6.38037e-10	-1.24167
105238025	chr8:105238025:G:A	1.37859e-28	-2.29787	-1.31562	1.28981e-05	-2.07252	-1.30095
105238046	chr8:105238046:T:A	1.68598e-28	-2.34896	-1.06323	1.59539e-05	-2.11078	-1.05006
105238543	chr8:105238543:T:G	3.32436e-27	-6.38037e-10	-0.430683	0.000233742	-6.38037e-10	-0.476326
105239019	chr8:105239019:G:C	2.56975e-28	-1.9572	-1.03354	1.30421e-05	-2.41452	-0.947839
105239155	chr8:105239155:C:G	1.61848e-27	-6.38037e-10	-1.15047	0.000125254	-6.38037e-10	-1.1002
105239248	chr8:105239248:C:T	1.94279e-28	-1.99248	-1.27794	9.70715e-06	-2.41765	-1.24003
105239474	chr8:105239474:G:A	1.83545e-28	-2.02675	-1.3005	9.36971e-06	-2.42037	-1.27269
105239925	chr8:105239925:A:G	4.55975e-28	-2.41728	-3.32691e-10	3.34724e-05	-2.41982	-3.32691e-10
105240073	chr8:105240073:A:G	1.78774e-28	-2.16977	-1.18382	2.20491e-05	-1.78191	-1.05536
105240119	chr8:105240119:T:C	1.36088e-27	-6.38037e-10	-1.32383	0.000100838	-6.38037e-10	-1.31703
105240581	chr8:105240581:T:C	1.86664e-28	-2.00953	-1.30087	9.07558e-06	-2.40749	-1.31746
105240660	chr8:105240660:G:A	1.69413e-27	-1.10479	-3.32691e-10	8.52039e-05	-1.48549	-3.32691e-10
105240820	chr8:105240820:G:A	1.44556e-26	-6.38037e-10	1.03912	0.00094043	-6.38037e-10	0.915795
105241260	chr8:105241260:G:A	1.50621e-26	-6.38037e-10	1.08023	0.000978809	-6.38037e-10	0.955795
105241281	chr8:105241281:C:G	2.07974e-28	-1.8897	-1.3126	9.28061e-06	-2.38216	-1.32046
105241626	chr8:105241626:G:T	1.36586e-27	-6.38037e-10	-1.32017	0.000101733	-6.38037e-10	-1.30819
105241653	chr8:105241653:G:A	3.67275e-28	-1.83899	-0.794616	2.11874e-05	-2.1106	-0.766535
105241848	chr8:105241848:A:G	1.39237e-27	-6.38037e-10	-1.30095	0.000100872	-6.38037e-10	-1.31669
105242250	chr8:105242250:G:A	1.39151e-27	-6.38037e-10	-1.30157	0.000104147	-6.38037e-10	-1.28474
105242253	chr8:105242253:G:T	1.80668e-28	-2.42036	-0.922692	2.58325e-05	-1.90676	-0.772152
105242343	chr8:105242343:C:T	5.45605e-28	-1.03969	-1.19812	1.98098e-05	-1.73106	-1.21331
105242530	chr8:105242530:G:C	3.95138e-27	-6.38037e-10	-0.257894	0.000359826	-6.38037e-10	-0.0449199
105242906	chr8:105242906:G:A	1.46453e-28	-2.24082	-1.31219	1.51967e-05	-1.89487	-1.31459
105243288	chr8:105243288:CAT:C	2.08083e-28	-2.39604	-0.805733	2.84031e-05	-1.82333	-0.760718
105243596	chr8:105243596:T:C	1.47076e-28	-2.40864	-1.14012	1.75451e-05	-1.97384	-1.09193
105244000	chr8:105244000:G:A	2.69944e-27	-6.38037e-10	-0.638916	0.000235166	-6.38037e-10	-0.47025
105244099	chr8:105244099:A:G	1.50786e-26	-6.38037e-10	1.08132	0.000979857	-6.38037e-10	0.956865
105244152	chr8:105244152:C:G	3.15976e-27	-6.38037e-10	-0.481464	0.000279875	-6.38037e-10	-0.296199
105244276	chr8:105244276:G:T	1.35308e-27	-6.38037e-10	-1.32958	9.96546e-05	-6.38037e-10	-1.32883
105244299	chr8:105244299:C:G	5.24088e-28	-2.27805	-3.32691e-10	3.82682e-05	-2.28592	-3.32691e-10
105244437	chr8:105244437:C:T	1.44854e-27	-6.38037e-10	-1.26141	0.000106614	-6.38037e-10	-1.26132
105244461	chr8:105244461:C:T	2.1765e-28	-2.39237	-0.76446	2.91536e-05	-1.84001	-0.717955
105244634	chr8:105244634:T:C	3.41933e-27	-6.38037e-10	-0.402514	0.000272779	-6.38037e-10	-0.321881
105244783	chr8:105244783:A:C	1.65852e-26	-6.38037e-10	1.17655	0.0015571	-6.38037e-10	1.42004
105245098	chr8:105245098:A:G	1.37104e-27	-6.38037e-10	-1.31639	0.000100808	-6.38037e-10	-1.31732
105245446	chr8:105245446:T:C	1.3844e-28	-2.41387	-1.19541	1.66174e-05	-1.96579	-1.1543
105245627	chr8:105245627:G:A	2.37758e-28	-2.12444	-0.944025	1.3357e-05	-2.40793	-0.930572
105245693	chr8:105245693:G:A	2.44576e-28	-1.71105	-1.32914	1.35678e-05	-1.99524	-1.3276
105245803	chr8:105245803:G:A	4.43354e-28	-2.00148	-0.443867	2.89786e-05	-2.16644	-0.39754
105246369	chr8:105246369:C:T	6.7085e-27	-6.38037e-10	0.271416	0.000703719	-6.38037e-10	0.625838
105246570	chr8:105246570:CAT:C	5.2015e-28	-2.2856	-3.32691e-10	4.45066e-05	-2.1349	-3.32691e-10
105247159	chr8:105247159:G:T	4.28802e-28	-1.78	-0.698715	2.0385e-05	-2.23006	-0.685684
105247235	chr8:105247235:A:G	1.35795e-27	-6.38037e-10	-1.32598	0.00010079	-6.38037e-10	-1.3175
105247253	chr8:105247253:A:G	1.37791e-27	-6.38037e-10	-1.31139	0.000103456	-6.38037e-10	-1.2914
105247284	chr8:105247284:G:A	1.50815e-26	1.08151	-3.32691e-10	0.000349162	-0.0750071	-3.32691e-10
105247289	chr8:105247289:T:C	3.09511e-28	-2.2939	-0.51082	2.01733e-05	-2.37925	-0.546929
105247433	chr8:105247433:A:G	1.40987e-27	-6.38037e-10	-1.28846	0.000101361	-6.38037e-10	-1.31185
105247444	chr8:105247444:T:A	3.32834e-28	-2.41188	-0.320195	4.3184e-05	-2.06172	-0.103351
105247983	chr8:105247983:C:T	4.15526e-28	-1.63617	-0.874002	1.86957e-05	-2.10034	-0.901914
105248088	chr8:105248088:C:T	1.80999e-28	-2.01384	-1.32738	9.00363e-06	-2.41261	-1.3203
105248252	chr8:105248252:A:G	1.42113e-27	-6.38037e-10	-1.28051	0.000105354	-6.38037e-10	-1.27322
105248278	chr8:105248278:G:A	1.60582e-27	-6.38037e-10	-1.15833	0.00011855	-6.38037e-10	-1.15521
105248332	chr8:105248332:C:T	4.32085e-28	-1.88406	-0.587031	2.46602e-05	-2.15787	-0.567479
105248646	chr8:105248646:C:T	1.39734e-27	-6.38037e-10	-1.29739	0.000101785	-6.38037e-10	-1.30768
105248740	chr8:105248740:C:A	1.46017e-27	-6.38037e-10	-1.2534	0.000107342	-6.38037e-10	-1.25452
105248775	chr8:105248775:C:A	1.56305e-27	-6.38037e-10	-1.18532	0.000106791	-6.38037e-10	-1.25967
105248880	chr8:105248880:G:A	3.28954e-28	-1.9377	-0.806098	2.02991e-05	-2.12318	-0.79678
105249307	chr8:105249307:A:C	4.59196e-28	-2.41024	-3.32691e-10	5.67732e-05	-1.89148	-3.32691e-10
105249528	chr8:105249528:G:A	1.84655e-28	-2.05218	-1.26905	9.3023e-06	-2.41224	-1.28804
105249706	chr8:105249706:G:A	1.95806e-28	-1.99237	-1.27022	9.43983e-06	-2.40324	-1.28236
105249794	chr8:105249794:C:T	1.72242e-28	-2.09259	-1.29822	8.9897e-06	-2.41921	-1.31525
105250025	chr8:105250025:C:T	1.57447e-26	-6.38037e-10	1.12454	0.0010236	-6.38037e-10	1.00054
105250262	chr8:105250262:T:C	1.57194e-28	-2.40879	-1.07345	1.67615e-05	-2.1151	-0.996359
105250481	chr8:105250481:A:G	1.44866e-28	-2.39005	-1.17386	1.39349e-05	-2.16447	-1.13167
105250492	chr8:105250492:A:G	4.33958e-28	-1.8003	-0.666469	2.2643e-05	-2.21163	-0.599059
105250529	chr8:105250529:T:C	2.10175e-28	-2.41069	-0.781085	2.38937e-05	-2.10603	-0.6509
105250767	chr8:105250767:T:G	1.58697e-27	-6.38037e-10	-1.17013	0.000119711	-6.38037e-10	-1.14546
105251021	chr8:105251021:T:A	1.91191e-28	-2.41126	-0.875185	2.05702e-05	-2.11788	-0.788814
105251146	chr8:105251146:T:A	6.19001e-28	-0.789418	-1.32219	0.000107296	0.07057	-1.32552
105251182	chr8:105251182:G:A	2.06388e-28	-2.40149	-0.808471	2.11145e-05	-2.1608	-0.719783
105251537	chr8:105251537:C:G	5.58294e-28	-2.21483	-3.32691e-10	3.80704e-05	-2.29111	-3.32691e-10
105251540	chr8:105251540:C:T	1.57394e-26	-6.38037e-10	1.12421	0.00102327	-6.38037e-10	1.00022
105252384	chr8:105252384:G:A	1.36917e-27	-6.38037e-10	-1.31775	0.000100005	-6.38037e-10	-1.32532
105252598	chr8:105252598:A:G	1.35755e-27	-6.38037e-10	-1.32628	0.00010073	-6.38037e-10	-1.3181
105252703	chr8:105252703:T:C	4.15412e-28	-1.74455	-0.76589	1.87951e-05	-2.25834	-0.7386
105252838	chr8:105252838:G:A	5.36508e-28	-1.64803	-0.606604	2.11007e-05	-2.29216	-0.589076
105253099	chr8:105253099:G:A	1.38842e-27	-6.38037e-10	-1.30379	0.000101101	-6.38037e-10	-1.31442
105253218	chr8:105253218:A:G	6.38618e-28	-1.90376	-0.176648	3.56326e-05	-2.1455	-0.211776
105253284	chr8:105253284:A:G	1.40716e-27	-6.38037e-10	-1.29038	0.000101512	-6.38037e-10	-1.31037
105253492	chr8:105253492:C:G	1.42433e-28	-2.35553	-1.22531	3.29923e-05	-1.20285	-1.23142
105253509	chr8:105253509:C:T	4.44332e-28	-2.41366	-0.0294781	5.84279e-05	-2.02566	0.162909
105253865	chr8:105253865:T:TG	1.40759e-28	-2.40793	-1.18474	2.57652e-05	-1.49001	-1.19151
105254295	chr8:105254295:T:C	1.37594e-27	-6.38037e-10	-1.31282	0.000100569	-6.38037e-10	-1.3197
105254321	chr8:105254321:T:C	1.29492e-28	-2.42176	-1.25433	1.94714e-05	-1.71288	-1.24872
105254554	chr8:105254554:T:C	9.31929e-27	-6.38037e-10	0.600127	0.00101261	-6.38037e-10	0.989741
105254943	chr8:105254943:A:G	5.46787e-28	-1.54738	-0.688276	2.44472e-05	-2.04334	-0.690689
105255068	chr8:105255068:C:T	1.39493e-27	-6.38037e-10	-1.29912	0.000100922	-6.38037e-10	-1.31619
105255124	chr8:105255124:G:A	4.50307e-28	-1.70134	-0.728449	2.18298e-05	-2.11947	-0.727798
105255142	chr8:105255142:T:C	1.58401e-26	-6.38037e-10	1.13058	0.00102969	-6.38037e-10	1.00647
105255175	chr8:105255175:C:T	8.05802e-27	-6.38037e-10	0.454709	0.000859995	-6.38037e-10	0.826385
105255214	chr8:105255214:T:C	5.79759e-28	-1.62729	-0.549811	2.69672e-05	-2.08926	-0.546665
105255325	chr8:105255325:C:A	4.26712e-28	-1.97146	-0.512148	2.86399e-05	-2.0978	-0.477941
105255457	chr8:105255457:T:C	1.36735e-27	-6.38037e-10	-1.31908	0.000100115	-6.38037e-10	-1.32422
105255543	chr8:105255543:A:G	1.58381e-27	-6.38037e-10	-1.17212	0.000121293	-6.38037e-10	-1.13234
105255872	chr8:105255872:G:T	1.38336e-27	-6.38037e-10	-1.30744	0.000103412	-6.38037e-10	-1.29182
105255935	chr8:105255935:C:A	1.44183e-28	-2.40255	-1.16608	2.77016e-05	-1.4359	-1.17315
105256812	chr8:105256812:A:G	1.46938e-27	-6.38037e-10	-1.24712	0.000109913	-6.38037e-10	-1.23085
105256967	chr8:105256967:A:G	5.39857e-28	-1.72544	-0.522972	2.60169e-05	-2.15147	-0.520327
105257015	chr8:105257015:A:G	1.55367e-28	-2.4218	-1.07213	2.49818e-05	-1.65602	-1.05638
105257095	chr8:105257095:A:C	1.54552e-28	-2.42179	-1.07739	2.47088e-05	-1.6623	-1.06108
105257270	chr8:105257270:T:A	1.82692e-27	-6.38037e-10	-1.02933	0.000134838	-6.38037e-10	-1.02647
105257295	chr8:105257295:T:C	1.82469e-27	-6.38037e-10	-1.03055	0.000134672	-6.38037e-10	-1.0277
105257352	chr8:105257352:C:G	1.90859e-27	-6.38037e-10	-0.985597	0.000137593	-6.38037e-10	-1.00624
105257405	chr8:105257405:T:C	1.20901e-28	-2.42031	-1.32443	9.75966e-06	-2.32597	-1.32631
105257406	chr8:105257406:G:A	1.49329e-28	-2.41802	-1.11554	2.63352e-05	-1.56264	-1.09699
105257684	chr8:105257684:A:G	2.09978e-28	-2.40917	-0.783538	2.39519e-05	-2.07477	-0.679718
105257710	chr8:105257710:C:T	1.57417e-27	-6.38037e-10	-1.17823	0.000109053	-6.38037e-10	-1.2387
105258070	chr8:105258070:T:C	1.90859e-27	-6.38037e-10	-0.985597	0.000137593	-6.38037e-10	-1.00624
105258144	chr8:105258144:A:G	1.68723e-28	-2.41691	-0.99454	1.51581e-05	-2.2759	-0.936105
105258147	chr8:105258147:C:T	1.7912e-27	-6.38037e-10	-1.04908	0.000129477	-6.38037e-10	-1.06704
105258632	chr8:105258632:A:G	2.4678e-27	-0.728631	-3.32691e-10	0.000117614	-1.16314	-3.32691e-10
105258647	chr8:105258647:C:T	1.55126e-28	-2.33448	-1.161	1.53806e-05	-2.0867	-1.11074
105259168	chr8:105259168:T:C	1.36473e-27	-6.38037e-10	-1.321	9.99883e-05	-6.38037e-10	-1.32549
105259301	chr8:105259301:G:A	9.36895e-27	-6.38037e-10	0.605442	0.000993801	-6.38037e-10	0.970995
105259688	chr8:105259688:G:A	4.81067e-28	-1.99743	-0.366277	3.1908e-05	-2.06978	-0.397902
105259718	chr8:105259718:G:A	1.40879e-27	-6.38037e-10	-1.28923	0.00010384	-6.38037e-10	-1.28769
105259745	chr8:105259745:T:C	4.98275e-28	-2.32856	-3.32691e-10	5.57202e-05	-1.9102	-3.32691e-10
105260148	chr8:105260148:G:C	1.64672e-28	-2.42175	-1.014	2.01427e-05	-1.98287	-0.944836
105260381	chr8:105260381:A:G	1.26772e-28	-2.41999	-1.27734	1.81201e-05	-1.7435	-1.29002
105260637	chr8:105260637:C:T	4.99886e-28	-1.57212	-0.753216	2.25865e-05	-2.05332	-0.759867
105260654	chr8:105260654:A:T	1.52487e-27	-6.38037e-10	-1.21005	0.000112572	-6.38037e-10	-1.20695
105260723	chr8:105260723:C:A	1.3439e-26	-6.38037e-10	0.9662	0.00124985	-6.38037e-10	1.20024
105260814	chr8:105260814:G:A	1.24841e-28	-2.3856	-1.32707	2.86842e-05	-1.2525	-1.3217
105261094	chr8:105261094:T:C	1.38233e-27	-6.38037e-10	-1.30819	0.000103302	-6.38037e-10	-1.29288
105261301	chr8:105261301:CATATTTTT:C	1.2664e-28	-2.41564	-1.28273	2.28395e-05	-1.53606	-1.26599
105261382	chr8:105261382:T:C	9.37904e-27	-6.38037e-10	0.606518	0.000995561	-6.38037e-10	0.972765
105261383	chr8:105261383:G:A	9.4313e-27	-6.38037e-10	0.612075	0.00100155	-6.38037e-10	0.978764
105262264	chr8:105262264:G:A	8.08352e-27	-6.38037e-10	0.457868	0.000863032	-6.38037e-10	0.82991
105262345	chr8:105262345:T:G	1.35663e-27	-6.38037e-10	-1.32695	9.95848e-05	-6.38037e-10	-1.32953
105262481	chr8:105262481:C:A	1.46296e-27	-6.38037e-10	-1.2515	0.000106015	-6.38037e-10	-1.26696
105262494	chr8:105262494:G:T	1.31336e-28	-2.41132	-1.25064	1.17846e-05	-2.23542	-1.22832
105262854	chr8:105262854:G:A	1.59451e-27	-6.38037e-10	-1.16539	0.000122289	-6.38037e-10	-1.12416
105263015	chr8:105263015:G:C	1.58609e-27	-6.38037e-10	-1.17069	0.000118715	-6.38037e-10	-1.15381
105263148	chr8:105263148:G:A	5.77451e-28	-1.64441	-0.536682	2.75923e-05	-2.08089	-0.532112
105263290	chr8:105263290:T:A	1.85012e-28	-2.41832	-0.900972	2.5657e-05	-1.86022	-0.825505
105263646	chr8:105263646:C:T	3.77044e-28	-1.71252	-0.894836	1.94776e-05	-2.12086	-0.840422
105263927	chr8:105263927:C:T	1.5003e-27	-6.38037e-10	-1.22629	0.000108069	-6.38037e-10	-1.24777
105264136	chr8:105264136:G:A	1.41735e-28	-2.39456	-1.1912	1.31749e-05	-2.20773	-1.14449
105264216	chr8:105264216:A:G	1.36939e-27	-6.38037e-10	-1.3176	0.000100014	-6.38037e-10	-1.32523
105264418	chr8:105264418:A:G	3.24052e-28	-1.84731	-0.911498	1.75271e-05	-2.20868	-0.858117
105264495	chr8:105264495:G:A	1.35689e-28	-2.41737	-1.21198	2.29445e-05	-1.57865	-1.21881
105264562	chr8:105264562:T:G	5.07271e-27	-0.00808421	-3.32691e-10	5.11104e-05	-1.99655	-3.32691e-10
105264613	chr8:105264613:G:A	1.28462e-28	-2.41168	-1.2724	1.12982e-05	-2.26385	-1.24206
105264617	chr8:105264617:TATA:T	1.28711e-28	-2.41117	-1.27098	1.13459e-05	-2.26148	-1.2402
105264681	chr8:105264681:A:G	6.59479e-28	-2.04826	-3.32691e-10	3.97353e-05	-2.2483	-3.32691e-10
105264930	chr8:105264930:A:G	5.50622e-28	-1.78659	-0.442078	2.75792e-05	-2.17631	-0.437166
105264978	chr8:105264978:A:G	5.32571e-28	-2.262	-3.32691e-10	3.37768e-05	-2.41077	-3.32691e-10
105265108	chr8:105265108:A:C	1.73149e-27	-6.38037e-10	-1.08298	0.000132193	-6.38037e-10	-1.04628
105265641	chr8:105265641:C:T	1.56217e-27	-6.38037e-10	-1.18589	0.000110428	-6.38037e-10	-1.22618
105266314	chr8:105266314:G:C	1.4954e-28	-2.41203	-1.12012	1.51348e-05	-2.12679	-1.08676
105266318	chr8:105266318:T:C	1.40673e-27	-6.38037e-10	-1.29069	0.000103951	-6.38037e-10	-1.28662
105266323	chr8:105266323:A:G	1.45622e-26	-6.38037e-10	1.04647	0.000943758	-6.38037e-10	0.919328
105266327	chr8:105266327:G:A	2.22565e-28	-2.35715	-0.777345	2.44583e-05	-2.00479	-0.728779
105266485	chr8:105266485:G:A	1.86099e-27	-6.38037e-10	-1.01085	0.000133804	-6.38037e-10	-1.03417
105266876	chr8:105266876:C:T	1.28291e-28	-2.41584	-1.26957	2.04415e-05	-1.64585	-1.26712
105267098	chr8:105267098:T:C	1.40187e-28	-2.30314	-1.29359	1.10922e-05	-2.23482	-1.28948
105267270	chr8:105267270:C:T	1.83855e-28	-2.38531	-0.940255	1.47447e-05	-2.40899	-0.830667
105267610	chr8:105267610:C:T	1.99219e-28	-2.344	-0.901311	1.69549e-05	-2.2768	-0.823178
105267790	chr8:105267790:A:G	1.28651e-26	-6.38037e-10	0.92256	0.000839019	-6.38037e-10	0.801691
105267886	chr8:105267886:C:T	2.09387e-28	-1.92126	-1.27427	1.90639e-05	-1.70631	-1.27643
105268115	chr8:105268115:G:A	1.89166e-28	-2.06632	-1.23076	1.65789e-05	-1.882	-1.24041
105268142	chr8:105268142:A:G	5.66481e-27	-6.38037e-10	0.102314	0.000460283	-6.38037e-10	0.201299
105268245	chr8:105268245:A:T	7.34339e-28	-1.94074	-3.32691e-10	5.74367e-05	-1.87986	-3.32691e-10
105268252	chr8:105268252:T:G	2.0826e-28	-1.98425	-1.21668	1.84305e-05	-1.78877	-1.22777
105268527	chr8:105268527:G:A	6.76849e-27	-6.38037e-10	0.280319	0.000558336	-6.38037e-10	0.39442
105268583	chr8:105268583:T:A	3.3798e-26	-6.38037e-10	1.88844	0.0042287	-6.38037e-10	2.41911
105268760	chr8:105268760:CTTTATA:C	1.46945e-27	-6.38037e-10	-1.24707	0.00010559	-6.38037e-10	-1.27098
105268788	chr8:105268788:G:A	1.75179e-28	-2.16165	-1.21226	1.46793e-05	-2.00853	-1.23557
105269048	chr8:105269048:A:G	1.29872e-28	-2.36742	-1.30575	1.26856e-05	-2.07594	-1.31414
105269398	chr8:105269398:G:A	1.39776e-27	-6.38037e-10	-1.29709	0.000103016	-6.38037e-10	-1.29565
105269659	chr8:105269659:ACT:A	3.0766e-26	-6.38037e-10	1.79445	0.00382403	-6.38037e-10	2.31852
105269747	chr8:105269747:A:G	4.87819e-26	-6.38037e-10	2.2554	0.00629521	-6.38037e-10	2.817
105269822	chr8:105269822:A:G	1.28414e-26	-6.38037e-10	0.920714	0.00083753	-6.38037e-10	0.799915
105270506	chr8:105270506:A:G	7.4087e-27	-6.38037e-10	0.370695	0.000610888	-6.38037e-10	0.484372
105270520	chr8:105270520:T:C	8.12067e-27	-6.38037e-10	0.462453	0.000873806	-6.38037e-10	0.842317
105270732	chr8:105270732:C:A	1.27058e-28	-2.41228	-1.28279	1.61674e-05	-1.85318	-1.29436
105270802	chr8:105270802:G:A	1.22682e-27	-2.23146	0.803926	0.000151751	-1.87331	0.965011
105271081	chr8:105271081:C:A	6.98094e-28	-1.13415	-0.857215	2.35917e-05	-1.8493	-0.920352
105271193	chr8:105271193:C:T	1.28651e-26	-6.38037e-10	0.92256	0.000839019	-6.38037e-10	0.801691
105271477	chr8:105271477:G:T	4.81611e-26	-6.38037e-10	2.24259	0.00617207	-6.38037e-10	2.79725
105271537	chr8:105271537:G:A	1.1071e-26	-6.38037e-10	0.772372	0.000724969	-6.38037e-10	0.655587
105271547	chr8:105271547:G:T	7.72148e-27	-6.38037e-10	0.412047	0.000832227	-6.38037e-10	0.793563
105271697	chr8:105271697:G:A	1.56184e-27	-6.38037e-10	-1.1861	0.00011914	-6.38037e-10	-1.15025
105271957	chr8:105271957:A:C	1.11138e-26	-6.38037e-10	0.776225	0.000984922	-6.38037e-10	0.962021
105272150	chr8:105272150:A:G	1.40287e-27	-6.38037e-10	-1.29344	0.000101196	-6.38037e-10	-1.31348
105272459	chr8:105272459:G:C	8.21618e-27	-6.38037e-10	0.474147	0.000884845	-6.38037e-10	0.854871
105272484	chr8:105272484:T:G	1.66765e-27	-6.38037e-10	-1.12054	0.000119294	-6.38037e-10	-1.14895
105272599	chr8:105272599:A:G	1.5433e-27	-6.38037e-10	-1.19804	0.000115602	-6.38037e-10	-1.18039
105273038	chr8:105273038:C:G	3.21425e-28	-2.41884	-0.348116	3.00522e-05	-2.36676	-0.16084
105273335	chr8:105273335:A:T	1.44016e-27	-6.38037e-10	-1.26721	0.000108715	-6.38037e-10	-1.24181
105273818	chr8:105273818:AG:A	3.19984e-28	-2.42098	-0.350466	3.04056e-05	-2.35194	-0.163979
105273886	chr8:105273886:T:C	1.42615e-27	-6.38037e-10	-1.27698	0.00011041	-6.38037e-10	-1.22634
105274504	chr8:105274504:G:A	2.06553e-28	-1.93562	-1.27354	1.57295e-05	-1.94257	-1.23243
105274895	chr8:105274895:C:T	2.23594e-27	-6.38037e-10	-0.827298	0.000179901	-6.38037e-10	-0.738135
105275070	chr8:105275070:G:C	2.18844e-27	-6.38037e-10	-0.84877	0.000175952	-6.38037e-10	-0.760328
105275561	chr8:105275561:A:G	1.92607e-28	-1.9571	-1.32196	1.4868e-05	-1.92574	-1.30559
105275744	chr8:105275744:T:C	3.22845e-28	-2.17024	-0.592303	8.03513e-05	-1.10519	-0.438948
105276187	chr8:105276187:G:A	1.06374e-26	-6.38037e-10	0.732419	0.000695416	-6.38037e-10	0.613969
105276333	chr8:105276333:C:T	1.26464e-28	-2.39452	-1.30524	1.20657e-05	-2.13027	-1.30991
105276380	chr8:105276380:T:C	5.3136e-28	-1.88951	-0.374766	3.3685e-05	-2.07733	-0.336156
105276511	chr8:105276511:A:G	4.68928e-28	-1.94159	-0.447671	3.24437e-05	-2.04028	-0.41076
105276589	chr8:105276589:CA:C	2.56661e-27	-6.38037e-10	-0.689373	0.000222199	-6.38037e-10	-0.52697
105276723	chr8:105276723:A:G	1.06659e-26	-6.38037e-10	0.735089	0.000699216	-6.38037e-10	0.619419
105276908	chr8:105276908:C:T	3.26368e-28	-2.41837	-0.333316	3.0562e-05	-2.36664	-0.144146
105277267	chr8:105277267:C:A	5.19545e-28	-1.88104	-0.405724	3.2532e-05	-2.07867	-0.369649
105277271	chr8:105277271:C:T	2.86348e-28	-2.4218	-0.460707	2.7529e-05	-2.32765	-0.287656
105277908	chr8:105277908:T:C	5.52593e-28	-1.91316	-0.311933	3.67789e-05	-2.05032	-0.275302
105278206	chr8:105278206:C:A	6.55638e-28	-1.90008	-0.154028	4.26939e-05	-2.06045	-0.116033
105278238	chr8:105278238:A:G	2.12817e-28	-1.85231	-1.32697	1.35901e-05	-2.00591	-1.31529
105278350	chr8:105278350:T:C	5.46786e-28	-1.92037	-0.315291	3.69083e-05	-2.04347	-0.278638
105278985	chr8:105278985:T:C	5.44146e-28	-1.89717	-0.343321	3.58914e-05	-2.04114	-0.308904
105279148	chr8:105279148:A:G	2.96059e-28	-2.42054	-0.428619	2.79965e-05	-2.35599	-0.242471
105279151	chr8:105279151:C:T	3.1164e-26	-6.38037e-10	1.8073	0.00387728	-6.38037e-10	2.33235
105279176	chr8:105279176:TTA:T	1.77965e-28	-2.14298	-1.21515	2.31227e-05	-1.6291	-1.16062
105279280	chr8:105279280:G:A	2.97728e-28	-2.41929	-0.424241	2.76677e-05	-2.36279	-0.247484
105279416	chr8:105279416:T:A	1.47759e-27	-6.38037e-10	-1.24155	0.000112023	-6.38037e-10	-1.21183
105279564	chr8:105279564:T:C	1.06589e-26	-6.38037e-10	0.734434	0.000698841	-6.38037e-10	0.618882
105279598	chr8:105279598:G:T	9.25091e-27	-6.38037e-10	0.592763	0.000605705	-6.38037e-10	0.475852
105279793	chr8:105279793:G:A	2.09594e-28	-1.8984	-1.29614	1.52827e-05	-1.93934	-1.26449
105279813	chr8:105279813:C:T	3.19436e-26	-6.38037e-10	1.83201	0.00397409	-6.38037e-10	2.35701
105280276	chr8:105280276:C:T	4.523e-28	-1.95291	-0.472464	3.31533e-05	-1.99047	-0.438933
105280447	chr8:105280447:C:T	2.19243e-28	-2.41075	-0.73878	1.90873e-05	-2.39199	-0.589527
105280536	chr8:105280536:T:C	2.07361e-28	-1.88185	-1.3234	1.4361e-05	-1.95866	-1.30737
105280584	chr8:105280584:G:A	2.67937e-26	-6.38037e-10	1.65621	0.00329474	-6.38037e-10	2.16954
105280710	chr8:105280710:G:T	2.89253e-28	-2.42127	-0.45114	2.74822e-05	-2.34941	-0.267596
105280751	chr8:105280751:T:C	2.37724e-28	-2.40061	-0.667997	2.02828e-05	-2.40143	-0.519336
105280800	chr8:105280800:G:C	2.39244e-28	-2.37061	-0.691624	1.94309e-05	-2.41826	-0.545415
105281204	chr8:105281204:A:C	7.26104e-28	-1.95202	-3.32691e-10	3.3437e-05	-2.42088	-3.32691e-10
105281441	chr8:105281441:C:T	1.06825e-26	-6.38037e-10	0.736651	0.000700221	-6.38037e-10	0.620855
105281565	chr8:105281565:C:T	2.41237e-28	-2.39801	-0.655926	2.05056e-05	-2.40412	-0.505723
105282500	chr8:105282500:G:A	1.82336e-26	-6.38037e-10	1.27131	0.00117932	-6.38037e-10	1.14216
105282532	chr8:105282532:C:T	2.93013e-28	-2.42025	-0.439247	2.73391e-05	-2.35861	-0.263614
105282634	chr8:105282634:T:A	3.90441e-26	-6.38037e-10	2.03273	0.00495248	-6.38037e-10	2.5771
105282894	chr8:105282894:AC:A	1.56152e-27	-6.38037e-10	-1.1863	0.000119113	-6.38037e-10	-1.15047
105283204	chr8:105283204:A:G	2.14389e-28	-1.84578	-1.32615	1.35232e-05	-2.01357	-1.31256
105283217	chr8:105283217:C:G	2.15939e-28	-1.84011	-1.32461	1.35107e-05	-2.01764	-1.30942
105283367	chr8:105283367:A:C	1.47552e-27	-6.38037e-10	-1.24295	0.000105061	-6.38037e-10	-1.276
105283562	chr8:105283562:TAAAC:T	1.38534e-27	-6.38037e-10	-1.30602	0.000100435	-6.38037e-10	-1.32104
105283862	chr8:105283862:G:A	3.47272e-27	-1.31598	0.928962	0.000145053	-1.87314	0.919694
105284022	chr8:105284022:G:T	1.45569e-27	-6.38037e-10	-1.25648	0.000109521	-6.38037e-10	-1.23442
105284062	chr8:105284062:T:C	1.6441e-27	-6.38037e-10	-1.13476	0.000117781	-6.38037e-10	-1.16171
105284105	chr8:105284105:C:T	1.45796e-27	-6.38037e-10	-1.25492	0.00010969	-6.38037e-10	-1.23288
105284238	chr8:105284238:A:G	2.66885e-27	-6.38037e-10	-0.65031	0.000232824	-6.38037e-10	-0.480261
105284290	chr8:105284290:G:A	1.87492e-28	-2.39796	-0.908012	1.63189e-05	-2.39824	-0.739984
105284492	chr8:105284492:C:T	1.72834e-28	-2.10477	-1.28261	9.27001e-06	-2.38578	-1.31798
105284743	chr8:105284743:A:T	3.54335e-28	-1.91302	-0.756453	2.36635e-05	-2.02568	-0.740925
105284806	chr8:105284806:C:T	2.34749e-27	-6.38037e-10	-0.778611	0.000154129	-6.38037e-10	-0.892753
105284918	chr8:105284918:G:A	5.46801e-28	-1.93756	-0.298071	3.80002e-05	-2.02542	-0.267527
105284956	chr8:105284956:G:C	1.37541e-27	-6.38037e-10	-1.31321	0.000100862	-6.38037e-10	-1.31679
105285290	chr8:105285290:T:A	1.37842e-27	-6.38037e-10	-1.31102	9.96855e-05	-6.38037e-10	-1.32852
105285335	chr8:105285335:G:A	2.3763e-28	-2.12126	-0.947738	1.33903e-05	-2.41939	-0.916621
105285368	chr8:105285368:T:G	1.2443e-28	-2.41719	-1.29878	1.37836e-05	-2.00298	-1.30409
105285587	chr8:105285587:T:C	5.86164e-28	-1.89135	-0.274767	3.73461e-05	-2.06851	-0.241802
105285878	chr8:105285878:T:A	1.48653e-27	-6.38037e-10	-1.23552	0.000112841	-6.38037e-10	-1.20456
105286068	chr8:105286068:G:A	1.47887e-27	-6.38037e-10	-1.24068	0.000108387	-6.38037e-10	-1.24484
105286095	chr8:105286095:T:C	4.6235e-28	-2.40339	-3.32691e-10	3.3711e-05	-2.41272	-3.32691e-10
105286176	chr8:105286176:C:A	1.72328e-28	-2.40022	-0.990094	1.48624e-05	-2.39573	-0.835977
105286216	chr8:105286216:T:C	1.24324e-28	-2.41118	-1.30565	1.27771e-05	-2.07267	-1.31022
105286321	chr8:105286321:A:G	1.62102e-27	-1.60912	0.460214	0.000119702	-1.91187	0.766334
105286480	chr8:105286480:T:C	5.0711e-28	-2.31099	-3.32691e-10	3.38988e-05	-2.40716	-3.32691e-10
105286798	chr8:105286798:G:A	6.83181e-28	-0.821272	-1.19168	2.42353e-05	-1.51557	-1.22716
105286868	chr8:105286868:G:A	4.63405e-28	-1.8426	-0.55851	2.7061e-05	-2.08311	-0.549339
105286878	chr8:105286878:C:T	8.30219e-28	-1.81802	-3.32691e-10	4.62822e-05	-2.09578	-3.32691e-10
105286885	chr8:105286885:ATAT:A	2.49409e-28	-2.42127	-0.599351	2.33572e-05	-2.35072	-0.428911
105287163	chr8:105287163:A:G	2.22796e-27	-6.38037e-10	-0.830872	0.00018812	-6.38037e-10	-0.693464
105287175	chr8:105287175:G:T	1.2943e-28	-2.41497	-1.2616	1.3985e-05	-2.02333	-1.26922
105287213	chr8:105287213:G:A	8.11208e-28	-0.928103	-0.913087	2.86581e-05	-1.60376	-0.971347
105287582	chr8:105287582:G:A	2.50937e-28	-2.42148	-0.593034	2.35442e-05	-2.34766	-0.423996
105287644	chr8:105287644:G:A	6.66498e-28	-2.03768	-3.32691e-10	3.35003e-05	-2.41899	-3.32691e-10
105287671	chr8:105287671:T:A	4.37942e-28	-1.98681	-0.470814	3.34084e-05	-1.98231	-0.439427
105288116	chr8:105288116:A:G	1.3574e-28	-2.4197	-1.20927	1.5338e-05	-1.97941	-1.2208
105288469	chr8:105288469:A:G	1.80361e-27	-6.38037e-10	-1.04217	0.000124857	-6.38037e-10	-1.10337
105288828	chr8:105288828:A:G	1.06665e-26	-6.38037e-10	0.735147	0.00069931	-6.38037e-10	0.619552
105288999	chr8:105288999:G:A	5.50972e-28	-1.90925	-0.318782	3.64186e-05	-2.04928	-0.286179
105289087	chr8:105289087:T:A	2.2715e-27	-6.38037e-10	-0.811518	0.000149675	-6.38037e-10	-0.922076
105289674	chr8:105289674:C:A	5.88939e-28	-1.875	-0.286387	3.71019e-05	-2.05873	-0.258143
105290240	chr8:105290240:C:T	1.9659e-27	-6.38037e-10	-0.956008	0.000148818	-6.38037e-10	-0.927815
105290403	chr8:105290403:A:T	7.88101e-28	-1.87009	-3.32691e-10	4.47369e-05	-2.12974	-3.32691e-10
105290449	chr8:105290449:G:T	3.97842e-28	-1.91471	-0.638948	2.72601e-05	-2.00971	-0.615407
105290647	chr8:105290647:A:G	1.25759e-28	-2.40948	-1.29587	1.26705e-05	-2.0891	-1.30217
105290817	chr8:105290817:T:C	1.27574e-28	-2.40654	-1.28448	1.25995e-05	-2.10539	-1.29149
105290882	chr8:105290882:A:G	5.072e-28	-1.97424	-0.336573	3.84218e-05	-1.97583	-0.306085
105290951	chr8:105290951:T:C	1.42145e-27	-6.38037e-10	-1.28028	0.000102152	-6.38037e-10	-1.30408
105290963	chr8:105290963:G:A	5.91605e-28	-0.997148	-1.15973	2.16197e-05	-1.66658	-1.19036
105291126	chr8:105291126:T:C	1.69766e-27	-6.38037e-10	-1.10271	0.000120281	-6.38037e-10	-1.14071
105291385	chr8:105291385:T:G	1.26727e-28	-2.41465	-1.28303	1.32111e-05	-2.05905	-1.29044
105291389	chr8:105291389:G:A	6.11598e-28	-1.1456	-0.978044	2.27111e-05	-1.77375	-1.03393
105291674	chr8:105291674:G:A	4.17149e-28	-1.99635	-0.509922	3.35834e-05	-1.93312	-0.483394
105291698	chr8:105291698:A:G	4.17403e-27	-6.38037e-10	-0.203078	0.000249203	-6.38037e-10	-0.412276
105292180	chr8:105292180:T:C	4.32727e-28	-1.99209	-0.477515	3.46589e-05	-1.93422	-0.450769
105292237	chr8:105292237:C:T	1.37147e-27	-6.38037e-10	-1.31608	9.96922e-05	-6.38037e-10	-1.32845
105292491	chr8:105292491:G:A	2.66792e-28	-2.18581	-0.767432	5.49958e-05	-1.25377	-0.669512
105292724	chr8:105292724:G:A	3.23321e-28	-2.39528	-0.365788	3.49402e-05	-2.18869	-0.188218
105292994	chr8:105292994:A:G	4.30358e-27	-6.38037e-10	-0.172512	0.000434195	-6.38037e-10	0.142951
105293295	chr8:105293295:T:G	3.26718e-28	-2.42069	-0.329928	3.16941e-05	-2.3197	-0.154708
105293495	chr8:105293495:G:A	1.19687e-26	-6.38037e-10	0.850335	0.000780515	-6.38037e-10	0.729412
105293501	chr8:105293501:G:A	1.36935e-26	-6.38037e-10	0.98496	0.000887147	-6.38037e-10	0.857469
105293980	chr8:105293980:T:C	3.33319e-28	-2.22287	-0.507744	4.58163e-05	-1.62956	-0.476338
105293995	chr8:105293995:T:G	1.38403e-27	-1.43726	0.130298	6.04098e-05	-1.97612	0.146731
105294010	chr8:105294010:A:C	3.55071e-28	-2.1859	-0.481494	4.36404e-05	-1.70472	-0.44984
105294085	chr8:105294085:G:A	1.18692e-26	-6.38037e-10	0.841988	0.00077413	-6.38037e-10	0.721198
105294102	chr8:105294102:A:G	2.81737e-27	-6.38037e-10	-0.596156	0.000181565	-6.38037e-10	-0.728929
105294302	chr8:105294302:CAT:C	1.88384e-28	-2.41319	-0.888043	2.59293e-05	-1.76209	-0.913082
105294626	chr8:105294626:G:T	1.59801e-28	-2.13644	-1.32935	3.93388e-05	-0.930554	-1.32778
105294758	chr8:105294758:C:G	1.49577e-27	-6.38037e-10	-1.22932	0.000101279	-6.38037e-10	-1.31266
105294947	chr8:105294947:CT:C	2.00773e-28	-2.42013	-0.817407	1.85263e-05	-2.19693	-0.814424
105294988	chr8:105294988:G:A	3.59257e-28	-2.15633	-0.499341	4.19862e-05	-1.72215	-0.471055
105295128	chr8:105295128:T:G	3.13072e-28	-2.39819	-0.39509	2.57005e-05	-2.31265	-0.371378
105295144	chr8:105295144:C:T	2.7568e-27	-1.28831	0.670424	0.000156446	-1.57575	0.697923
105295160	chr8:105295160:G:A	3.71502e-28	-2.12584	-0.496315	4.01566e-05	-1.76949	-0.468267
105295221	chr8:105295221:G:A	1.02263e-26	0.693006	-3.32691e-10	6.93111e-05	-1.69194	-3.32691e-10
105295254	chr8:105295254:G:T	1.18281e-26	-6.38037e-10	0.83852	0.000771583	-6.38037e-10	0.717902
105295303	chr8:105295303:C:T	3.85307e-28	-2.16112	-0.424549	4.56139e-05	-1.71491	-0.395421
105295561	chr8:105295561:T:A	3.78709e-28	-2.14958	-0.453365	4.35518e-05	-1.73239	-0.424204
105295766	chr8:105295766:C:G	3.75194e-28	-2.15673	-0.455546	4.39506e-05	-1.72097	-0.426509
105296661	chr8:105296661:G:A	2.85575e-28	-2.41624	-0.468966	2.86668e-05	-2.24674	-0.32806
105297469	chr8:105297469:C:T	3.11782e-28	-2.00481	-0.792597	2.60389e-05	-1.90626	-0.764689
105298077	chr8:105298077:T:G	3.19515e-28	-2.05769	-0.715221	2.68668e-05	-1.96118	-0.678466
105298689	chr8:105298689:C:T	2.81033e-28	-2.13117	-0.770071	2.45045e-05	-1.96573	-0.765953
105299781	chr8:105299781:CTT:C	1.40957e-27	-6.38037e-10	-1.28868	0.000104052	-6.38037e-10	-1.28565
105299822	chr8:105299822:T:G	1.94273e-27	-6.38037e-10	-0.967863	0.000146038	-6.38037e-10	-0.946677
105300157	chr8:105300157:G:A	2.76802e-28	-1.92117	-0.995243	4.97144e-05	-1.11459	-0.909655
105300661	chr8:105300661:T:C	1.37303e-27	-6.38037e-10	-1.31494	0.00010056	-6.38037e-10	-1.31979
105300738	chr8:105300738:T:TGAGTGAAC	1.42393e-27	-6.38037e-10	-1.27854	0.000101424	-6.38037e-10	-1.31123
105300951	chr8:105300951:A:G	2.57688e-27	-6.38037e-10	-0.685378	0.000251104	-6.38037e-10	-0.404675
105301507	chr8:105301507:A:C	1.42393e-27	-6.38037e-10	-1.27854	0.000101424	-6.38037e-10	-1.31123
105303109	chr8:105303109:TA:T	1.54672e-27	-6.38037e-10	-1.19582	0.000109994	-6.38037e-10	-1.23011
105304829	chr8:105304829:C:A	1.66225e-27	-6.38037e-10	-1.12378	0.000113886	-6.38037e-10	-1.19535
105305124	chr8:105305124:C:A	4.94622e-27	-6.38037e-10	-0.0333347	0.000360505	-6.38037e-10	-0.0430366
105305719	chr8:105305719:A:G	1.38428e-27	-6.38037e-10	-1.30678	0.000103654	-6.38037e-10	-1.28949
105305765	chr8:105305765:T:A	1.59833e-27	-6.38037e-10	-1.163	0.000111504	-6.38037e-10	-1.21648
105305919	chr8:105305919:A:G	2.85642e-27	-6.38037e-10	-0.58239	0.000221974	-6.38037e-10	-0.527981
105306118	chr8:105306118:G:C	1.67002e-27	-6.38037e-10	-1.11912	0.000114335	-6.38037e-10	-1.19141
105306211	chr8:105306211:A:T	5.37026e-27	-6.38037e-10	0.0489168	0.00039142	-6.38037e-10	0.0392405
105306500	chr8:105306500:T:C	3.40683e-28	-1.57066	-1.13811	1.35858e-05	-2.28846	-1.03306
105306711	chr8:105306711:TG:T	5.18874e-28	-2.28805	-3.32691e-10	4.72005e-05	-2.07614	-3.32691e-10
105306793	chr8:105306793:A:G	1.55354e-27	-6.38037e-10	-1.19142	0.000108952	-6.38037e-10	-1.23964
105307320	chr8:105307320:A:T	1.14483e-27	-0.167106	-1.3296	1.83342e-05	-1.69335	-1.32842
105307377	chr8:105307377:T:A	1.46097e-28	-2.26792	-1.28752	3.87217e-05	-0.995446	-1.2787
105307859	chr8:105307859:A:T	4.53978e-28	-2.42167	-3.32691e-10	4.39533e-05	-2.14741	-3.32691e-10
105308108	chr8:105308108:T:C	8.65834e-28	-1.77602	-3.32691e-10	4.37387e-05	-2.15231	-3.32691e-10
105308334	chr8:105308334:C:G	7.68356e-28	-0.573356	-1.3221	1.25937e-05	-2.09028	-1.30706
105308850	chr8:105308850:T:G	1.55912e-27	-6.38037e-10	-1.18784	0.000109309	-6.38037e-10	-1.23636
105308898	chr8:105308898:G:C	7.26109e-28	-0.634017	-1.318	1.23362e-05	-2.11769	-1.30032
105308910	chr8:105308910:T:C	1.76487e-27	-6.38037e-10	-1.06388	0.000121129	-6.38037e-10	-1.13368
105309005	chr8:105309005:A:G	2.91437e-27	-6.38037e-10	-0.562305	0.000206909	-6.38037e-10	-0.59826
105309048	chr8:105309048:C:T	2.17475e-27	-6.38037e-10	-0.855047	0.000186887	-6.38037e-10	-0.700037
105309259	chr8:105309259:AG:A	1.53565e-27	-6.38037e-10	-1.20301	0.00010796	-6.38037e-10	-1.24878
105309491	chr8:105309491:T:C	1.52522e-27	-6.38037e-10	-1.20982	0.000107368	-6.38037e-10	-1.25428
105310308	chr8:105310308:C:T	1.44034e-27	-6.38037e-10	-1.26708	0.000107213	-6.38037e-10	-1.25572
105310309	chr8:105310309:G:A	2.19635e-27	-6.38037e-10	-0.845161	0.000141526	-6.38037e-10	-0.978057
105310354	chr8:105310354:G:A	1.63353e-27	-6.38037e-10	-1.14122	0.000113708	-6.38037e-10	-1.1969
105310463	chr8:105310463:G:A	1.2167e-27	-2.23705	0.801235	0.00011535	-2.41065	1.22808
105311278	chr8:105311278:A:G	3.21555e-28	-1.62539	-1.14116	1.41846e-05	-2.27962	-0.998762
105311328	chr8:105311328:C:T	5.43211e-28	-0.986024	-1.25619	1.30021e-05	-2.15715	-1.20828
105311343	chr8:105311343:A:C	3.96632e-27	0.304923	-0.559044	7.10244e-05	-1.41057	-0.256948
105311455	chr8:105311455:C:T	2.61858e-28	-2.2236	-0.748309	6.37292e-05	-1.17397	-0.601928
105311594	chr8:105311594:A:T	1.42162e-27	-6.38037e-10	-1.28016	0.000100414	-6.38037e-10	-1.32124
105311699	chr8:105311699:A:G	1.36351e-27	-6.38037e-10	-1.3219	0.000100139	-6.38037e-10	-1.32398
105311969	chr8:105311969:A:G	2.876e-27	-6.38037e-10	-0.575558	0.000196091	-6.38037e-10	-0.651964
105312046	chr8:105312046:C:T	9.26722e-28	-2.40324	0.695183	0.000145155	-2.13507	1.18233
105312289	chr8:105312289:A:G	2.07327e-27	-6.38037e-10	-0.902833	0.000143378	-6.38037e-10	-0.965058
105312841	chr8:105312841:T:C	1.35431e-27	-6.38037e-10	-1.32867	9.97937e-05	-6.38037e-10	-1.32744
105312902	chr8:105312902:A:G	3.83774e-28	-2.18075	-0.408907	3.07251e-05	-2.19906	-0.3064
105313132	chr8:105313132:A:G	3.4031e-28	-2.28149	-0.428366	2.7631e-05	-2.41121	-0.200397
105313218	chr8:105313218:A:G	2.38214e-27	-6.38037e-10	-0.763962	0.000166115	-6.38037e-10	-0.817864
105314153	chr8:105314153:T:A	2.90524e-27	-6.38037e-10	-0.565443	0.000210771	-6.38037e-10	-0.57977
105314213	chr8:105314213:A:G	1.37365e-27	-6.38037e-10	-1.31449	0.000100443	-6.38037e-10	-1.32095
105314544	chr8:105314544:C:A	1.73099e-28	-2.39894	-0.986909	1.75342e-05	-2.24697	-0.81942
105314665	chr8:105314665:G:T	2.03353e-27	-6.38037e-10	-0.922186	0.000143417	-6.38037e-10	-0.964784
105314858	chr8:105314858:T:C	3.2154e-28	-2.09685	-0.669746	2.17605e-05	-2.2583	-0.592148
105314929	chr8:105314929:A:G	1.43619e-27	-6.38037e-10	-1.26997	0.000105243	-6.38037e-10	-1.27427
105315063	chr8:105315063:G:T	1.47471e-27	-6.38037e-10	-1.2435	0.000107095	-6.38037e-10	-1.25683
105315820	chr8:105315820:T:C	2.38486e-27	-6.38037e-10	-0.762818	0.00016646	-6.38037e-10	-0.815787
105316183	chr8:105316183:C:T	1.78238e-27	-6.38037e-10	-1.05401	0.000125277	-6.38037e-10	-1.10002
105316203	chr8:105316203:T:C	2.26347e-27	-6.38037e-10	-0.815061	0.000180619	-6.38037e-10	-0.734152
105316312	chr8:105316312:C:T	2.02887e-27	-6.38037e-10	-0.924481	0.000140687	-6.38037e-10	-0.984008
105316336	chr8:105316336:ATATT:A	1.39493e-27	-6.38037e-10	-1.29911	9.98391e-05	-6.38037e-10	-1.32698
105316492	chr8:105316492:C:T	1.93108e-28	-2.0356	-1.24086	1.12117e-05	-2.27498	-1.2386
105316865	chr8:105316865:A:G	1.42994e-27	-6.38037e-10	-1.27432	0.000107697	-6.38037e-10	-1.25122
105317087	chr8:105317087:A:G	1.97304e-27	-6.38037e-10	-0.952383	0.000116953	-6.38037e-10	-1.16877
105317798	chr8:105317798:T:G	2.8614e-27	-6.38037e-10	-0.580648	0.000235553	-6.38037e-10	-0.468606
105318213	chr8:105318213:T:A	6.51512e-28	-2.06042	-3.32691e-10	3.94911e-05	-2.25447	-3.32691e-10
105319080	chr8:105319080:A:T	1.36078e-27	-6.38037e-10	-1.3239	0.000100987	-6.38037e-10	-1.31555
105319241	chr8:105319241:G:A	1.89444e-27	-6.38037e-10	-0.993038	0.000117951	-6.38037e-10	-1.16027
105320393	chr8:105320393:A:G	1.3723e-27	-6.38037e-10	-1.31547	0.000102292	-6.38037e-10	-1.30271
105320453	chr8:105320453:C:CTT	1.12417e-26	-6.38037e-10	0.787668	0.000942642	-6.38037e-10	0.918145
105320657	chr8:105320657:T:G	2.52438e-27	-6.38037e-10	-0.705965	0.000175348	-6.38037e-10	-0.763771
105320960	chr8:105320960:A:G	1.83601e-27	-6.38037e-10	-1.02437	0.000130315	-6.38037e-10	-1.06059
105322057	chr8:105322057:T:C	1.91432e-27	-6.38037e-10	-0.982599	0.000152472	-6.38037e-10	-0.90356
105322780	chr8:105322780:G:T	1.42941e-28	-2.24774	-1.32954	9.2929e-06	-2.40637	-1.29492
105323293	chr8:105323293:T:A	1.60418e-27	-6.38037e-10	-1.15934	0.000115148	-6.38037e-10	-1.18433
105323418	chr8:105323418:G:A	1.39939e-27	-6.38037e-10	-1.29592	0.000103495	-6.38037e-10	-1.29102
105324076	chr8:105324076:T:A	2.37231e-27	-0.0237482	-0.744346	2.51763e-05	-1.87835	-0.826289
105324130	chr8:105324130:T:A	2.45451e-27	-6.38037e-10	-0.734032	0.000193601	-6.38037e-10	-0.664742
105325212	chr8:105325212:T:C	1.49242e-27	-6.38037e-10	-1.23156	0.00010587	-6.38037e-10	-1.26833
105325236	chr8:105325236:G:A	1.97861e-28	-1.93255	-1.3196	1.17361e-05	-2.2168	-1.25107
105325524	chr8:105325524:A:G	1.37456e-27	-6.38037e-10	-1.31383	9.95793e-05	-6.38037e-10	-1.32959
105325539	chr8:105325539:T:G	1.36442e-27	-6.38037e-10	-1.32123	0.000100131	-6.38037e-10	-1.32406
105325756	chr8:105325756:C:CA	3.04637e-27	0.788231	-1.30624	1.8324e-05	-1.73444	-1.2879
105325989	chr8:105325989:G:A	1.60169e-28	-2.4056	-1.05788	1.92838e-05	-2.08285	-0.888423
105326186	chr8:105326186:C:T	3.76338e-27	-6.38037e-10	-0.30664	0.00025059	-6.38037e-10	-0.406722
105326259	chr8:105326259:T:C	2.81488e-27	-6.38037e-10	-0.597039	0.000224287	-6.38037e-10	-0.517613
105327511	chr8:105327511:A:C	2.55478e-27	-6.38037e-10	-0.693993	0.000177095	-6.38037e-10	-0.753853
105327539	chr8:105327539:G:A	6.84475e-27	-6.38037e-10	0.291522	0.000568046	-6.38037e-10	0.41166
105328064	chr8:105328064:T:C	1.4065e-28	-2.28264	-1.3108	9.63695e-06	-2.36214	-1.3028
105328227	chr8:105328227:T:C	2.71467e-27	-6.38037e-10	-0.63329	0.000215905	-6.38037e-10	-0.555702
105328397	chr8:105328397:TG:T	2.05083e-27	-6.38037e-10	-0.913715	0.000125802	-6.38037e-10	-1.09583
105328460	chr8:105328460:C:T	1.00897e-27	-1.62303	-3.32691e-10	3.75594e-05	-2.30462	-3.32691e-10
105328525	chr8:105328525:C:G	6.22316e-28	-2.10627	-3.32691e-10	4.07791e-05	-2.22237	-3.32691e-10
105329355	chr8:105329355:A:G	4.67303e-27	-6.38037e-10	-0.0901511	0.000436816	-6.38037e-10	0.14897
105329530	chr8:105329530:T:A	3.02616e-28	-2.11374	-0.713505	2.08397e-05	-2.25441	-0.639275
105329886	chr8:105329886:G:A	4.17916e-27	-6.38037e-10	-0.20185	0.000304113	-6.38037e-10	-0.213141
105330127	chr8:105330127:C:T	5.7044e-27	-6.38037e-10	0.109279	0.00037858	-6.38037e-10	0.00588468
105330982	chr8:105330982:T:C	1.35437e-27	-6.38037e-10	-1.32862	9.97399e-05	-6.38037e-10	-1.32798
105331592	chr8:105331592:G:A	1.79255e-27	-6.38037e-10	-1.04832	0.000127715	-6.38037e-10	-1.08074
105331913	chr8:105331913:T:G	8.58489e-28	-0.491314	-1.29323	1.49632e-05	-2.03768	-1.18727
105332710	chr8:105332710:C:T	1.39348e-27	-6.38037e-10	-1.30015	0.000104435	-6.38037e-10	-1.28198
105332844	chr8:105332844:G:T	1.22816e-27	-1.42644	-3.32691e-10	6.16916e-05	-1.80839	-3.32691e-10
105332868	chr8:105332868:T:A	1.74375e-27	-6.38037e-10	-1.07592	0.00012471	-6.38037e-10	-1.10455
105333241	chr8:105333241:C:T	3.72874e-28	-2.04681	-0.571661	2.37699e-05	-2.28192	-0.480205
105333305	chr8:105333305:T:C	5.58343e-28	-2.21474	-3.32691e-10	3.48234e-05	-2.38025	-3.32691e-10
105333314	chr8:105333314:T:A	1.67075e-27	-6.38037e-10	-1.11869	0.000150585	-6.38037e-10	-0.916013
105333497	chr8:105333497:GTA:G	3.31626e-27	-6.38037e-10	-0.433122	0.000275954	-6.38037e-10	-0.310306
105334428	chr8:105334428:G:C	1.62117e-27	-6.38037e-10	-1.14881	0.000115708	-6.38037e-10	-1.17947
105335258	chr8:105335258:T:C	1.82373e-27	-0.166261	-0.864815	2.09968e-05	-1.94958	-0.936594
105335669	chr8:105335669:T:A	1.55057e-27	-1.19334	-3.32691e-10	5.43658e-05	-1.93481	-3.32691e-10
105336101	chr8:105336101:A:G	1.36554e-27	-6.38037e-10	-1.32041	0.000101597	-6.38037e-10	-1.30953
105336173	chr8:105336173:T:C	4.61367e-27	-6.38037e-10	-0.102935	0.000319365	-6.38037e-10	-0.164207
105336211	chr8:105336211:T:G	2.25125e-27	-6.38037e-10	-0.820473	0.000155973	-6.38037e-10	-0.880861
105336692	chr8:105336692:A:T	3.75836e-27	-0.307977	-3.32691e-10	5.81218e-05	-1.868	-3.32691e-10
105336698	chr8:105336698:A:T	1.66351e-27	-6.38037e-10	-1.12303	0.000119685	-6.38037e-10	-1.14568
105337165	chr8:105337165:C:T	1.55673e-27	-6.38037e-10	-1.18937	0.000109608	-6.38037e-10	-1.23363
105337327	chr8:105337327:A:G	1.94177e-27	-6.38037e-10	-0.968362	0.000139126	-6.38037e-10	-0.995165
105339770	chr8:105339770:G:A	1.68878e-28	-2.40133	-1.0092	2.73011e-05	-1.68424	-0.939376
105340010	chr8:105340010:T:G	2.63296e-27	-0.0923316	-0.57152	3.23193e-05	-1.89422	-0.56066
105340208	chr8:105340208:C:G	2.91652e-27	-0.050727	-0.51084	3.56131e-05	-1.8579	-0.499927
105340652	chr8:105340652:T:C	2.98566e-27	0.0556027	-0.593742	3.33554e-05	-1.83084	-0.592481
105340801	chr8:105340801:A:G	5.73995e-28	-2.18709	-3.32691e-10	3.35215e-05	-2.41835	-3.32691e-10
105341237	chr8:105341237:GA:G	1.94142e-27	-6.38037e-10	-0.968539	0.000138175	-6.38037e-10	-1.00202
105341396	chr8:105341396:A:G	1.61013e-28	-2.21393	-1.2443	1.28259e-05	-2.17235	-1.20673
105341422	chr8:105341422:A:G	7.18654e-27	0.0359952	0.304255	7.71219e-05	-1.86392	0.278764
105341560	chr8:105341560:T:C	1.38055e-27	-6.38037e-10	-1.30948	9.95883e-05	-6.38037e-10	-1.3295
105342499	chr8:105342499:G:A	1.36375e-27	-6.38037e-10	-1.32172	0.000100377	-6.38037e-10	-1.32161
105342969	chr8:105342969:C:G	1.83206e-28	-2.06138	-1.26772	1.1176e-05	-2.28074	-1.23603
105343090	chr8:105343090:T:C	1.54739e-27	-0.649287	-0.546105	5.21992e-05	-1.41022	-0.565249
105343373	chr8:105343373:A:C	1.57876e-27	-0.0513064	-1.12401	2.31667e-05	-1.83529	-0.95254
105343683	chr8:105343683:G:A	6.2174e-28	-2.10719	-3.32691e-10	3.43635e-05	-2.39355	-3.32691e-10
105343862	chr8:105343862:A:G	1.37249e-27	-6.38037e-10	-1.31533	0.000101027	-6.38037e-10	-1.31515
105344106	chr8:105344106:G:A	2.36374e-27	-6.38037e-10	-0.771715	0.000165105	-6.38037e-10	-0.823959
105344110	chr8:105344110:A:G	1.37415e-27	-6.38037e-10	-1.31412	0.000102511	-6.38037e-10	-1.30057
105345174	chr8:105345174:AT:A	1.38852e-27	-6.38037e-10	-1.30372	0.000103742	-6.38037e-10	-1.28864
105345190	chr8:105345190:T:C	1.38019e-27	-6.38037e-10	-1.30974	9.9951e-05	-6.38037e-10	-1.32586
105345294	chr8:105345294:C:T	1.30136e-28	-2.3977	-1.27343	1.32109e-05	-2.11113	-1.23837
105345669	chr8:105345669:G:A	2.77485e-27	-0.0824061	-0.528957	3.27251e-05	-1.91459	-0.527813
105345879	chr8:105345879:T:C	2.62353e-27	-6.38037e-10	-0.667437	0.00020839	-6.38037e-10	-0.591129
105345933	chr8:105345933:T:C	7.88568e-28	-0.567694	-1.3018	1.39498e-05	-2.08279	-1.21229
105346178	chr8:105346178:G:A	1.95593e-27	-6.38037e-10	-0.961093	0.00013923	-6.38037e-10	-0.994415
105346200	chr8:105346200:A:G	1.35307e-27	-6.38037e-10	-1.32958	0.000100718	-6.38037e-10	-1.31822
105347788	chr8:105347788:G:C	1.78583e-27	-6.38037e-10	-1.05208	0.000130768	-6.38037e-10	-1.05711
105348434	chr8:105348434:C:A	1.96257e-27	-6.38037e-10	-0.957706	0.000139667	-6.38037e-10	-0.991283
105348742	chr8:105348742:G:A	1.86113e-27	-6.38037e-10	-1.01078	0.000131829	-6.38037e-10	-1.04904
105349296	chr8:105349296:T:C	1.44869e-27	-6.38037e-10	-1.2613	0.000104889	-6.38037e-10	-1.27764
105349351	chr8:105349351:C:T	1.39067e-27	-6.38037e-10	-1.30217	0.000104216	-6.38037e-10	-1.28407
105349464	chr8:105349464:G:A	2.00952e-27	-6.38037e-10	-0.934063	0.000142919	-6.38037e-10	-0.968265
105349532	chr8:105349532:T:G	6.35629e-27	0.0873294	0.130156	6.676e-05	-1.84699	0.117554
105349896	chr8:105349896:C:T	1.84774e-28	-2.39004	-0.930538	2.14827e-05	-2.14977	-0.713521
105349993	chr8:105349993:A:G	1.87122e-28	-2.09087	-1.21708	1.21292e-05	-2.26036	-1.17456
105351079	chr8:105351079:G:A	1.67372e-28	-2.42154	-0.997952	2.25347e-05	-1.88845	-0.927034
105351844	chr8:105351844:A:G	2.35097e-28	-1.76349	-1.31623	1.06887e-05	-2.23889	-1.32246
105352614	chr8:105352614:C:T	2.27191e-27	-6.38037e-10	-0.81134	0.000161978	-6.38037e-10	-0.84308
105353030	chr8:105353030:T:C	1.30918e-28	-2.33554	-1.3296	1.49501e-05	-1.89915	-1.32667
105353195	chr8:105353195:A:G	1.8582e-27	-6.38037e-10	-1.01235	0.000132551	-6.38037e-10	-1.04358
105353301	chr8:105353301:C:A	3.61745e-27	-0.467968	0.12178	0.000110529	-1.2878	0.0625327
105353569	chr8:105353569:T:C	2.27425e-27	-6.38037e-10	-0.810307	0.000157368	-6.38037e-10	-0.871954
105353591	chr8:105353591:C:T	3.61104e-27	-0.508507	0.160545	0.000112054	-1.3121	0.100535
105354092	chr8:105354092:G:T	1.37768e-27	-6.38037e-10	-1.31156	9.97151e-05	-6.38037e-10	-1.32822
105354102	chr8:105354102:T:G	2.43933e-27	-0.47241	-0.267825	3.28821e-05	-2.14825	-0.28936
105354141	chr8:105354141:G:C	3.99311e-27	-0.462205	0.214817	0.000121518	-1.28499	0.154514
105355038	chr8:105355038:C:G	2.3899e-27	-6.38037e-10	-0.760709	0.000166825	-6.38037e-10	-0.813597
105355327	chr8:105355327:G:T	2.01578e-27	-6.38037e-10	-0.930954	0.00014323	-6.38037e-10	-0.966087
105355765	chr8:105355765:T:G	2.35587e-27	-6.38037e-10	-0.775051	0.000184338	-6.38037e-10	-0.713769
105355822	chr8:105355822:T:G	2.0652e-27	-0.552872	-0.353859	3.05612e-05	-2.15983	-0.350975
105356361	chr8:105356361:T:G	1.41037e-27	-6.38037e-10	-1.28811	0.000100579	-6.38037e-10	-1.3196
105356426	chr8:105356426:G:A	3.95464e-27	-6.38037e-10	-0.25707	0.000337845	-6.38037e-10	-0.107955
105357097	chr8:105357097:GTAC:G	4.23345e-27	-0.394298	0.205356	0.000133897	-1.18045	0.146977
105357433	chr8:105357433:A:T	1.37767e-27	-6.38037e-10	-1.31156	0.000104244	-6.38037e-10	-1.28381
105357828	chr8:105357828:A:G	1.82458e-27	-6.38037e-10	-1.03061	0.000130297	-6.38037e-10	-1.06072
105358292	chr8:105358292:C:T	6.94574e-28	-1.99642	-3.32691e-10	3.57626e-05	-2.35364	-3.32691e-10
105358651	chr8:105358651:A:G	1.61468e-26	-6.38037e-10	1.14976	0.00162208	-6.38037e-10	1.46092
105358720	chr8:105358720:G:A	1.84281e-27	-6.38037e-10	-1.02067	0.000131532	-6.38037e-10	-1.05129
105358880	chr8:105358880:G:A	1.26925e-28	-2.36672	-1.32939	1.64574e-05	-1.8016	-1.32817
105359665	chr8:105359665:C:T	2.24234e-27	-6.38037e-10	-0.824438	0.000158689	-6.38037e-10	-0.863595
105359952	chr8:105359952:A:G	2.68168e-27	-0.484779	-0.160737	3.63014e-05	-2.15344	-0.185242
105361519	chr8:105361519:T:C	1.43561e-27	-6.38037e-10	-1.27037	0.000105538	-6.38037e-10	-1.27147
105361724	chr8:105361724:T:A	2.02536e-27	-6.38037e-10	-0.926212	0.000144879	-6.38037e-10	-0.954641
105361980	chr8:105361980:G:C	1.39679e-27	-6.38037e-10	-1.29778	0.000103372	-6.38037e-10	-1.29221
105362404	chr8:105362404:T:C	1.58e-27	-6.38037e-10	-1.17454	0.000112841	-6.38037e-10	-1.20456
105362674	chr8:105362674:G:C	1.86654e-27	-6.38037e-10	-1.00787	0.000133109	-6.38037e-10	-1.03937
105363278	chr8:105363278:T:C	1.40911e-27	-6.38037e-10	-1.289	0.00010428	-6.38037e-10	-1.28346
105363879	chr8:105363879:G:A	1.42448e-27	-6.38037e-10	-1.27815	0.000104349	-6.38037e-10	-1.2828
105363949	chr8:105363949:A:G	2.40573e-27	-6.38037e-10	-0.754106	0.000171185	-6.38037e-10	-0.787796
105364046	chr8:105364046:A:C	2.33256e-27	-6.38037e-10	-0.784994	0.000166147	-6.38037e-10	-0.817671
105364107	chr8:105364107:G:T	4.40275e-28	-2.35454	-0.0977761	6.03216e-05	-1.84329	0.0124379
105364368	chr8:105364368:T:C	8.70522e-28	-0.445247	-1.32537	1.37209e-05	-2.03806	-1.27357
105364599	chr8:105364599:T:C	2.42281e-27	-6.38037e-10	-0.74703	0.00016863	-6.38037e-10	-0.802837
105365651	chr8:105365651:A:G	1.43941e-27	-6.38037e-10	-1.26773	0.000119869	-6.38037e-10	-1.14415
105365713	chr8:105365713:G:T	1.31994e-28	-2.32738	-1.32957	1.42236e-05	-1.94953	-1.3261
105365753	chr8:105365753:C:T	2.38923e-27	-6.38037e-10	-0.760988	0.000166801	-6.38037e-10	-0.813741
105366009	chr8:105366009:A:C	1.27569e-28	-2.3615	-1.32956	1.55417e-05	-1.85975	-1.32726
105366150	chr8:105366150:T:C	2.3515e-27	-6.38037e-10	-0.776906	0.000155796	-6.38037e-10	-0.881991
105366294	chr8:105366294:T:G	1.3788e-27	-6.38037e-10	-1.31075	9.96813e-05	-6.38037e-10	-1.32856
105366769	chr8:105366769:G:C	2.35089e-27	-6.38037e-10	-0.777167	0.000167348	-6.38037e-10	-0.810465
105366887	chr8:105366887:G:A	1.46893e-27	-0.148125	-1.0993	4.47051e-05	-0.991084	-1.13937
105368231	chr8:105368231:C:G	3.2857e-27	-6.38037e-10	-0.442379	0.000234646	-6.38037e-10	-0.472462
105368883	chr8:105368883:G:A	1.37263e-27	-6.38037e-10	-1.31523	0.000100654	-6.38037e-10	-1.31885
105368983	chr8:105368983:T:A	7.52571e-28	-1.91622	-3.32691e-10	3.97576e-05	-2.24774	-3.32691e-10
105369138	chr8:105369138:A:G	1.94366e-28	-2.40082	-0.86915	2.41766e-05	-2.11205	-0.633107
105369243	chr8:105369243:G:A	3.42744e-27	-6.38037e-10	-0.400147	0.000254311	-6.38037e-10	-0.391985
105369325	chr8:105369325:A:G	4.04832e-27	-6.38037e-10	-0.233658	0.000300916	-6.38037e-10	-0.223712
105369348	chr8:105369348:T:C	4.03245e-27	-6.38037e-10	-0.237585	0.000299736	-6.38037e-10	-0.227641
105369468	chr8:105369468:C:T	2.60383e-27	-6.38037e-10	-0.674977	0.000176384	-6.38037e-10	-0.757876
105369712	chr8:105369712:A:G	1.2437e-28	-2.41127	-1.30519	1.26716e-05	-2.06609	-1.32509
105369822	chr8:105369822:T:C	3.50961e-27	-6.38037e-10	-0.376455	0.000285628	-6.38037e-10	-0.275852
105369857	chr8:105369857:G:A	1.89548e-27	-6.38037e-10	-0.992489	0.000138698	-6.38037e-10	-0.99824
105370090	chr8:105370090:C:T	1.90688e-28	-2.28679	-1.00229	1.95597e-05	-1.96208	-0.994991
105370357	chr8:105370357:A:G	2.02194e-27	-6.38037e-10	-0.927903	0.00012796	-6.38037e-10	-1.07882
105371008	chr8:105371008:C:A	4.31315e-27	-0.501287	0.330997	0.000129242	-1.52689	0.458035
105372544	chr8:105372544:G:A	3.19698e-28	-2.30479	-0.467549	3.6579e-05	-1.94786	-0.38321
105372657	chr8:105372657:A:G	1.35334e-27	-6.38037e-10	-1.32938	9.96031e-05	-6.38037e-10	-1.32935
105372801	chr8:105372801:A:G	3.26739e-27	-6.38037e-10	-0.447967	0.000253881	-6.38037e-10	-0.393675
105372821	chr8:105372821:A:G	3.21224e-28	-2.31277	-0.454811	3.55764e-05	-1.98564	-0.373217
105372873	chr8:105372873:C:T	1.36122e-27	-6.38037e-10	-1.32358	9.9694e-05	-6.38037e-10	-1.32844
105373687	chr8:105373687:TAAC:T	1.59113e-27	-6.38037e-10	-1.16752	0.000115998	-6.38037e-10	-1.17697
105373891	chr8:105373891:T:C	6.03063e-28	-0.923238	-1.21445	2.00517e-05	-1.68624	-1.24599
105374067	chr8:105374067:A:T	2.53864e-27	-6.38037e-10	-0.70033	0.000170954	-6.38037e-10	-0.78915
105374191	chr8:105374191:G:A	4.20846e-27	-0.339402	0.144539	0.000118489	-1.42028	0.264562
105374265	chr8:105374265:C:T	6.01905e-28	-1.07121	-1.06841	1.65009e-05	-2.24875	-0.878373
105374683	chr8:105374683:A:T	1.55658e-27	-0.380323	-0.809143	1.77772e-05	-2.07976	-0.97286
105374716	chr8:105374716:C:T	1.65511e-27	-0.339457	-0.788632	1.83926e-05	-2.06258	-0.95602
105375291	chr8:105375291:G:A	3.89562e-27	-0.480575	0.208468	0.000115614	-1.51083	0.330549
105375446	chr8:105375446:C:T	1.44382e-27	-6.38037e-10	-1.26466	0.000103716	-6.38037e-10	-1.28889
105375713	chr8:105375713:G:A	1.68375e-27	-6.38037e-10	-1.11094	0.000121385	-6.38037e-10	-1.13157
105375769	chr8:105375769:G:A	1.36912e-27	-6.38037e-10	-1.31779	9.95827e-05	-6.38037e-10	-1.32955
105375922	chr8:105375922:C:T	1.38882e-27	-6.38037e-10	-1.3035	9.98765e-05	-6.38037e-10	-1.32661
105375943	chr8:105375943:T:C	4.32371e-28	-1.30578	-1.16465	1.3389e-05	-2.3301	-1.00601
105376004	chr8:105376004:T:C	1.77288e-27	-6.38037e-10	-1.05935	0.000127216	-6.38037e-10	-1.08465
105376467	chr8:105376467:C:T	1.71013e-27	-6.38037e-10	-1.09539	0.000123191	-6.38037e-10	-1.11681
105376724	chr8:105376724:A:G	9.73928e-28	-0.747717	-0.91066	1.42954e-05	-2.2107	-1.0599
105376792	chr8:105376792:G:A	1.38059e-27	-6.38037e-10	-1.30945	0.000101116	-6.38037e-10	-1.31427
105377221	chr8:105377221:T:C	1.37749e-27	-6.38037e-10	-1.3117	0.000102888	-6.38037e-10	-1.2969
105377405	chr8:105377405:G:A	4.70104e-27	-6.38037e-10	-0.0841765	0.000398844	-6.38037e-10	0.0580276
105377528	chr8:105377528:G:A	1.3556e-27	-6.38037e-10	-1.32771	0.00010036	-6.38037e-10	-1.32178
105378085	chr8:105378085:A:G	1.35319e-27	-6.38037e-10	-1.32949	9.98647e-05	-6.38037e-10	-1.32673
105378248	chr8:105378248:A:G	2.16298e-26	1.44211	-3.32691e-10	8.6785e-05	-1.46711	-3.32691e-10
105378638	chr8:105378638:A:G	1.38145e-27	-6.38037e-10	-1.30883	0.000103295	-6.38037e-10	-1.29295
105378801	chr8:105378801:T:C	1.90388e-27	-0.988065	-3.32691e-10	0.000150561	-0.916175	-3.32691e-10
105379025	chr8:105379025:G:A	5.79761e-27	-6.38037e-10	0.125486	0.000495569	-6.38037e-10	0.275165
105379042	chr8:105379042:A:G	5.26181e-27	-6.38037e-10	0.028516	0.000449275	-6.38037e-10	0.177093
105379210	chr8:105379210:T:G	1.40125e-27	-6.38037e-10	-1.29459	0.000103932	-6.38037e-10	-1.2868
105379275	chr8:105379275:C:T	2.14041e-27	-6.38037e-10	-0.87096	0.000129312	-6.38037e-10	-1.06832
105379459	chr8:105379459:A:G	2.795e-27	-6.38037e-10	-0.604128	0.000186408	-6.38037e-10	-0.702605
105379502	chr8:105379502:C:T	6.37411e-27	-6.38037e-10	0.220286	0.000547655	-6.38037e-10	0.375105
105379591	chr8:105379591:G:A	4.5727e-28	-2.41444	-3.32691e-10	4.82533e-05	-2.05408	-3.32691e-10
105379677	chr8:105379677:C:T	1.2696e-27	-0.523325	-0.869935	1.63525e-05	-2.11499	-1.02117
105379785	chr8:105379785:G:A	7.20555e-27	-6.38037e-10	0.342892	0.000620561	-6.38037e-10	0.500082
105379989	chr8:105379989:C:T	1.38386e-27	-6.38037e-10	-1.30708	0.000103308	-6.38037e-10	-1.29282
105381322	chr8:105381322:C:G	1.35439e-27	-6.38037e-10	-1.32861	9.99706e-05	-6.38037e-10	-1.32567
105381347	chr8:105381347:T:G	1.3589e-27	-6.38037e-10	-1.32528	9.96001e-05	-6.38037e-10	-1.32938
105381520	chr8:105381520:C:T	9.37753e-27	-6.38037e-10	0.606357	0.000829946	-6.38037e-10	0.790819
105381887	chr8:105381887:CATG:C	1.35924e-27	-6.38037e-10	-1.32503	0.000102705	-6.38037e-10	-1.29869
105381897	chr8:105381897:G:C	6.35025e-28	-1.14448	-0.94157	1.80606e-05	-2.34116	-0.69565
105382264	chr8:105382264:G:A	1.37985e-27	-6.38037e-10	-1.30998	9.95962e-05	-6.38037e-10	-1.32942
105382510	chr8:105382510:T:G	1.37575e-27	-6.38037e-10	-1.31296	0.000102686	-6.38037e-10	-1.29886
105382699	chr8:105382699:GAA:G	1.54626e-27	-6.38037e-10	-1.19612	0.000120385	-6.38037e-10	-1.13984
105382776	chr8:105382776:A:G	1.01327e-27	-0.772981	-0.845798	1.43135e-05	-2.26328	-1.00606
105382812	chr8:105382812:T:A	1.40917e-27	-6.38037e-10	-1.28896	0.00010565	-6.38037e-10	-1.27041
105382894	chr8:105382894:C:T	5.1713e-28	-1.25053	-1.04089	1.57861e-05	-2.36664	-0.804769
105383106	chr8:105383106:C:A	2.00801e-26	-6.38037e-10	1.36777	0.00239815	-6.38037e-10	1.85191
105383414	chr8:105383414:C:T	1.39715e-27	-6.38037e-10	-1.29753	0.000104549	-6.38037e-10	-1.28089
105383742	chr8:105383742:T:C	1.12589e-27	-0.71656	-0.796826	1.52077e-05	-2.24531	-0.963432
105383861	chr8:105383861:A:T	1.26871e-27	-0.607783	-0.786175	1.59024e-05	-2.20968	-0.954394
105383870	chr8:105383870:A:T	9.86943e-27	-6.38037e-10	0.657483	0.000870721	-6.38037e-10	0.83878
105384888	chr8:105384888:G:A	7.04549e-28	-1.09423	-0.887926	1.95862e-05	-2.32725	-0.628471
105385144	chr8:105385144:C:A	1.43488e-27	-6.38037e-10	-1.27088	0.00010492	-6.38037e-10	-1.27735
105385166	chr8:105385166:C:T	4.84749e-28	-1.10561	-1.25048	1.20946e-05	-2.33852	-1.09927
105385856	chr8:105385856:A:T	1.35606e-27	-6.38037e-10	-1.32737	0.000100776	-6.38037e-10	-1.31764
105385930	chr8:105385930:C:T	1.42973e-27	-6.38037e-10	-1.27447	0.000107569	-6.38037e-10	-1.25241
105386645	chr8:105386645:C:T	4.20476e-28	-2.33416	-0.164168	5.69683e-05	-1.82921	-0.0588386
105386666	chr8:105386666:A:G	4.62185e-28	-1.19087	-1.21288	1.26364e-05	-2.35824	-1.03573
105387119	chr8:105387119:C:T	2.4204e-27	-6.38037e-10	-0.748025	0.00017477	-6.38037e-10	-0.767073
105387212	chr8:105387212:A:C	6.21259e-28	-2.10797	-3.32691e-10	3.67289e-05	-2.32698	-3.32691e-10
105387220	chr8:105387220:A:G	8.43488e-28	-0.737375	-1.06479	1.24027e-05	-2.24648	-1.16614
105387512	chr8:105387512:A:T	1.37613e-27	-6.38037e-10	-1.31268	0.000100009	-6.38037e-10	-1.32528
105387671	chr8:105387671:A:G	6.2492e-28	-2.10209	-3.32691e-10	4.247e-05	-2.18174	-3.32691e-10
105387840	chr8:105387840:G:A	1.46351e-27	-6.38037e-10	-1.25112	0.000108066	-6.38037e-10	-1.2478
105387855	chr8:105387855:T:C	1.4024e-27	-6.38037e-10	-1.29378	0.000109451	-6.38037e-10	-1.23507
105388439	chr8:105388439:T:C	4.23247e-28	-1.16217	-1.32959	9.49036e-06	-2.35771	-1.32256
105389068	chr8:105389068:G:A	3.95365e-28	-1.60284	-0.957069	1.66163e-05	-2.41771	-0.702445
105389359	chr8:105389359:T:C	4.16437e-28	-1.2338	-1.27418	9.46931e-06	-2.3734	-1.30908
105389486	chr8:105389486:G:T	3.56766e-28	-1.6741	-0.988538	1.57935e-05	-2.42138	-0.749561
105389659	chr8:105389659:C:T	5.07752e-28	-1.39096	-0.918762	1.82874e-05	-2.37651	-0.647821
105389870	chr8:105389870:A:G	2.9066e-27	-6.38037e-10	-0.564974	0.000190943	-6.38037e-10	-0.678567
105389950	chr8:105389950:A:G	1.1072e-27	-1.53013	-3.32691e-10	0.00014838	-0.930762	-3.32691e-10
105389994	chr8:105389994:A:G	1.38649e-27	-6.38037e-10	-1.30519	0.000103081	-6.38037e-10	-1.29503
105390393	chr8:105390393:G:A	3.08585e-27	-6.38037e-10	-0.505131	0.000201958	-6.38037e-10	-0.622481
105390398	chr8:105390398:G:A	1.35642e-27	-6.38037e-10	-1.32711	0.000100443	-6.38037e-10	-1.32095
105390877	chr8:105390877:G:T	4.39129e-28	-1.13861	-1.31631	9.75998e-06	-2.32342	-1.32883
105391987	chr8:105391987:A:G	1.15522e-27	-0.726627	-0.761041	3.27042e-05	-1.94403	-0.499013
105392086	chr8:105392086:A:G	2.41929e-27	0.578356	-1.32684	2.00913e-05	-1.60937	-1.32089
105392676	chr8:105392676:G:A	1.3821e-27	-6.38037e-10	-1.30835	0.000103109	-6.38037e-10	-1.29475
105392983	chr8:105392983:A:G	1.3773e-27	-6.38037e-10	-1.31183	0.000100026	-6.38037e-10	-1.32511
105393040	chr8:105393040:G:A	1.82249e-26	-6.38037e-10	1.27083	0.00215575	-6.38037e-10	1.74535
105393502	chr8:105393502:A:G	5.29475e-28	-2.26783	-3.32691e-10	3.36054e-05	-2.41585	-3.32691e-10
105393597	chr8:105393597:T:C	1.39324e-27	-6.38037e-10	-1.30033	0.000104274	-6.38037e-10	-1.28352
105394414	chr8:105394414:T:G	2.98152e-27	-6.38037e-10	-0.539526	0.000322868	-6.38037e-10	-0.153299
105394619	chr8:105394619:G:T	2.97693e-28	-1.83723	-1.00642	1.61188e-05	-2.41785	-0.73271
105395223	chr8:105395223:C:T	1.7318e-27	-6.38037e-10	-1.0828	0.000124732	-6.38037e-10	-1.10438
105395360	chr8:105395360:A:G	1.85733e-27	-6.38037e-10	-1.01282	0.000127966	-6.38037e-10	-1.07878
105395576	chr8:105395576:A:G	2.85483e-28	-2.41782	-0.467712	3.65846e-05	-2.18017	-0.150749
105396265	chr8:105396265:T:C	2.29613e-26	1.50185	-3.32691e-10	8.36648e-05	-1.50372	-3.32691e-10
105396382	chr8:105396382:A:G	2.06961e-27	-0.904598	-3.32691e-10	0.000480859	0.245032	-3.32691e-10
105396745	chr8:105396745:C:T	1.41563e-27	-6.38037e-10	-1.28439	0.000100219	-6.38037e-10	-1.32318
105396965	chr8:105396965:C:A	2.89798e-28	-2.40856	-0.46197	3.48284e-05	-2.23196	-0.14815
105397619	chr8:105397619:T:TAC	1.41451e-27	-6.38037e-10	-1.28518	0.000100189	-6.38037e-10	-1.32348
105397855	chr8:105397855:A:G	1.41676e-27	-6.38037e-10	-1.28359	0.000101539	-6.38037e-10	-1.3101
105398097	chr8:105398097:G:A	1.37549e-27	-6.38037e-10	-1.31315	9.95812e-05	-6.38037e-10	-1.32957
105398231	chr8:105398231:G:A	2.26928e-27	-6.38037e-10	-0.812497	0.000154183	-6.38037e-10	-0.892399
105398481	chr8:105398481:A:G	3.78501e-27	-6.38037e-10	-0.300912	0.000291426	-6.38037e-10	-0.255755
105399013	chr8:105399013:G:A	2.00766e-27	-6.38037e-10	-0.93499	0.000137793	-6.38037e-10	-1.00479
105399942	chr8:105399942:G:A	3.67348e-28	-1.80382	-0.829582	2.02295e-05	-2.36517	-0.558227
105400128	chr8:105400128:C:T	2.47785e-27	-6.38037e-10	-0.72457	0.000167844	-6.38037e-10	-0.807509
105400423	chr8:105400423:C:T	1.35703e-27	-6.38037e-10	-1.32666	0.000101661	-6.38037e-10	-1.3089
105401251	chr8:105401251:TCTTC:T	3.0781e-28	-2.41754	-0.392696	4.26075e-05	-2.176	-0.00251376
105401478	chr8:105401478:C:T	5.5669e-28	-2.21771	-3.32691e-10	3.38362e-05	-2.40901	-3.32691e-10
105401964	chr8:105401964:G:A	1.40461e-27	-6.38037e-10	-1.2922	0.000102408	-6.38037e-10	-1.30158
105402181	chr8:105402181:C:T	7.32588e-28	-1.94313	-3.32691e-10	4.4697e-05	-2.13064	-3.32691e-10
105402270	chr8:105402270:C:A	1.52314e-27	-6.38037e-10	-1.21118	0.000113792	-6.38037e-10	-1.19617
105402488	chr8:105402488:G:A	2.9051e-28	-2.41657	-0.451509	3.95413e-05	-2.18243	-0.0707633
105402812	chr8:105402812:C:T	2.71144e-27	-0.634479	-3.32691e-10	5.10095e-05	-1.99853	-3.32691e-10
105402860	chr8:105402860:A:G	2.65471e-28	-2.4213	-0.536905	3.94677e-05	-2.09661	-0.158449
105403027	chr8:105403027:A:G	1.40431e-27	-6.38037e-10	-1.29242	0.000101265	-6.38037e-10	-1.3128
105403407	chr8:105403407:T:A	1.74743e-27	-6.38037e-10	-1.07381	0.000120129	-6.38037e-10	-1.14197
105403509	chr8:105403509:G:A	2.99807e-28	-2.42025	-0.416326	4.26621e-05	-2.14848	-0.028749
105404955	chr8:105404955:C:T	3.90514e-28	-1.77065	-0.801604	2.1994e-05	-2.31581	-0.52396
105405280	chr8:105405280:T:A	1.89967e-26	-6.38037e-10	1.31231	0.0015817	-6.38037e-10	1.43571
105405761	chr8:105405761:A:G	3.3369e-28	-2.41875	-0.310751	4.66422e-05	-2.12965	0.0416176
105405762	chr8:105405762:C:T	1.66141e-26	-6.38037e-10	1.17829	0.00137708	-6.38037e-10	1.29718
105405807	chr8:105405807:G:T	4.60165e-27	-6.38037e-10	-0.105544	0.000374538	-6.38037e-10	-0.00484816
105406190	chr8:105406190:G:A	3.42533e-28	-2.42149	-0.281859	4.52138e-05	-2.19342	0.07428
105407297	chr8:105407297:C:G	3.15074e-28	-2.41735	-0.369557	4.45457e-05	-2.10604	-0.027991
105407526	chr8:105407526:A:G	3.17213e-28	-2.39517	-0.384974	4.84212e-05	-2.00098	-0.0496212
105407600	chr8:105407600:A:G	2.79766e-28	-2.41102	-0.494743	4.02328e-05	-2.06119	-0.174673
105407685	chr8:105407685:C:T	1.65304e-27	-6.38037e-10	-1.12934	0.00013056	-6.38037e-10	-1.05871
105408016	chr8:105408016:C:T	2.90199e-28	-2.38056	-0.488585	4.49217e-05	-1.95552	-0.170101
105408066	chr8:105408066:T:A	1.35693e-27	-6.38037e-10	-1.32673	0.00010048	-6.38037e-10	-1.32058
105408071	chr8:105408071:A:G	2.86449e-28	-2.39025	-0.491906	4.32794e-05	-1.98933	-0.173539
105408086	chr8:105408086:TA:T	6.59572e-27	-6.38037e-10	0.254461	0.00046586	-6.38037e-10	0.213343
105408808	chr8:105408808:A:G	2.97503e-28	-2.41918	-0.425113	4.08518e-05	-2.12545	-0.0951373
105408855	chr8:105408855:C:T	1.25483e-28	-2.41246	-1.29508	1.22568e-05	-2.20758	-1.21688
105408916	chr8:105408916:T:TA	7.19583e-27	-6.38037e-10	0.341543	0.000600588	-6.38037e-10	0.467368
105409716	chr8:105409716:G:T	1.41085e-27	-6.38037e-10	-1.28777	0.000100157	-6.38037e-10	-1.3238
105410081	chr8:105410081:G:A	1.34471e-28	-2.41476	-1.2236	1.37829e-05	-2.1989	-1.10822
105410224	chr8:105410224:C:T	1.62035e-27	-6.38037e-10	-1.14932	0.000115413	-6.38037e-10	-1.18202
105410361	chr8:105410361:G:A	1.35436e-27	-6.38037e-10	-1.32863	9.95788e-05	-6.38037e-10	-1.32959
105410378	chr8:105410378:C:T	3.16485e-27	0.528722	-1.00857	0.000105412	-0.237234	-1.03543
105410791	chr8:105410791:T:G	1.98541e-27	-6.38037e-10	-0.946132	0.00013452	-6.38037e-10	-1.02883
105410945	chr8:105410945:T:C	6.97408e-27	-6.38037e-10	0.310241	0.000645032	-6.38037e-10	0.538758
105411075	chr8:105411075:T:C	1.35836e-27	-6.38037e-10	-1.32568	9.95871e-05	-6.38037e-10	-1.32951
105411208	chr8:105411208:T:G	1.40659e-27	-6.38037e-10	-1.29079	0.000101122	-6.38037e-10	-1.31422
105411403	chr8:105411403:T:C	2.9073e-28	-2.3977	-0.469615	4.32138e-05	-2.01833	-0.146048
105411846	chr8:105411846:A:G	2.92188e-28	-2.39846	-0.463854	4.33856e-05	-2.02084	-0.139578
105412118	chr8:105412118:A:G	1.38084e-27	-6.38037e-10	-1.30927	9.99923e-05	-6.38037e-10	-1.32545
105412191	chr8:105412191:A:T	5.17286e-28	-2.29112	-3.32691e-10	6.51841e-05	-1.75333	-3.32691e-10
105412521	chr8:105412521:C:T	1.35311e-27	-6.38037e-10	-1.32955	9.98076e-05	-6.38037e-10	-1.3273
105412574	chr8:105412574:C:T	6.06501e-28	-1.34546	-0.786552	2.43251e-05	-2.23067	-0.508362
105412855	chr8:105412855:G:C	6.22949e-27	1.39313	-1.19579	3.96256e-05	-1.07524	-1.17583
105412908	chr8:105412908:A:G	3.23728e-27	-6.38037e-10	-0.457226	0.000355723	-6.38037e-10	-0.0563896
105413002	chr8:105413002:G:A	4.689e-28	-2.38933	-3.32691e-10	3.34266e-05	-2.42119	-3.32691e-10
105413219	chr8:105413219:C:A	2.91384e-28	-2.40668	-0.458389	4.17236e-05	-2.06053	-0.138941
105413288	chr8:105413288:A:C	1.77538e-27	-1.05794	-3.32691e-10	5.47153e-05	-1.9284	-3.32691e-10
105413547	chr8:105413547:A:G	2.82589e-28	-2.39907	-0.49665	4.14033e-05	-2.02261	-0.184566
105413869	chr8:105413869:A:G	1.31311e-28	-2.40041	-1.26174	1.21937e-05	-2.25681	-1.17281
105413968	chr8:105413968:A:T	5.67888e-28	-2.19779	-3.32691e-10	6.16946e-05	-1.80835	-3.32691e-10
105413994	chr8:105413994:T:C	3.10117e-28	-2.39715	-0.405616	4.63532e-05	-2.01697	-0.0772761
105414235	chr8:105414235:G:A	2.34394e-27	-0.780128	-3.32691e-10	0.000591912	0.452816	-3.32691e-10
105415048	chr8:105415048:C:G	5.39916e-28	-2.41583	0.167528	7.48049e-05	-2.10451	0.488851
105415081	chr8:105415081:A:G	1.80618e-27	-6.38037e-10	-1.04074	0.000129973	-6.38037e-10	-1.06321
105415794	chr8:105415794:T:C	5.42681e-28	-2.38948	0.146288	8.07825e-05	-2.00427	0.465487
105415914	chr8:105415914:A:G	1.52973e-27	-6.38037e-10	-1.20687	0.000116433	-6.38037e-10	-1.17322
105416279	chr8:105416279:GATTAA:G	1.36837e-27	-6.38037e-10	-1.31834	9.9926e-05	-6.38037e-10	-1.32611
105417022	chr8:105417022:G:A	2.0227e-27	-6.38037e-10	-0.927524	0.000136616	-6.38037e-10	-1.01337
105417184	chr8:105417184:G:A	1.35429e-27	-6.38037e-10	-1.32868	0.000101505	-6.38037e-10	-1.31043
105418448	chr8:105418448:G:A	1.26977e-28	-2.41993	-1.27578	1.31296e-05	-2.1606	-1.19507
105418801	chr8:105418801:A:G	6.46916e-28	-1.80998	-0.257521	3.61766e-05	-2.38028	0.0381465
105418802	chr8:105418802:T:C	5.47425e-28	-2.33734	0.102849	9.06788e-05	-1.84213	0.418907
105419942	chr8:105419942:A:G	1.92128e-27	-6.38037e-10	-0.978969	0.000130769	-6.38037e-10	-1.05711
105419985	chr8:105419985:C:T	6.84898e-28	-1.76394	-0.246504	3.70417e-05	-2.36791	0.0494096
105420837	chr8:105420837:TGA:T	9.7719e-27	-6.38037e-10	0.647552	0.000818425	-6.38037e-10	0.77684
105420895	chr8:105420895:A:T	1.44387e-27	-0.895265	-0.369365	4.69572e-05	-1.64644	-0.434865
105421150	chr8:105421150:T:C	5.62449e-28	-2.34126	0.133846	9.30566e-05	-1.85092	0.453584
105421573	chr8:105421573:A:G	5.55162e-28	-2.34388	0.12343	9.12816e-05	-1.85787	0.441278
105421716	chr8:105421716:T:C	1.3533e-27	-6.38037e-10	-1.32941	9.95852e-05	-6.38037e-10	-1.32953
105422263	chr8:105422263:C:T	1.73713e-27	-6.38037e-10	-1.07972	0.000126193	-6.38037e-10	-1.09273
105423226	chr8:105423226:T:C	1.70403e-27	-6.38037e-10	-1.09896	0.000122759	-6.38037e-10	-1.12032
105423259	chr8:105423259:T:C	1.43516e-27	-6.38037e-10	-1.27069	0.00010112	-6.38037e-10	-1.31423
105423618	chr8:105423618:T:TA	8.60814e-27	0.520749	-3.32691e-10	0.000492281	0.268507	-3.32691e-10
105423690	chr8:105423690:G:A	1.37126e-27	-6.38037e-10	-1.31623	0.000100163	-6.38037e-10	-1.32375
105423735	chr8:105423735:T:A	4.74177e-27	-6.38037e-10	-0.0755495	0.000378465	-6.38037e-10	0.00558136
105423850	chr8:105423850:G:C	8.14679e-27	-6.38037e-10	0.465665	0.000680231	-6.38037e-10	0.591891
105424054	chr8:105424054:T:C	1.35328e-27	-6.38037e-10	-1.32943	0.000101729	-6.38037e-10	-1.30823
105424397	chr8:105424397:T:C	1.70286e-27	-6.38037e-10	-1.09965	0.000123753	-6.38037e-10	-1.11225
105424509	chr8:105424509:A:T	1.43668e-27	-6.38037e-10	-1.26962	0.000103809	-6.38037e-10	-1.28799
105424829	chr8:105424829:G:A	9.197e-28	-1.64225	-0.073422	4.60883e-05	-2.34534	0.245357
105424894	chr8:105424894:G:A	1.36572e-27	-6.38037e-10	-1.32028	0.00010096	-6.38037e-10	-1.31582
105425160	chr8:105425160:G:A	8.47462e-27	-6.38037e-10	0.505117	0.000595096	-6.38037e-10	0.458181
105425308	chr8:105425308:A:G	4.44271e-27	-6.38037e-10	-0.140695	0.000315065	-6.38037e-10	-0.177762
105425450	chr8:105425450:G:A	1.37205e-27	-6.38037e-10	-1.31565	0.000100202	-6.38037e-10	-1.32336
105425750	chr8:105425750:A:G	4.63176e-28	-2.38763	-0.0139795	6.99602e-05	-1.97064	0.288024
105425791	chr8:105425791:A:G	1.42459e-27	-6.38037e-10	-1.27808	0.00011054	-6.38037e-10	-1.22516
105425810	chr8:105425810:G:A	5.68393e-28	-2.37858	0.181681	8.97129e-05	-1.93865	0.504723
105425836	chr8:105425836:G:A	1.88819e-27	-6.38037e-10	-0.996341	0.000138423	-6.38037e-10	-1.00023
105426180	chr8:105426180:T:C	2.39407e-27	-6.38037e-10	-0.758963	0.000172164	-6.38037e-10	-0.782096
105426352	chr8:105426352:C:T	7.81691e-28	-2.31332	0.435063	0.000142772	-1.771	0.801711
105426676	chr8:105426676:G:A	1.549e-27	-6.38037e-10	-1.19435	0.000118025	-6.38037e-10	-1.15964
105426881	chr8:105426881:C:T	4.5971e-28	-2.40912	-3.32691e-10	3.3413e-05	-2.4216	-3.32691e-10
105427025	chr8:105427025:C:A	8.11771e-27	-6.38037e-10	0.462089	0.000551846	-6.38037e-10	0.382727
105427324	chr8:105427324:T:C	6.50245e-27	-6.38037e-10	0.24022	0.000628377	-6.38037e-10	0.512599
105427848	chr8:105427848:C:T	1.38069e-27	-0.071684	-1.23769	5.07553e-05	-0.750923	-1.2526
105428247	chr8:105428247:C:T	1.36316e-27	-0.130218	-1.19193	5.05379e-05	-0.800317	-1.2075
105428325	chr8:105428325:T:C	3.98425e-27	-6.38037e-10	-0.249609	0.000282735	-6.38037e-10	-0.286031
105428388	chr8:105428388:A:C	2.69208e-27	-6.38037e-10	-0.641647	0.00018326	-6.38037e-10	-0.719634
105429550	chr8:105429550:T:G	1.74864e-27	-6.38037e-10	-1.07312	0.000128248	-6.38037e-10	-1.07657
105429569	chr8:105429569:C:T	1.43309e-27	-6.38037e-10	-1.27212	0.000103972	-6.38037e-10	-1.28642
105431465	chr8:105431465:A:G	1.70298e-27	-6.38037e-10	-1.09958	0.000117365	-6.38037e-10	-1.16526
105431530	chr8:105431530:T:C	1.24082e-28	-2.4176	-1.30117	1.4041e-05	-2.05088	-1.23768
105432088	chr8:105432088:A:C	2.85721e-27	-6.38037e-10	-0.582113	0.000214705	-6.38037e-10	-0.561274
105432799	chr8:105432799:A:C	1.35481e-27	-6.38037e-10	-1.3283	9.96042e-05	-6.38037e-10	-1.32934
105432904	chr8:105432904:A:G	1.86421e-27	-6.38037e-10	-1.00912	0.000128427	-6.38037e-10	-1.07518
105432973	chr8:105432973:G:T	1.86789e-27	-0.506956	-0.500194	5.32833e-05	-1.39427	-0.560648
105433152	chr8:105433152:A:G	1.041e-27	-2.3325	0.740726	0.000186324	-1.81963	1.11658
105433188	chr8:105433188:A:G	1.35829e-27	-6.38037e-10	-1.32573	9.97572e-05	-6.38037e-10	-1.3278
105433256	chr8:105433256:C:G	5.25522e-28	-2.27532	-3.32691e-10	4.72242e-05	-2.07563	-3.32691e-10
105433773	chr8:105433773:C:T	4.25457e-27	-6.38037e-10	-0.183964	0.00029629	-6.38037e-10	-0.239204
105434011	chr8:105434011:C:A	2.50897e-27	-6.38037e-10	-0.712086	0.000176991	-6.38037e-10	-0.754445
105434156	chr8:105434156:A:G	4.22774e-27	-6.38037e-10	-0.190292	0.000363364	-6.38037e-10	-0.0351377
105434542	chr8:105434542:T:C	1.84163e-27	-6.38037e-10	-1.02131	0.000123529	-6.38037e-10	-1.11407
105434839	chr8:105434839:G:A	1.38821e-27	-6.38037e-10	-1.30394	0.000100995	-6.38037e-10	-1.31547
105434968	chr8:105434968:T:C	8.22806e-28	-2.33661	0.509616	0.00014657	-1.83179	0.888753
105435003	chr8:105435003:C:T	1.21958e-28	-2.4192	-1.31684	1.34785e-05	-2.06485	-1.2646
105435017	chr8:105435017:T:C	8.59607e-28	-2.33911	0.555875	0.000153028	-1.83823	0.938316
105435439	chr8:105435439:A:G	7.88145e-28	-2.34834	0.478309	0.000133549	-1.85283	0.816752
105436061	chr8:105436061:A:G	1.61939e-27	-6.38037e-10	-1.14991	0.000117046	-6.38037e-10	-1.16797
105436921	chr8:105436921:C:T	1.35593e-27	-6.38037e-10	-1.32748	9.96432e-05	-6.38037e-10	-1.32895
105436922	chr8:105436922:A:G	1.35471e-27	-6.38037e-10	-1.32837	9.96003e-05	-6.38037e-10	-1.32938
105437184	chr8:105437184:A:G	7.1635e-28	-2.34937	0.383825	0.000120113	-1.85576	0.713655
105437871	chr8:105437871:C:T	1.42867e-27	-0.0173133	-1.2579	5.27788e-05	-0.693853	-1.27058
105438625	chr8:105438625:G:GGGAGAGA	2.08863e-27	-6.38037e-10	-0.895452	0.000139346	-6.38037e-10	-0.993579
105439087	chr8:105439087:G:A	2.77322e-27	-0.611952	-3.32691e-10	0.000176974	-0.754541	-3.32691e-10
105439104	chr8:105439104:A:G	1.35852e-27	-6.38037e-10	-1.32556	9.97649e-05	-6.38037e-10	-1.32773
105439224	chr8:105439224:A:G	7.22839e-27	-6.38037e-10	0.346057	0.000471277	-6.38037e-10	0.224904
105439536	chr8:105439536:G:A	1.53366e-27	-6.38037e-10	-1.20431	0.000110209	-6.38037e-10	-1.22816
105439883	chr8:105439883:T:A	5.86338e-28	-2.34594	0.180125	9.76332e-05	-1.84362	0.494296
105439940	chr8:105439940:T:C	8.98704e-27	-6.38037e-10	0.563825	0.000753758	-6.38037e-10	0.69453
105440211	chr8:105440211:G:A	1.90326e-27	-6.38037e-10	-0.988392	0.000139237	-6.38037e-10	-0.994362
105440414	chr8:105440414:T:G	8.34305e-28	-2.3309	0.517782	0.000152398	-1.81706	0.913016
105440879	chr8:105440879:C:T	5.23462e-28	-2.27925	-3.32691e-10	3.59818e-05	-2.34753	-3.32691e-10
105441636	chr8:105441636:A:G	4.57489e-27	-6.38037e-10	-0.111377	0.000319024	-6.38037e-10	-0.165276
105441807	chr8:105441807:C:A	1.4208e-27	-6.38037e-10	-1.28074	0.000102326	-6.38037e-10	-1.30238
105441906	chr8:105441906:C:A	1.35566e-27	-6.38037e-10	-1.32767	9.96332e-05	-6.38037e-10	-1.32905
105441925	chr8:105441925:C:A	4.92964e-28	-2.33928	-3.32691e-10	3.3831e-05	-2.40916	-3.32691e-10
105442060	chr8:105442060:G:A	2.07237e-27	-6.38037e-10	-0.903267	0.000140948	-6.38037e-10	-0.982148
105442236	chr8:105442236:T:C	1.35547e-27	-6.38037e-10	-1.32781	9.96247e-05	-6.38037e-10	-1.32913
105442495	chr8:105442495:T:G	1.49346e-27	-6.38037e-10	-1.23086	0.000106075	-6.38037e-10	-1.2664
105442510	chr8:105442510:G:A	1.94735e-27	-6.38037e-10	-0.965488	0.000133517	-6.38037e-10	-1.03632
105442822	chr8:105442822:A:G	1.35652e-27	-6.38037e-10	-1.32704	9.96687e-05	-6.38037e-10	-1.32869
105442953	chr8:105442953:A:C	1.35587e-27	-6.38037e-10	-1.32752	9.96406e-05	-6.38037e-10	-1.32897
105444761	chr8:105444761:A:G	1.35316e-27	-6.38037e-10	-1.32951	9.95897e-05	-6.38037e-10	-1.32948
105444923	chr8:105444923:C:G	1.35884e-27	-6.38037e-10	-1.32533	9.97783e-05	-6.38037e-10	-1.32759
105445383	chr8:105445383:A:G	2.33676e-27	-6.38037e-10	-0.783195	0.000156832	-6.38037e-10	-0.875365
105445405	chr8:105445405:A:G	6.45181e-28	-2.40322	0.333039	9.62748e-05	-2.02392	0.660589
105445660	chr8:105445660:A:G	2.31107e-27	-6.38037e-10	-0.794247	0.000155262	-6.38037e-10	-0.885429
105446182	chr8:105446182:A:C	1.90529e-27	-6.38037e-10	-0.987323	0.000130946	-6.38037e-10	-1.05576
105446252	chr8:105446252:A:G	7.42697e-28	-1.59225	-0.337177	3.32775e-05	-2.21182	-0.213844
105446812	chr8:105446812:G:A	3.89232e-28	-1.48341	-1.09213	1.10958e-05	-2.39888	-1.12509
105446984	chr8:105446984:T:C	1.11933e-27	-1.51923	-3.32691e-10	5.36235e-05	-1.94856	-3.32691e-10
105447231	chr8:105447231:G:A	2.50365e-27	-6.38037e-10	-0.714212	0.000166671	-6.38037e-10	-0.814518
105447391	chr8:105447391:A:G	1.38662e-27	-6.38037e-10	-1.30509	9.97598e-05	-6.38037e-10	-1.32778
105447413	chr8:105447413:T:A	2.62678e-28	-1.77998	-1.18881	1.0981e-05	-2.30701	-1.22736
105447556	chr8:105447556:C:G	1.37654e-27	-6.38037e-10	-1.31239	9.99354e-05	-6.38037e-10	-1.32602
105447790	chr8:105447790:C:G	1.35578e-27	-6.38037e-10	-1.32758	9.96373e-05	-6.38037e-10	-1.329
105448123	chr8:105448123:G:A	1.35655e-27	-6.38037e-10	-1.32702	9.96697e-05	-6.38037e-10	-1.32868
105448449	chr8:105448449:AT:A	1.35505e-27	-6.38037e-10	-1.32812	9.96102e-05	-6.38037e-10	-1.32928
105448643	chr8:105448643:C:T	1.22123e-28	-2.4218	-1.31289	1.27276e-05	-2.12722	-1.25955
105448913	chr8:105448913:G:A	1.89654e-27	-0.52223	-0.469696	5.39036e-05	-1.41068	-0.532664
105449040	chr8:105449040:A:G	2.05783e-27	-6.38037e-10	-0.910307	0.000136735	-6.38037e-10	-1.0125
105449593	chr8:105449593:A:G	1.35822e-27	-6.38037e-10	-1.32578	0.000100234	-6.38037e-10	-1.32304
105449715	chr8:105449715:C:T	1.80833e-27	-6.38037e-10	-1.03956	0.000123342	-6.38037e-10	-1.11558
105450232	chr8:105450232:G:A	1.35947e-27	-6.38037e-10	-1.32487	0.000100357	-6.38037e-10	-1.32181
105451042	chr8:105451042:C:T	5.28405e-28	-2.4138	0.143951	7.32611e-05	-2.08232	0.445809
105451261	chr8:105451261:G:C	5.25126e-28	-2.40395	0.127879	7.59288e-05	-2.02908	0.428333
105451546	chr8:105451546:C:T	5.35843e-28	-2.40835	0.152471	7.63723e-05	-2.05004	0.455119
105451835	chr8:105451835:C:G	1.35994e-27	-6.38037e-10	-1.32452	0.000100385	-6.38037e-10	-1.32153
105452043	chr8:105452043:G:A	7.13355e-28	-2.40251	0.432775	0.000110556	-2.0294	0.804379
105452098	chr8:105452098:A:T	2.91473e-27	-6.38037e-10	-0.562184	0.000239076	-6.38037e-10	-0.453762
105452142	chr8:105452142:T:C	4.01492e-27	-6.38037e-10	-0.241942	0.000280988	-6.38037e-10	-0.292231
105452277	chr8:105452277:AACCACT:A	8.44858e-27	-6.38037e-10	0.50204	0.000705339	-6.38037e-10	0.628136
105452515	chr8:105452515:C:T	1.40621e-27	-6.38037e-10	-1.29106	0.000102742	-6.38037e-10	-1.29832
105452968	chr8:105452968:ATAACT:A	1.51223e-26	-6.38037e-10	1.08421	0.00099575	-6.38037e-10	0.972954
105453108	chr8:105453108:C:T	4.6648e-28	-2.3945	-3.32691e-10	3.46026e-05	-2.38661	-3.32691e-10
105453727	chr8:105453727:C:T	1.40085e-27	-6.38037e-10	-1.29488	0.00010091	-6.38037e-10	-1.31631
105453789	chr8:105453789:A:T	2.3991e-27	-6.38037e-10	-0.756866	0.000160826	-6.38037e-10	-0.850217
105454285	chr8:105454285:T:C	6.88971e-27	-6.38037e-10	0.29807	0.000464146	-6.38037e-10	0.209657
105454289	chr8:105454289:C:T	1.35873e-27	-6.38037e-10	-1.32541	0.000100274	-6.38037e-10	-1.32263
105454292	chr8:105454292:C:T	1.37468e-27	-6.38037e-10	-1.31374	0.000101693	-6.38037e-10	-1.30858
105454403	chr8:105454403:C:T	1.14193e-27	-1.49924	-3.32691e-10	5.4496e-05	-1.93241	-3.32691e-10
105454711	chr8:105454711:A:G	1.5817e-27	-6.38037e-10	-1.17346	0.000106843	-6.38037e-10	-1.25918
105454728	chr8:105454728:G:A	1.37037e-27	-6.38037e-10	-1.31688	0.000101318	-6.38037e-10	-1.31228
105454827	chr8:105454827:C:T	2.6836e-27	-6.38037e-10	-0.644799	0.000173305	-6.38037e-10	-0.775486
105455165	chr8:105455165:T:A	1.39736e-27	-6.38037e-10	-1.29737	0.000101485	-6.38037e-10	-1.31063
105455692	chr8:105455692:C:T	7.75255e-28	-0.701991	-1.18453	3.14462e-05	-1.27969	-1.20257
105455844	chr8:105455844:T:C	8.32444e-28	-0.721722	-1.09363	3.47829e-05	-1.26264	-1.11878
105456172	chr8:105456172:T:G	2.3163e-27	-6.38037e-10	-0.791989	0.000149535	-6.38037e-10	-0.923011
105456364	chr8:105456364:C:T	3.13657e-28	-1.46483	-1.32658	9.42673e-06	-2.41592	-1.27107
105456658	chr8:105456658:A:G	1.77273e-27	-6.38037e-10	-1.05944	0.000120484	-6.38037e-10	-1.13903
105457826	chr8:105457826:C:T	3.85408e-27	-6.38037e-10	-0.282826	0.000278947	-6.38037e-10	-0.299519
105458293	chr8:105458293:A:T	1.57433e-27	-6.38037e-10	-1.17813	0.000106491	-6.38037e-10	-1.26248
105458402	chr8:105458402:T:C	1.67916e-28	-2.33873	-1.07752	1.1435e-05	-2.3624	-1.13147
105458454	chr8:105458454:C:T	2.18655e-27	-6.38037e-10	-0.849636	0.000159409	-6.38037e-10	-0.859069
105458982	chr8:105458982:C:A	1.26048e-28	-2.37513	-1.32791	1.29281e-05	-2.0546	-1.31653
105459172	chr8:105459172:A:G	4.54015e-28	-2.42158	-3.32691e-10	3.74075e-05	-2.30867	-3.32691e-10
105459678	chr8:105459678:G:A	2.70663e-28	-1.7271	-1.21174	1.14692e-05	-2.42176	-1.06912
105460201	chr8:105460201:C:G	4.74122e-28	-2.37825	-3.32691e-10	3.7369e-05	-2.3097	-3.32691e-10
105460331	chr8:105460331:G:C	1.1571e-27	-1.48604	-3.32691e-10	0.000201468	-0.624912	-3.32691e-10
105460348	chr8:105460348:T:G	3.79576e-27	-6.38037e-10	-0.298074	0.000248644	-6.38037e-10	-0.41452
105460672	chr8:105460672:C:T	3.94481e-27	-6.38037e-10	-0.259559	0.000258204	-6.38037e-10	-0.376792
105460740	chr8:105460740:G:C	1.52648e-27	-0.555532	-0.653466	6.12611e-05	-1.1051	-0.710294
105460828	chr8:105460828:T:G	1.33456e-27	-0.703509	-0.639848	5.25913e-05	-1.23219	-0.7358
105460846	chr8:105460846:T:C	1.25122e-27	-0.735901	-0.67194	4.79441e-05	-1.25503	-0.805479
105461010	chr8:105461010:A:G	2.44429e-27	-6.38037e-10	-0.738205	0.000197527	-6.38037e-10	-0.644664
105461069	chr8:105461069:C:T	1.37593e-27	-6.38037e-10	-1.31283	0.000103349	-6.38037e-10	-1.29243
105461104	chr8:105461104:T:C	1.42132e-27	-6.38037e-10	-1.28037	0.000102461	-6.38037e-10	-1.30106
105461131	chr8:105461131:T:C	2.23742e-27	-6.38037e-10	-0.826637	0.000158422	-6.38037e-10	-0.865278
105461398	chr8:105461398:C:T	1.8958e-27	-6.38037e-10	-0.992319	0.00013018	-6.38037e-10	-1.06162
105461585	chr8:105461585:A:G	3.18584e-27	-6.38037e-10	-0.473242	0.000240286	-6.38037e-10	-0.448711
105462170	chr8:105462170:G:T	1.29388e-28	-2.34732	-1.32958	1.22589e-05	-2.11869	-1.30559
105462187	chr8:105462187:G:A	1.51601e-27	-6.38037e-10	-1.21588	0.000106261	-6.38037e-10	-1.26465
105462292	chr8:105462292:C:T	5.29609e-28	-1.07323	-1.19435	2.80314e-05	-1.41619	-1.18103
105462867	chr8:105462867:G:A	1.36013e-27	-6.38037e-10	-1.32438	9.96675e-05	-6.38037e-10	-1.3287
105463344	chr8:105463344:T:C	2.87996e-27	-6.38037e-10	-0.574183	0.000202858	-6.38037e-10	-0.618037
105463660	chr8:105463660:G:A	1.37955e-27	-6.38037e-10	-1.3102	0.000100545	-6.38037e-10	-1.31993
105464031	chr8:105464031:G:A	1.11384e-27	-1.52415	-3.32691e-10	0.00019191	-0.673516	-3.32691e-10
105464152	chr8:105464152:G:T	1.88807e-28	-2.35965	-0.939342	1.31835e-05	-2.34233	-1.00925
105464785	chr8:105464785:T:C	1.36518e-27	-6.38037e-10	-1.32067	9.98433e-05	-6.38037e-10	-1.32694
105464790	chr8:105464790:G:T	1.08297e-27	-0.44218	-1.11007	4.43384e-05	-1.00429	-1.1344
105464855	chr8:105464855:A:G	1.35706e-27	-6.38037e-10	-1.32664	0.000100429	-6.38037e-10	-1.32109
105464926	chr8:105464926:A:G	1.35607e-27	-6.38037e-10	-1.32737	0.000100303	-6.38037e-10	-1.32235
105466162	chr8:105466162:G:A	1.48362e-27	-6.38037e-10	-1.23748	0.000101788	-6.38037e-10	-1.30765
105466200	chr8:105466200:G:A	1.361e-27	-6.38037e-10	-1.32374	9.96911e-05	-6.38037e-10	-1.32846
105466472	chr8:105466472:A:G	1.44637e-27	-6.38037e-10	-1.2629	0.000102674	-6.38037e-10	-1.29898
105466922	chr8:105466922:G:A	1.4202e-27	-6.38037e-10	-1.28116	0.000101482	-6.38037e-10	-1.31066
105466965	chr8:105466965:G:A	1.54734e-27	-0.276408	-0.919012	6.1099e-05	-0.859702	-0.958343
105467255	chr8:105467255:A:C	1.42033e-27	-6.38037e-10	-1.28107	0.00010157	-6.38037e-10	-1.30979
105467437	chr8:105467437:G:A	1.63025e-27	-6.38037e-10	-1.14323	0.000131495	-6.38037e-10	-1.05157
105467519	chr8:105467519:A:T	1.38512e-27	-6.38037e-10	-1.30617	0.000100391	-6.38037e-10	-1.32147
105468087	chr8:105468087:T:C	5.88781e-28	-1.62487	-0.536793	3.60413e-05	-1.83911	-0.506762
105468097	chr8:105468097:T:C	1.39933e-27	-6.38037e-10	-1.29597	0.000100671	-6.38037e-10	-1.31868
105468174	chr8:105468174:A:T	1.41024e-27	-6.38037e-10	-1.2882	0.00010114	-6.38037e-10	-1.31403
105468270	chr8:105468270:T:C	1.94492e-27	-6.38037e-10	-0.966739	0.000146611	-6.38037e-10	-0.942756
105468318	chr8:105468318:C:G	1.35319e-27	-6.38037e-10	-1.32949	9.96437e-05	-6.38037e-10	-1.32894
105468495	chr8:105468495:C:T	1.47185e-27	-6.38037e-10	-1.24544	0.000104017	-6.38037e-10	-1.28598
105468680	chr8:105468680:AG:A	3.3464e-27	-6.38037e-10	-0.424075	0.000243952	-6.38037e-10	-0.433571
105468722	chr8:105468722:A:G	1.50159e-27	-6.38037e-10	-1.22543	0.000118505	-6.38037e-10	-1.15559
105468822	chr8:105468822:T:A	4.79853e-28	-2.36623	-3.32691e-10	3.41454e-05	-2.39991	-3.32691e-10
105469782	chr8:105469782:G:A	3.65768e-27	-6.38037e-10	-0.33513	0.000300008	-6.38037e-10	-0.226732
105469877	chr8:105469877:G:A	1.29433e-28	-2.36738	-1.30917	1.25741e-05	-2.06969	-1.32921
105471324	chr8:105471324:T:A	1.3742e-27	-6.38037e-10	-1.31409	0.000102065	-6.38037e-10	-1.30493
105471388	chr8:105471388:A:G	3.3676e-27	-6.38037e-10	-0.41776	0.000227222	-6.38037e-10	-0.504614
105471494	chr8:105471494:A:T	1.35425e-27	-6.38037e-10	-1.32871	0.000100007	-6.38037e-10	-1.3253
105471993	chr8:105471993:T:G	2.14385e-27	-6.38037e-10	-0.869355	0.000140838	-6.38037e-10	-0.982929
105472044	chr8:105472044:T:C	1.25426e-28	-2.38107	-1.32693	1.35461e-05	-2.0331	-1.29134
105472136	chr8:105472136:G:A	3.64416e-27	-6.38037e-10	-0.338833	0.000242441	-6.38037e-10	-0.439785
105472244	chr8:105472244:A:G	1.39489e-27	-6.38037e-10	-1.29914	0.000103271	-6.38037e-10	-1.29318
105472536	chr8:105472536:T:G	6.33133e-28	-0.760927	-1.32811	2.92036e-05	-1.22733	-1.32892
105472698	chr8:105472698:C:T	1.4132e-27	-6.38037e-10	-1.2861	0.000104319	-6.38037e-10	-1.28309
105472993	chr8:105472993:A:C	1.35324e-27	-6.38037e-10	-1.32946	9.96376e-05	-6.38037e-10	-1.329
105473223	chr8:105473223:T:G	1.35324e-27	-6.38037e-10	-1.32946	9.97974e-05	-6.38037e-10	-1.3274
105473262	chr8:105473262:TTC:T	3.05414e-27	-6.38037e-10	-0.515463	0.000214478	-6.38037e-10	-0.562333
105473366	chr8:105473366:T:A	2.04561e-27	-6.38037e-10	-0.916261	0.000151341	-6.38037e-10	-0.911008
105473800	chr8:105473800:G:A	4.53952e-27	-6.38037e-10	-0.119138	0.00026017	-6.38037e-10	-0.369207
105474120	chr8:105474120:T:C	4.95377e-27	-6.38037e-10	-0.0318101	0.000277791	-6.38037e-10	-0.303673
105474199	chr8:105474199:C:T	1.35797e-27	-6.38037e-10	-1.32597	9.95808e-05	-6.38037e-10	-1.32957
105474239	chr8:105474239:G:A	1.35309e-27	-6.38037e-10	-1.32957	9.96753e-05	-6.38037e-10	-1.32862
105474254	chr8:105474254:A:G	6.84746e-28	-2.01067	-3.32691e-10	3.85966e-05	-2.27738	-3.32691e-10
105474352	chr8:105474352:A:G	1.35311e-27	-6.38037e-10	-1.32955	9.96678e-05	-6.38037e-10	-1.3287
105474674	chr8:105474674:C:T	1.35375e-27	-6.38037e-10	-1.32908	9.95947e-05	-6.38037e-10	-1.32943
105475228	chr8:105475228:C:T	1.36103e-27	-6.38037e-10	-1.32372	0.000100777	-6.38037e-10	-1.31763
105475677	chr8:105475677:T:C	1.36475e-27	-6.38037e-10	-1.32098	0.000101157	-6.38037e-10	-1.31387
105475725	chr8:105475725:C:T	3.99687e-27	-6.38037e-10	-0.246449	0.000240366	-6.38037e-10	-0.448381
105475770	chr8:105475770:C:A	3.75558e-27	-6.38037e-10	-0.308716	0.000334186	-6.38037e-10	-0.118843
105477162	chr8:105477162:A:G	2.59895e-26	1.62573	-3.32691e-10	8.32625e-05	-1.50854	-3.32691e-10
105477534	chr8:105477534:C:T	1.42285e-27	-6.38037e-10	-1.2793	0.000101621	-6.38037e-10	-1.3093
105477535	chr8:105477535:G:A	4.84378e-27	-6.38037e-10	-0.0542643	0.000274445	-6.38037e-10	-0.315792
105477790	chr8:105477790:A:G	7.54782e-28	-1.51945	-0.393839	3.31918e-05	-2.41985	-0.00838632
105478028	chr8:105478028:T:G	1.37396e-27	-6.38037e-10	-1.31426	9.97825e-05	-6.38037e-10	-1.32755
105478468	chr8:105478468:C:G	1.68917e-27	-0.0144417	-1.09328	6.34976e-05	-0.660225	-1.11931
105478470	chr8:105478470:T:A	7.62576e-28	-1.50071	-0.402306	3.28415e-05	-2.4192	-0.0196461
105478976	chr8:105478976:A:C	1.37908e-27	-6.38037e-10	-1.31054	9.99743e-05	-6.38037e-10	-1.32563
105480713	chr8:105480713:TG:T	1.35413e-27	-6.38037e-10	-1.3288	9.95828e-05	-6.38037e-10	-1.32955
105480777	chr8:105480777:C:G	1.35395e-27	-6.38037e-10	-1.32894	9.99682e-05	-6.38037e-10	-1.32569
105480864	chr8:105480864:C:T	4.97813e-27	-6.38037e-10	-0.0269048	0.000296194	-6.38037e-10	-0.239526
105481021	chr8:105481021:A:T	5.96748e-28	-1.76652	-0.381703	3.25611e-05	-2.41367	-0.0337499
105481135	chr8:105481135:G:A	1.37461e-27	-6.38037e-10	-1.31379	0.000101586	-6.38037e-10	-1.30963
105481272	chr8:105481272:A:G	1.2915e-27	-0.49968	-0.876475	5.25051e-05	-1.05444	-0.915188
105481283	chr8:105481283:CCTTGGACTGTGTGGCTTAAACAA:C	2.99485e-27	-6.38037e-10	-0.535063	0.000216834	-6.38037e-10	-0.551409
105481515	chr8:105481515:T:C	1.3553e-28	-2.30121	-1.32931	1.14842e-05	-2.17614	-1.31343
105481776	chr8:105481776:A:G	1.37264e-27	-6.38037e-10	-1.31522	0.000101905	-6.38037e-10	-1.3065
105481787	chr8:105481787:C:T	1.36746e-27	-6.38037e-10	-1.319	0.000101403	-6.38037e-10	-1.31144
105481927	chr8:105481927:A:G	1.76967e-27	-6.38037e-10	-1.06116	0.000119881	-6.38037e-10	-1.14404
105482405	chr8:105482405:T:C	8.23537e-28	-0.496601	-1.3295	3.54866e-05	-1.03756	-1.32383
105482884	chr8:105482884:T:A	1.35601e-27	-6.38037e-10	-1.32741	9.9593e-05	-6.38037e-10	-1.32945
105483169	chr8:105483169:T:TTTCTTA	1.35617e-27	-6.38037e-10	-1.3273	0.000100221	-6.38037e-10	-1.32317
105483586	chr8:105483586:T:C	1.38149e-27	-6.38037e-10	-1.3088	0.000100681	-6.38037e-10	-1.31858
105484397	chr8:105484397:G:T	2.57874e-27	-6.38037e-10	-0.684657	0.000181664	-6.38037e-10	-0.728386
105484693	chr8:105484693:C:A	4.83545e-28	-2.35857	-3.32691e-10	3.34742e-05	-2.41977	-3.32691e-10
105485014	chr8:105485014:G:A	2.66874e-27	-6.38037e-10	-0.650353	0.000215967	-6.38037e-10	-0.555415
105485021	chr8:105485021:A:G	1.60185e-27	-0.253182	-0.907621	6.2681e-05	-0.847638	-0.944846
105485146	chr8:105485146:C:T	1.57674e-27	-6.38037e-10	-1.1766	0.000112124	-6.38037e-10	-1.21094
105485283	chr8:105485283:C:T	5.15459e-28	-2.29466	-3.32691e-10	3.36257e-05	-2.41525	-3.32691e-10
105485912	chr8:105485912:C:T	4.03681e-27	-6.38037e-10	-0.236504	0.000270844	-6.38037e-10	-0.328999
105486194	chr8:105486194:G:A	1.30165e-28	-2.34636	-1.32455	1.22637e-05	-2.10195	-1.32195
105486978	chr8:105486978:T:A	4.75716e-28	-2.37489	-3.32691e-10	3.78895e-05	-2.29587	-3.32691e-10
105487045	chr8:105487045:T:C	5.75175e-27	-6.38037e-10	0.117545	0.000325535	-6.38037e-10	-0.145072
105487222	chr8:105487222:C:T	1.60057e-27	-6.38037e-10	-1.1616	0.000107698	-6.38037e-10	-1.25121
105487624	chr8:105487624:T:C	1.15171e-27	-1.49071	-3.32691e-10	5.01582e-05	-2.01536	-3.32691e-10
105488375	chr8:105488375:A:T	1.69373e-27	-1.10503	-3.32691e-10	5.3443e-05	-1.95193	-3.32691e-10
105488489	chr8:105488489:C:T	3.08672e-27	0.116872	-0.621722	0.000109204	-0.559301	-0.678021
105488635	chr8:105488635:G:A	1.35901e-27	-6.38037e-10	-1.3252	9.96741e-05	-6.38037e-10	-1.32864
105488713	chr8:105488713:G:A	3.48748e-27	0.881029	-1.26381	0.000151806	0.243769	-1.15171
105489197	chr8:105489197:C:T	1.08155e-27	-1.23226	-0.321295	3.69062e-05	-2.13266	-0.189501
105489334	chr8:105489334:G:A	1.36516e-27	-6.38037e-10	-1.32069	9.99247e-05	-6.38037e-10	-1.32613
105489490	chr8:105489490:A:G	1.84165e-27	-6.38037e-10	-1.0213	0.000136046	-6.38037e-10	-1.01755
105489574	chr8:105489574:CT:C	1.36045e-27	-6.38037e-10	-1.32415	9.97242e-05	-6.38037e-10	-1.32813
105489853	chr8:105489853:T:C	1.3615e-27	-6.38037e-10	-1.32338	9.97672e-05	-6.38037e-10	-1.3277
105490203	chr8:105490203:T:C	2.02014e-27	-6.38037e-10	-0.928794	0.000149074	-6.38037e-10	-0.926098
105490481	chr8:105490481:C:G	1.35321e-27	-6.38037e-10	-1.32948	9.96459e-05	-6.38037e-10	-1.32892
105490687	chr8:105490687:A:T	1.85478e-27	-6.38037e-10	-1.0142	0.000151675	-6.38037e-10	-0.908802
105490688	chr8:105490688:T:TCC	1.85878e-27	-6.38037e-10	-1.01204	0.00015205	-6.38037e-10	-0.906334
105490691	chr8:105490691:T:G	1.36541e-27	-6.38037e-10	-1.32051	0.000100849	-6.38037e-10	-1.31692
105491617	chr8:105491617:A:G	1.05876e-27	-1.01024	-0.564623	3.48535e-05	-1.7539	-0.625489
105492056	chr8:105492056:A:G	1.7375e-27	-0.427669	-0.651843	6.90772e-05	-0.990932	-0.704386
105492387	chr8:105492387:A:G	2.28356e-27	-6.38037e-10	-0.806226	0.000184779	-6.38037e-10	-0.71138
105492491	chr8:105492491:A:G	1.61992e-27	-6.38037e-10	-1.14959	0.00011184	-6.38037e-10	-1.21347
105492495	chr8:105492495:A:G	3.35406e-27	-0.421788	-3.32691e-10	0.000649998	0.546428	-3.32691e-10
105492521	chr8:105492521:A:C	1.91276e-27	-6.38037e-10	-0.983411	0.000141965	-6.38037e-10	-0.97496
105493205	chr8:105493205:A:G	3.08957e-27	-6.38037e-10	-0.503927	0.000203853	-6.38037e-10	-0.613141
105494879	chr8:105494879:A:G	1.91291e-27	-6.38037e-10	-0.983333	0.000120869	-6.38037e-10	-1.13583
105495027	chr8:105495027:A:G	5.34215e-27	-6.38037e-10	0.043669	0.000300621	-6.38037e-10	-0.224692
105495391	chr8:105495391:A:G	3.87404e-28	-2.09396	-0.48629	2.82932e-05	-2.39268	-0.195244
105495439	chr8:105495439:A:G	1.37067e-27	-6.38037e-10	-1.31666	0.000102614	-6.38037e-10	-1.29957
105495508	chr8:105495508:T:TA	1.959e-27	-6.38037e-10	-0.959524	0.000123075	-6.38037e-10	-1.11775
105495711	chr8:105495711:TC:T	1.57266e-27	-6.38037e-10	-1.17919	0.000109638	-6.38037e-10	-1.23336
105495855	chr8:105495855:A:G	1.59702e-27	-6.38037e-10	-1.16382	0.000106561	-6.38037e-10	-1.26183
105495982	chr8:105495982:G:C	1.51336e-28	-2.29879	-1.22142	9.54144e-06	-2.36156	-1.31334
105495989	chr8:105495989:C:T	1.38756e-27	-6.38037e-10	-1.30441	0.000102271	-6.38037e-10	-1.30291
105496353	chr8:105496353:C:T	1.92805e-27	-6.38037e-10	-0.975448	0.000127007	-6.38037e-10	-1.0863
105496404	chr8:105496404:G:A	1.48935e-27	-6.38037e-10	-1.23362	0.000103407	-6.38037e-10	-1.29187
105496482	chr8:105496482:G:A	1.60697e-27	-6.38037e-10	-1.15761	0.000111517	-6.38037e-10	-1.21636
105496682	chr8:105496682:T:C	1.53448e-27	-6.38037e-10	-1.20377	0.000118403	-6.38037e-10	-1.15645
105497065	chr8:105497065:G:A	1.71182e-27	-6.38037e-10	-1.0944	0.000115389	-6.38037e-10	-1.18223
105497090	chr8:105497090:A:G	7.47693e-27	-6.38037e-10	0.379863	0.000876762	-6.38037e-10	0.845694
105497133	chr8:105497133:C:T	1.94371e-27	-6.38037e-10	-0.967361	0.000122334	-6.38037e-10	-1.12379
105497147	chr8:105497147:A:G	1.94112e-27	-6.38037e-10	-0.968694	0.000122217	-6.38037e-10	-1.12474
105498073	chr8:105498073:T:C	1.91785e-27	-6.38037e-10	-0.980754	0.0001208	-6.38037e-10	-1.13641
105498290	chr8:105498290:G:A	3.56492e-28	-1.37598	-1.28742	7.77761e-05	-0.290904	-1.2858
105499130	chr8:105499130:C:T	1.7965e-27	-6.38037e-10	-1.04612	0.000120413	-6.38037e-10	-1.13962
105499146	chr8:105499146:C:T	1.74594e-27	-6.38037e-10	-1.07467	0.000117643	-6.38037e-10	-1.16289
105499303	chr8:105499303:G:A	7.45168e-28	-0.755944	-1.17016	2.48856e-05	-1.66751	-1.04874
105499462	chr8:105499462:C:T	1.86398e-28	-2.02109	-1.29074	9.79468e-06	-2.32088	-1.32782
105499514	chr8:105499514:A:G	1.67916e-27	-6.38037e-10	-1.11366	0.000112058	-6.38037e-10	-1.21153
105499612	chr8:105499612:A:G	1.40527e-27	-6.38037e-10	-1.29173	0.000106354	-6.38037e-10	-1.26376
105499692	chr8:105499692:A:T	1.58384e-27	-6.38037e-10	-1.1721	0.000118523	-6.38037e-10	-1.15543
105499850	chr8:105499850:G:A	1.37371e-27	-6.38037e-10	-1.31445	0.000101305	-6.38037e-10	-1.31241
105500170	chr8:105500170:A:G	2.3842e-27	-6.38037e-10	-0.763097	0.00015042	-6.38037e-10	-0.917113
105500253	chr8:105500253:C:T	3.24185e-23	9.68157	-0.927046	1.08515e-05	-2.41525	-1.13099
105500477	chr8:105500477:T:C	5.55266e-28	-2.22027	-3.32691e-10	0.000140149	-0.987835	-3.32691e-10
105500600	chr8:105500600:T:A	3.97667e-16	25.723	-0.646085	9.90085e-06	-2.38395	-1.25397
105501073	chr8:105501073:A:G	8.96071e-15	28.9174	-0.725508	9.32865e-06	-2.41691	-1.28054
105501111	chr8:105501111:A:G	1.54693e-27	-6.38037e-10	-1.19569	0.000106624	-6.38037e-10	-1.26123
105501172	chr8:105501172:A:T	4.81729e-28	-2.36233	-3.32691e-10	6.64404e-05	-1.73424	-3.32691e-10
105501180	chr8:105501180:TTC:T	8.65466e-27	0.526139	-3.32691e-10	8.0302e-05	-1.54475	-3.32691e-10
105501206	chr8:105501206:G:A	1.43955e-27	-6.38037e-10	-1.26763	9.96997e-05	-6.38037e-10	-1.32838
105501333	chr8:105501333:C:T	2.4391e-27	-0.740331	-3.32691e-10	4.62968e-05	-2.09547	-3.32691e-10
105501927	chr8:105501927:C:A	1.03819e-14	29.0335	-0.694368	9.38015e-06	-2.42003	-1.27192
105502155	chr8:105502155:G:A	1.35654e-27	-6.38037e-10	-1.32702	0.000116723	-6.38037e-10	-1.17073
105502302	chr8:105502302:A:T	1.36162e-27	-6.38037e-10	-1.32329	9.96393e-05	-6.38037e-10	-1.32899
105502798	chr8:105502798:T:C	9.93109e-15	28.7338	-0.439018	1.03345e-05	-2.42077	-1.17429
105502887	chr8:105502887:C:T	6.90791e-27	0.661733	-0.361024	2.85133e-05	-1.82815	-0.752018
105503826	chr8:105503826:C:G	3.93792e-14	30.2079	-0.535597	1.01669e-05	-2.39703	-1.21438
105504844	chr8:105504844:G:A	2.71928e-14	30.0415	-0.739476	8.98294e-06	-2.42016	-1.31506
105504945	chr8:105504945:G:GTAT	2.69593e-14	29.7413	-0.447957	1.03865e-05	-2.41093	-1.17911
105505107	chr8:105505107:C:T	1.39425e-27	-6.38037e-10	-1.29961	0.00013123	-6.38037e-10	-1.05359
105505261	chr8:105505261:T:G	1.49511e-27	-6.38037e-10	-1.22976	0.000123556	-6.38037e-10	-1.11385
105505263	chr8:105505263:G:A	5.72436e-28	-2.18981	-3.32691e-10	0.000116864	-1.16953	-3.32691e-10
105505413	chr8:105505413:C:T	6.16501e-27	0.524138	-0.337207	3.08596e-05	-1.76614	-0.73495
105505449	chr8:105505449:A:G	7.96707e-24	8.60433	-1.25321	1.20793e-05	-2.12989	-1.30916
105505648	chr8:105505648:T:C	2.2071e-14	29.8324	-0.739088	8.96593e-06	-2.42165	-1.31546
105505684	chr8:105505684:T:C	1.1942e-14	29.0574	-0.578228	9.77569e-06	-2.4207	-1.22994
105505700	chr8:105505700:T:C	1.57836e-14	29.4797	-0.721695	8.94547e-06	-2.42143	-1.31797
105505712	chr8:105505712:G:A	1.57949e-27	-6.38037e-10	-1.17485	0.000141873	-6.38037e-10	-0.975613
105505718	chr8:105505718:G:A	1.71309e-25	4.29587	-0.784355	1.14946e-05	-2.34862	-1.14004
105505843	chr8:105505843:A:G	1.51092e-27	-6.38037e-10	-1.21924	0.000104917	-6.38037e-10	-1.27737
105505925	chr8:105505925:A:G	6.90617e-27	0.680397	-0.379942	2.7513e-05	-1.8508	-0.765083
105506007	chr8:105506007:C:G	2.12333e-14	29.546	-0.49138	1.01451e-05	-2.41626	-1.19728
105506095	chr8:105506095:A:G	2.02352e-14	29.4707	-0.464194	1.02439e-05	-2.41739	-1.18646
105506138	chr8:105506138:A:G	1.76064e-25	4.33658	-0.79769	1.14684e-05	-2.344	-1.14695
105506184	chr8:105506184:C:T	5.08591e-25	5.7607	-1.16102	9.00405e-06	-2.40401	-1.32885
105506580	chr8:105506580:A:G	1.39674e-27	-6.38037e-10	-1.29782	0.000131933	-6.38037e-10	-1.04825
105506589	chr8:105506589:A:C	3.22257e-13	32.5554	-0.780978	1.41204e-05	-2.08908	-1.19384
105507309	chr8:105507309:C:T	1.40766e-27	-6.38037e-10	-1.29003	0.000107571	-6.38037e-10	-1.25239
105507503	chr8:105507503:G:A	1.35315e-27	-6.38037e-10	-1.32952	0.000100661	-6.38037e-10	-1.31878
105507823	chr8:105507823:G:A	3.62552e-24	7.73605	-1.17226	1.00667e-05	-2.36164	-1.25967
105507911	chr8:105507911:G:A	1.51943e-27	-6.38037e-10	-1.21362	0.000135532	-6.38037e-10	-1.02134
105508177	chr8:105508177:T:C	1.44597e-27	-6.38037e-10	-1.26318	0.000101647	-6.38037e-10	-1.30903
105508364	chr8:105508364:T:C	1.40038e-27	-6.38037e-10	-1.29521	0.00013324	-6.38037e-10	-1.03839
105508632	chr8:105508632:C:T	1.36505e-27	-6.38037e-10	-1.32077	0.000106159	-6.38037e-10	-1.2656
105508827	chr8:105508827:T:C	2.13167e-28	-1.99928	-1.17836	1.32428e-05	-2.08416	-1.26293
105508862	chr8:105508862:T:A	4.42219e-21	13.6702	-3.32691e-10	5.20368e-05	-1.97859	-3.32691e-10
105509527	chr8:105509527:G:A	5.27853e-28	-2.2709	-3.32691e-10	7.77695e-05	-1.57679	-3.32691e-10
105509617	chr8:105509617:A:G	6.27471e-15	29.0368	-1.20125	8.9398e-06	-2.41635	-1.32368
105509624	chr8:105509624:G:A	1.53911e-28	-2.35896	-1.14438	1.47458e-05	-1.98373	-1.25585
105509639	chr8:105509639:G:A	1.3532e-27	-6.38037e-10	-1.32949	0.000100626	-6.38037e-10	-1.31913
105509874	chr8:105509874:A:T	1.04279e-27	-1.59006	-3.32691e-10	3.43682e-05	-2.39341	-3.32691e-10
105510447	chr8:105510447:T:C	1.38729e-27	-6.38037e-10	-1.30461	0.000113246	-6.38037e-10	-1.20098
105510578	chr8:105510578:C:T	1.5155e-27	-6.38037e-10	-1.21622	0.000133681	-6.38037e-10	-1.03509
105510793	chr8:105510793:G:A	1.77649e-27	-6.38037e-10	-1.05732	0.000118674	-6.38037e-10	-1.15416
105510957	chr8:105510957:G:A	2.8462e-14	30.2696	-0.921945	9.43689e-06	-2.41824	-1.26767
105511503	chr8:105511503:T:C	1.44853e-27	-6.38037e-10	-1.26141	0.000101749	-6.38037e-10	-1.30804
105511593	chr8:105511593:C:T	1.37367e-27	-6.38037e-10	-1.31448	0.00010488	-6.38037e-10	-1.27772
105511801	chr8:105511801:C:T	1.68162e-27	-6.38037e-10	-1.1122	0.000149184	-6.38037e-10	-0.925364
105512057	chr8:105512057:G:A	2.02719e-14	30.3012	-1.29287	9.57947e-06	-2.42105	-1.24987
105512671	chr8:105512671:A:C	1.43163e-27	-6.38037e-10	-1.27315	0.000115753	-6.38037e-10	-1.17908
105512904	chr8:105512904:T:C	1.38431e-27	-6.38037e-10	-1.30676	0.000101272	-6.38037e-10	-1.31273
105513113	chr8:105513113:G:A	1.43645e-27	-6.38037e-10	-1.26979	0.00011643	-6.38037e-10	-1.17325
105513516	chr8:105513516:G:A	1.49765e-27	-6.38037e-10	-1.22806	0.000104372	-6.38037e-10	-1.28258
105513633	chr8:105513633:A:G	8.55544e-15	29.4216	-1.276	9.40419e-06	-2.41844	-1.27094
105514241	chr8:105514241:T:C	1.16788e-14	29.7797	-1.32285	1.03124e-05	-2.42111	-1.17609
105514446	chr8:105514446:A:G	1.79766e-27	-6.38037e-10	-1.04548	0.000117839	-6.38037e-10	-1.16123
105514870	chr8:105514870:C:T	8.55912e-28	-0.693508	-1.09404	2.50518e-05	-1.91493	-0.794662
105515032	chr8:105515032:CATT:C	9.64388e-15	29.5825	-1.31715	1.01034e-05	-2.42044	-1.19722
105515336	chr8:105515336:T:A	1.3532e-27	-6.38037e-10	-1.32949	0.000100622	-6.38037e-10	-1.31918
105515528	chr8:105515528:A:T	1.28433e-28	-2.41373	-1.27057	1.1754e-05	-2.16381	-1.30253
105515531	chr8:105515531:C:T	1.87638e-27	-6.38037e-10	-1.00261	0.000122004	-6.38037e-10	-1.12649
105515763	chr8:105515763:A:G	8.19395e-28	-0.748114	-1.08303	2.4699e-05	-1.94649	-0.777284
105515802	chr8:105515802:C:T	1.30557e-14	29.8541	-1.28581	9.48199e-06	-2.42162	-1.25953
105516480	chr8:105516480:T:C	4.95469e-14	31.0667	-1.16471	1.02119e-05	-2.402	-1.20499
105516618	chr8:105516618:A:G	4.77085e-13	33.2186	-1.05187	1.33656e-05	-2.03225	-1.30561
105516645	chr8:105516645:A:G	1.50087e-27	-6.38037e-10	-1.22591	0.000104524	-6.38037e-10	-1.28113
105516817	chr8:105516817:G:A	7.20205e-18	22.1034	-1.03773	9.79032e-06	-2.34783	-1.30132
105516849	chr8:105516849:G:A	1.35476e-27	-6.38037e-10	-1.32833	0.000104916	-6.38037e-10	-1.27738
105517074	chr8:105517074:A:T	5.27359e-24	8.1327	-1.19419	1.16285e-05	-2.20837	-1.26871
105517618	chr8:105517618:G:A	9.14366e-28	-0.652197	-1.06929	2.62637e-05	-1.87676	-0.785597
105517638	chr8:105517638:G:A	2.06604e-27	-0.170011	-0.736313	1.3443e-05	-2.37761	-0.95447
105517897	chr8:105517897:G:A	2.03419e-27	-0.813392	-0.108469	4.61191e-05	-1.50907	-0.59024
105517997	chr8:105517997:C:T	3.68641e-27	-6.38037e-10	-0.327307	0.000160265	-6.38037e-10	-0.853711
105518279	chr8:105518279:G:GTC	7.60942e-23	10.9132	-1.30539	1.25551e-05	-2.07189	-1.32852
105518425	chr8:105518425:T:TA	4.17598e-27	-6.38037e-10	-0.202611	0.000194803	-6.38037e-10	-0.658553
105519082	chr8:105519082:A:G	2.08552e-15	28.0065	-1.2724	9.5402e-06	-2.40143	-1.27359
105519122	chr8:105519122:T:C	2.89401e-27	-6.38037e-10	-0.569316	0.000272412	-6.38037e-10	-0.323224
105519446	chr8:105519446:G:A	7.91075e-15	29.3357	-1.26841	9.37979e-06	-2.41516	-1.27683
105519816	chr8:105519816:T:C	4.90859e-28	-2.34356	-3.32691e-10	8.12796e-05	-1.53265	-3.32691e-10
105519881	chr8:105519881:G:T	2.95118e-27	-6.38037e-10	-0.549754	0.00027862	-6.38037e-10	-0.300693
105519894	chr8:105519894:T:C	6.0753e-21	15.1158	-1.12803	1.40891e-05	-1.96319	-1.32195
105519949	chr8:105519949:G:A	1.44695e-27	-6.38037e-10	-1.2625	0.000100479	-6.38037e-10	-1.32059
105520242	chr8:105520242:G:A	1.36198e-27	-6.38037e-10	-1.32302	0.000100273	-6.38037e-10	-1.32264
105520249	chr8:105520249:A:G	2.48e-14	30.4154	-1.20545	1.0557e-05	-2.41452	-1.15923
105520392	chr8:105520392:A:T	5.85778e-28	-1.05711	-1.10966	1.91852e-05	-2.13522	-0.84118
105520478	chr8:105520478:A:G	4.71551e-28	-2.38369	-3.32691e-10	6.36064e-05	-1.77783	-3.32691e-10
105521102	chr8:105521102:G:A	6.85279e-15	29.2191	-1.29536	9.69637e-06	-2.41471	-1.24408
105521391	chr8:105521391:A:G	7.06483e-15	29.2634	-1.30916	9.92508e-06	-2.41677	-1.2187
105521576	chr8:105521576:A:T	1.58651e-27	-6.38037e-10	-1.17043	0.000122388	-6.38037e-10	-1.12334
105521828	chr8:105521828:C:T	1.92643e-27	0.127049	-1.10334	1.70645e-05	-1.83441	-1.25913
105521847	chr8:105521847:G:A	1.28821e-28	-2.41509	-1.26619	2.19244e-05	-1.54089	-1.30205
105522215	chr8:105522215:C:T	4.03833e-21	14.7318	-1.15238	1.49807e-05	-1.89743	-1.32635
105522481	chr8:105522481:T:C	1.87607e-27	-6.38037e-10	-1.00278	0.000121967	-6.38037e-10	-1.12679
105522711	chr8:105522711:T:C	1.06147e-14	29.6096	-1.2483	9.19159e-06	-2.41961	-1.29264
105523032	chr8:105523032:A:G	2.95734e-28	-2.29434	-0.555911	1.4708e-05	-2.16574	-1.07641
105523692	chr8:105523692:C:T	2.16639e-27	-6.38037e-10	-0.858898	0.000219856	-6.38037e-10	-0.53757
105523755	chr8:105523755:T:C	2.35398e-27	-6.38037e-10	-0.775852	0.000211775	-6.38037e-10	-0.575016
105524025	chr8:105524025:T:C	2.61436e-22	11.8929	-1.05093	2.2955e-05	-2.14658	-0.650432
105524039	chr8:105524039:C:T	1.57778e-05	49.4333	0.0475905	1.35418e-05	-2.0462	-1.27856
105524503	chr8:105524503:A:T	2.19274e-28	-1.81984	-1.32956	1.11717e-05	-2.28494	-1.23222
105524585	chr8:105524585:T:C	1.28918e-27	-1.37521	-0.00274406	6.09413e-05	-1.51095	-0.30968
105524952	chr8:105524952:G:A	2.27919e-28	-2.29286	-0.817862	7.02247e-05	-0.481312	-1.19753
105524963	chr8:105524963:A:G	1.77682e-27	-6.38037e-10	-1.05713	0.000169556	-6.38037e-10	-0.797361
105525262	chr8:105525262:A:G	2.53444e-28	-1.70157	-1.303	1.2605e-05	-2.24977	-1.14668
105525486	chr8:105525486:G:T	3.55318e-19	19.3692	-1.31259	1.70083e-05	-1.86965	-1.22719
105525593	chr8:105525593:A:C	2.74221e-28	-1.69642	-1.22936	1.47144e-05	-2.25312	-0.988592
105525758	chr8:105525758:C:T	2.61962e-28	-2.29114	-0.680374	7.22737e-05	-0.517957	-1.13212
105526008	chr8:105526008:A:T	1.97255e-27	-6.38037e-10	-0.952632	0.000196866	-6.38037e-10	-0.648018
105526370	chr8:105526370:T:C	2.40981e-28	-1.74787	-1.30713	1.27496e-05	-2.22725	-1.15779
105526585	chr8:105526585:T:G	2.63334e-28	-1.65592	-1.31037	1.20332e-05	-2.27567	-1.1672
105526651	chr8:105526651:C:T	1.35605e-27	-6.38037e-10	-1.32738	0.00010542	-6.38037e-10	-1.27259
105526686	chr8:105526686:C:T	3.53188e-26	1.93246	-3.32691e-10	3.84269e-05	-2.28178	-3.32691e-10
105526899	chr8:105526899:C:T	1.88835e-27	-6.38037e-10	-0.996255	0.000184943	-6.38037e-10	-0.710497
105527008	chr8:105527008:A:G	2.52292e-28	-1.70059	-1.30854	1.23053e-05	-2.25208	-1.16843
105527033	chr8:105527033:C:T	1.94888e-27	-6.38037e-10	-0.964703	0.000126843	-6.38037e-10	-1.08759
105527034	chr8:105527034:G:A	1.43174e-27	-6.38037e-10	-1.27307	0.000101086	-6.38037e-10	-1.31457
105527060	chr8:105527060:A:G	1.97595e-27	-6.38037e-10	-0.950908	0.000197312	-6.38037e-10	-0.645757
105527140	chr8:105527140:G:A	1.7378e-27	-6.38037e-10	-1.07934	0.000171021	-6.38037e-10	-0.788755
105527300	chr8:105527300:G:A	2.99137e-27	-6.38037e-10	-0.536228	0.000161515	-6.38037e-10	-0.845942
105527310	chr8:105527310:A:C	1.93007e-27	-6.38037e-10	-0.974403	0.000191272	-6.38037e-10	-0.676843
105527346	chr8:105527346:C:T	1.6419e-27	-6.38037e-10	-1.1361	0.000111151	-6.38037e-10	-1.21966
105527384	chr8:105527384:A:G	1.92672e-27	-6.38037e-10	-0.976138	0.000190821	-6.38037e-10	-0.679208
105527460	chr8:105527460:T:C	5.23238e-27	0.0229075	-3.32691e-10	4.26966e-05	-2.17642	-3.32691e-10
105527544	chr8:105527544:T:C	1.42159e-27	-6.38037e-10	-1.28019	0.000118139	-6.38037e-10	-1.15868
105527675	chr8:105527675:A:G	1.3822e-28	-2.42144	-1.18943	9.77702e-06	-2.40474	-1.24577
105528072	chr8:105528072:A:G	4.77772e-28	-2.35709	-0.013487	4.73206e-05	-1.08588	-0.987712
105528090	chr8:105528090:A:C	1.29497e-26	-6.38037e-10	0.929115	0.00201426	-6.38037e-10	1.67746
105528987	chr8:105528987:A:G	1.76334e-27	-6.38037e-10	-1.06475	0.000168275	-6.38037e-10	-0.804941
105529058	chr8:105529058:C:T	2.44927e-27	-6.38037e-10	-0.73617	0.000153846	-6.38037e-10	-0.894592
105529075	chr8:105529075:G:A	2.49445e-27	-6.38037e-10	-0.717893	0.000301039	-6.38037e-10	-0.223303
105529130	chr8:105529130:A:G	3.63119e-19	19.2672	-1.18894	1.0079e-05	-2.32012	-1.29997
105529570	chr8:105529570:ACT:A	1.63751e-27	-6.38037e-10	-1.13878	0.000139454	-6.38037e-10	-0.992807
105530189	chr8:105530189:C:T	5.45119e-27	-6.38037e-10	0.0638743	0.00020412	-6.38037e-10	-0.611835
105530371	chr8:105530371:G:A	1.99451e-28	-2.40001	-0.844139	1.89239e-05	-1.70586	-1.28426
105530969	chr8:105530969:A:G	1.3664e-28	-2.39518	-1.22718	9.31361e-06	-2.41246	-1.28661
105531183	chr8:105531183:C:T	1.47824e-27	-6.38037e-10	-1.2411	0.000103616	-6.38037e-10	-1.28985
105531955	chr8:105531955:C:T	2.42303e-28	-2.35532	-0.6942	5.31714e-05	-0.807249	-1.14977
105531962	chr8:105531962:G:A	1.35096e-28	-2.40144	-1.23229	2.35051e-05	-1.76412	-1.0092
105532962	chr8:105532962:A:C	1.26983e-28	-2.41061	-1.28506	2.35e-05	-1.6837	-1.08984
105533102	chr8:105533102:A:G	5.52836e-27	-6.38037e-10	0.0779313	0.000208914	-6.38037e-10	-0.588618
105533320	chr8:105533320:A:G	7.03833e-28	-1.98317	-3.32691e-10	3.34872e-05	-2.41938	-3.32691e-10
105533486	chr8:105533486:G:A	1.38206e-27	-0.188252	-1.12013	2.71214e-05	-1.77756	-0.852659
105533566	chr8:105533566:T:C	2.63469e-26	1.86103	-0.221637	9.78585e-06	-2.33016	-1.31945
105534496	chr8:105534496:C:G	2.80353e-06	48.3867	-0.633495	1.14868e-05	-2.23878	-1.25057
105534515	chr8:105534515:T:C	1.9682e-27	-6.38037e-10	-0.954841	0.00019587	-6.38037e-10	-0.653092
105534584	chr8:105534584:T:G	1.37913e-27	-6.38037e-10	-1.31051	9.96766e-05	-6.38037e-10	-1.32861
105534667	chr8:105534667:G:GT	5.85653e-26	2.43818	-3.32691e-10	6.76128e-05	-1.71674	-3.32691e-10
105534975	chr8:105534975:C:T	1.61324e-27	-1.69085	0.537137	7.84342e-05	-1.45655	-0.11173
105535076	chr8:105535076:A:G	1.78906e-27	-6.38037e-10	-1.05027	0.000109754	-6.38037e-10	-1.2323
105535077	chr8:105535077:T:C	3.57185e-27	0.801673	-1.16055	8.94346e-06	-2.42178	-1.31784
105535173	chr8:105535173:C:T	9.08861e-27	1.48763	-0.912565	1.18777e-05	-2.36817	-1.08771
105535288	chr8:105535288:G:T	2.15126e-20	16.0496	-0.797435	1.11719e-05	-2.411	-1.10614
105535755	chr8:105535755:T:G	6.31496e-27	1.49381	-1.28285	1.37276e-05	-2.39238	-0.918759
105535889	chr8:105535889:T:C	1.42011e-28	-2.4171	-1.16671	2.53702e-05	-1.36942	-1.32755
105536376	chr8:105536376:G:A	1.44372e-27	-6.38037e-10	-1.26473	0.000101697	-6.38037e-10	-1.30854
105536460	chr8:105536460:T:C	1.76962e-27	-6.38037e-10	-1.06119	0.00011626	-6.38037e-10	-1.17471
105536469	chr8:105536469:A:G	1.68645e-27	-6.38037e-10	-1.10933	0.000131404	-6.38037e-10	-1.05227
105536858	chr8:105536858:C:G	6.87942e-27	1.26418	-0.967608	1.01022e-05	-2.40366	-1.21413
105537253	chr8:105537253:G:C	5.24806e-06	48.9186	-0.538396	1.15177e-05	-2.20864	-1.27801
105537395	chr8:105537395:T:G	4.39502e-27	0.90086	-1.05235	1.83195e-05	-1.70671	-1.31586
105537579	chr8:105537579:T:A	4.58679e-27	0.921831	-1.03061	1.8423e-05	-1.69677	-1.32017
105537787	chr8:105537787:G:A	2.24516e-28	-2.40415	-0.721616	3.60528e-05	-1.18122	-1.16434
105538022	chr8:105538022:A:G	2.32344e-20	16.4399	-1.11075	1.00041e-05	-2.34646	-1.2811
105538334	chr8:105538334:C:G	1.59042e-27	-6.38037e-10	-1.16796	0.000140667	-6.38037e-10	-0.984149
105538426	chr8:105538426:C:T	5.86436e-27	-6.38037e-10	0.136933	0.00021355	-6.38037e-10	-0.566671
105538441	chr8:105538441:A:G	1.89115e-28	-1.97204	-1.32532	1.26823e-05	-2.16885	-1.22148
105538477	chr8:105538477:C:G	1.95321e-27	-6.38037e-10	-0.962486	0.000179349	-6.38037e-10	-0.74121
105538707	chr8:105538707:T:C	1.74022e-27	-6.38037e-10	-1.07795	0.000107777	-6.38037e-10	-1.25047
105539146	chr8:105539146:A:C	4.67234e-28	-2.39288	-3.32691e-10	4.10434e-05	-2.21591	-3.32691e-10
105539191	chr8:105539191:C:G	4.55156e-28	-2.41907	-3.32691e-10	4.67512e-05	-2.0857	-3.32691e-10
105539395	chr8:105539395:C:A	2.03934e-27	-6.38037e-10	-0.919333	0.000205747	-6.38037e-10	-0.603892
105539523	chr8:105539523:G:T	3.04952e-27	-6.38037e-10	-0.516974	0.000298461	-6.38037e-10	-0.231903
105540356	chr8:105540356:C:G	3.08949e-27	0.642735	-1.14669	8.95322e-06	-2.42008	-1.31845
105540657	chr8:105540657:C:G	4.67456e-28	-1.09415	-1.29826	0.000193687	0.64958	-1.31388
105541016	chr8:105541016:G:A	1.49619e-27	-6.38037e-10	-1.22904	0.000103979	-6.38037e-10	-1.28635
105541076	chr8:105541076:G:A	7.92027e-27	-6.38037e-10	0.437466	0.000271507	-6.38037e-10	-0.326552
105541260	chr8:105541260:G:C	3.42434e-27	0.725926	-1.12698	9.06234e-06	-2.42158	-1.30483
105541499	chr8:105541499:T:C	1.48071e-27	-6.38037e-10	-1.23944	0.000103288	-6.38037e-10	-1.29302
105542423	chr8:105542423:G:T	2.68806e-28	-1.6261	-1.31962	1.15585e-05	-2.28739	-1.19574
105542509	chr8:105542509:T:C	1.36412e-05	49.78	-0.444554	1.22916e-05	-2.12272	-1.2989
105542538	chr8:105542538:T:C	1.58137e-27	-6.38037e-10	-1.17367	0.00013724	-6.38037e-10	-1.00881
105542563	chr8:105542563:C:G	2.49261e-27	-6.38037e-10	-0.71863	0.000106113	-6.38037e-10	-1.26604
105542673	chr8:105542673:G:A	2.05866e-20	16.2103	-1.00215	9.91858e-06	-2.40634	-1.22979
105542811	chr8:105542811:T:G	2.59404e-20	16.4823	-1.04299	1.02839e-05	-2.35073	-1.24923
105542915	chr8:105542915:T:A	2.67435e-27	-6.38037e-10	-0.648253	0.00013041	-6.38037e-10	-1.05985
105543063	chr8:105543063:G:A	2.80684e-26	2.96819	-1.2655	5.2115e-05	-0.666617	-1.31047
105543156	chr8:105543156:C:T	1.44578e-27	-6.38037e-10	-1.26331	0.000101779	-6.38037e-10	-1.30774
105543298	chr8:105543298:C:T	1.79195e-27	-6.38037e-10	-1.04866	0.000105909	-6.38037e-10	-1.26796
105544189	chr8:105544189:A:G	1.39002e-27	-6.38037e-10	-1.30264	0.00011114	-6.38037e-10	-1.21975
105544406	chr8:105544406:A:G	1.77632e-20	16.1274	-1.06676	1.00068e-05	-2.36598	-1.2613
105544502	chr8:105544502:C:G	1.65114e-27	-6.38037e-10	-1.1305	0.000112558	-6.38037e-10	-1.20708
105544667	chr8:105544667:A:T	1.44578e-27	-6.38037e-10	-1.26331	0.000101779	-6.38037e-10	-1.30774
105544771	chr8:105544771:G:A	1.35586e-27	-6.38037e-10	-1.32752	0.000103799	-6.38037e-10	-1.28808
105545889	chr8:105545889:G:A	1.44578e-27	-6.38037e-10	-1.26331	0.000101779	-6.38037e-10	-1.30774
105546035	chr8:105546035:T:C	1.48213e-28	-2.40645	-1.13462	2.39877e-05	-1.42351	-1.32949
105546314	chr8:105546314:C:T	2.08098e-27	-6.38037e-10	-0.899123	0.000135555	-6.38037e-10	-1.02117
105546424	chr8:105546424:A:C	2.60581e-27	0.0485788	-0.722795	1.23132e-05	-2.12467	-1.2952
105546425	chr8:105546425:C:T	1.4654e-27	-6.38037e-10	-1.24983	0.00010122	-6.38037e-10	-1.31325
105547124	chr8:105547124:T:G	1.91146e-28	-2.41618	-0.870502	1.9032e-05	-1.74361	-1.24081
105547376	chr8:105547376:C:T	2.07875e-27	-6.38037e-10	-0.900192	0.000135424	-6.38037e-10	-1.02213
105547399	chr8:105547399:G:A	2.32939e-28	-1.76661	-1.32233	1.15048e-05	-2.28116	-1.20662
105547491	chr8:105547491:A:G	2.60235e-20	16.4419	-0.999303	1.05206e-05	-2.35215	-1.22506
105548050	chr8:105548050:C:T	4.51656e-27	0.800181	-0.924388	9.82398e-06	-2.42178	-1.22393
105548105	chr8:105548105:C:A	1.35305e-27	-6.38037e-10	-1.3296	0.000104183	-6.38037e-10	-1.28439
105548142	chr8:105548142:A:G	4.41512e-20	16.8805	-0.909318	1.06536e-05	-2.38839	-1.17625
105548646	chr8:105548646:A:C	3.97489e-27	0.691107	-0.94307	1.00727e-05	-2.42113	-1.19958
105548805	chr8:105548805:G:A	1.92566e-27	-6.38037e-10	-0.976688	0.000190573	-6.38037e-10	-0.680504
105549049	chr8:105549049:T:C	1.65667e-27	-0.080193	-1.04696	1.13876e-05	-2.17491	-1.3231
105549129	chr8:105549129:T:G	5.74272e-27	-6.38037e-10	0.115973	0.000210076	-6.38037e-10	-0.583072
105549617	chr8:105549617:T:C	1.87643e-27	-6.38037e-10	-1.00259	0.000124121	-6.38037e-10	-1.10928
105549884	chr8:105549884:G:A	2.08098e-27	-6.38037e-10	-0.899123	0.000135555	-6.38037e-10	-1.02117
105550005	chr8:105550005:T:C	5.59952e-28	-0.917744	-1.29412	1.3708e-05	-2.1641	-1.14846
105550024	chr8:105550024:T:C	1.45128e-28	-2.38468	-1.17742	2.72156e-05	-1.30029	-1.32646
105550182	chr8:105550182:GT:G	5.99005e-27	-6.38037e-10	0.158141	0.000216695	-6.38037e-10	-0.552051
105550340	chr8:105550340:G:A	6.80444e-27	-6.38037e-10	0.285616	0.000237572	-6.38037e-10	-0.460073
105550518	chr8:105550518:A:G	1.35416e-27	-6.38037e-10	-1.32878	0.00010175	-6.38037e-10	-1.30802
105550922	chr8:105550922:T:C	3.00399e-27	-0.532018	-3.32691e-10	0.0001517	-0.908637	-3.32691e-10
105551379	chr8:105551379:A:G	3.85268e-27	0.765661	-1.04885	9.38316e-06	-2.4144	-1.27722
105551794	chr8:105551794:A:G	1.33892e-26	-6.38037e-10	0.962492	0.0022175	-6.38037e-10	1.77359
105551840	chr8:105551840:A:G	1.60777e-28	-2.14094	-1.31875	1.71849e-05	-1.8971	-1.18942
105551895	chr8:105551895:C:T	1.50543e-27	-6.38037e-10	-1.22288	0.000103925	-6.38037e-10	-1.28687
105551963	chr8:105551963:A:T	2.80756e-21	14.5107	-1.29481	1.18412e-05	-2.3301	-1.12885
105551991	chr8:105551991:G:A	1.0056e-21	13.3655	-1.17639	1.21992e-05	-2.13236	-1.29681
105552283	chr8:105552283:T:C	5.70849e-20	17.1505	-0.922416	1.06395e-05	-2.38211	-1.18386
105552417	chr8:105552417:G:A	6.32875e-27	1.31464	-1.10149	9.94032e-06	-2.41596	-1.21799
105552494	chr8:105552494:A:G	4.38162e-20	17.2522	-1.28861	9.25987e-06	-2.3798	-1.32505
105552535	chr8:105552535:G:C	1.4439e-27	-1.26461	-3.32691e-10	4.09848e-05	-2.21734	-3.32691e-10
105552964	chr8:105552964:C:T	1.96971e-27	-0.579781	-0.37429	2.37229e-05	-2.11129	-0.652806
105553186	chr8:105553186:G:A	1.60444e-14	29.5942	-0.819756	1.23451e-05	-2.089	-1.32827
105553282	chr8:105553282:C:T	2.29589e-27	-6.38037e-10	-0.800838	0.000206535	-6.38037e-10	-0.600072
105553873	chr8:105553873:G:A	1.49003e-27	-6.38037e-10	-1.23316	0.000128154	-6.38037e-10	-1.07731
105554013	chr8:105554013:A:G	1.25389e-27	-1.40571	-3.32691e-10	4.24908e-05	-2.18125	-3.32691e-10
105554036	chr8:105554036:G:A	1.65114e-27	-6.38037e-10	-1.1305	0.000112558	-6.38037e-10	-1.20708
105554378	chr8:105554378:T:C	1.84917e-27	0.21543	-1.23265	1.81605e-05	-1.73073	-1.30056
105554623	chr8:105554623:G:A	3.5302e-27	-6.38037e-10	-0.370606	0.000133177	-6.38037e-10	-1.03886
105554643	chr8:105554643:T:G	1.95774e-27	-6.38037e-10	-0.96017	0.000172883	-6.38037e-10	-0.777927
105554909	chr8:105554909:A:G	1.40277e-27	-6.38037e-10	-1.29351	0.000120142	-6.38037e-10	-1.14187
105555214	chr8:105555214:C:T	5.55469e-27	0.0826828	-3.32691e-10	6.89975e-05	-1.69647	-3.32691e-10
105555268	chr8:105555268:A:G	2.31163e-27	0.531701	-1.32571	1.02283e-05	-2.3967	-1.20868
105556302	chr8:105556302:C:T	5.01697e-28	-2.32172	-3.32691e-10	8.22084e-05	-1.52128	-3.32691e-10
105556339	chr8:105556339:G:A	2.22338e-28	-1.83488	-1.30064	1.50596e-05	-2.07864	-1.13988
105556355	chr8:105556355:G:C	1.35377e-27	-6.38037e-10	-1.32907	0.000102441	-6.38037e-10	-1.30126
105556641	chr8:105556641:CT:C	6.3335e-27	-6.38037e-10	0.213894	0.000224906	-6.38037e-10	-0.514858
105557961	chr8:105557961:A:G	1.65238e-27	-6.38037e-10	-1.12974	0.000111299	-6.38037e-10	-1.21832
105557994	chr8:105557994:G:A	4.72297e-18	21.7534	-1.10967	1.10641e-05	-2.20482	-1.32201
105558680	chr8:105558680:C:T	2.25703e-28	-1.83545	-1.28504	1.5796e-05	-2.07677	-1.09402
105558736	chr8:105558736:G:T	6.74732e-05	51.5122	-0.578138	9.51141e-06	-2.42157	-1.25648
105558788	chr8:105558788:A:AAG	3.07992e-20	16.9032	-1.29212	9.15268e-06	-2.39269	-1.32381
105559070	chr8:105559070:ATTG:A	6.31456e-27	-6.38037e-10	0.210898	0.000224407	-6.38037e-10	-0.51708
105559169	chr8:105559169:C:T	1.54336e-27	-0.280952	-0.917044	1.53634e-05	-1.93717	-1.26138
105559655	chr8:105559655:C:T	4.64706e-20	17.0878	-1.06546	1.0545e-05	-2.31599	-1.2589
105560042	chr8:105560042:A:G	0.000127737	51.5764	-0.00413295	9.00727e-06	-2.41296	-1.31955
105560318	chr8:105560318:A:G	2.25031e-27	0.307092	-1.12798	1.84845e-05	-1.68559	-1.32802
105560386	chr8:105560386:T:C	2.1918e-26	2.25664	-0.801294	9.31054e-06	-2.37096	-1.32844
105560626	chr8:105560626:T:C	1.84882e-20	16.3928	-1.29208	9.007e-06	-2.40872	-1.32382
105561081	chr8:105561081:C:T	6.18546e-26	3.39526	-0.902433	1.23464e-05	-2.20091	-1.21627
105561296	chr8:105561296:CA:C	4.96496e-05	51.1054	-0.478033	9.60501e-06	-2.39933	-1.26893
105561350	chr8:105561350:C:T	2.98121e-20	16.848	-1.26951	9.08847e-06	-2.39454	-1.32899
105561608	chr8:105561608:C:T	6.6853e-27	-6.38037e-10	0.267952	0.000234003	-6.38037e-10	-0.475206
105562010	chr8:105562010:T:C	5.26375e-28	-2.2737	-3.32691e-10	8.662e-05	-1.46901	-3.32691e-10
105562634	chr8:105562634:C:A	1.60176e-27	-1.16086	-3.32691e-10	3.35215e-05	-2.41836	-3.32691e-10
105563104	chr8:105563104:C:T	3.76264e-20	17.086	-1.27475	9.1817e-06	-2.38501	-1.32831
105563195	chr8:105563195:A:G	1.84873e-27	-6.38037e-10	-1.01746	0.000174095	-6.38037e-10	-0.770942
105563390	chr8:105563390:G:T	6.68354e-27	1.12492	-0.857231	1.0543e-05	-2.42153	-1.15355
105563580	chr8:105563580:G:A	2.68349e-27	0.675627	-1.32047	9.49627e-06	-2.40828	-1.27136
105563645	chr8:105563645:A:G	3.63049e-27	-6.38037e-10	-0.342591	0.000149854	-6.38037e-10	-0.92088
105564141	chr8:105564141:A:G	1.99309e-27	0.265463	-1.20774	1.85223e-05	-1.70196	-1.3096
105565025	chr8:105565025:A:G	1.3838e-27	-6.38037e-10	-1.30713	0.000116284	-6.38037e-10	-1.17451
105565608	chr8:105565608:C:T	1.3946e-27	-6.38037e-10	-1.29935	0.000118573	-6.38037e-10	-1.15501
105565804	chr8:105565804:A:T	3.04831e-20	16.8744	-1.27364	9.10331e-06	-2.39342	-1.32848
105566505	chr8:105566505:T:A	7.51269e-28	-1.91795	-3.32691e-10	3.40306e-05	-2.40328	-3.32691e-10
105566535	chr8:105566535:C:G	1.50742e-27	-6.38037e-10	-1.22156	0.000129207	-6.38037e-10	-1.06912
105566543	chr8:105566543:G:A	1.1185e-26	0.782616	-3.32691e-10	9.42216e-05	-1.38489	-3.32691e-10
105566712	chr8:105566712:T:C	4.72179e-16	26.5782	-1.32957	1.55966e-05	-2.18112	-1.00237
105566749	chr8:105566749:T:C	0.000521936	53.0634	-0.0834954	9.17836e-06	-2.40315	-1.31054
105566835	chr8:105566835:C:T	1.65098e-20	16.2536	-1.26608	8.91954e-06	-2.41303	-1.32927
105566855	chr8:105566855:C:T	5.22066e-27	-6.38037e-10	0.020665	0.000222867	-6.38037e-10	-0.523965
105566896	chr8:105566896:T:A	2.03558e-27	-6.38037e-10	-0.921177	0.000194946	-6.38037e-10	-0.657819
105567421	chr8:105567421:G:T	6.17277e-28	-0.802017	-1.31238	1.37849e-05	-2.11492	-1.19205
105567687	chr8:105567687:T:G	1.61035e-26	-6.38037e-10	1.14708	0.00179725	-6.38037e-10	1.56347
105567909	chr8:105567909:C:T	1.75769e-27	-0.442444	-0.625517	1.55232e-05	-2.02218	-1.16602
105568068	chr8:105568068:C:G	2.29464e-27	-6.38037e-10	-0.801385	0.00012527	-6.38037e-10	-1.10007
105568333	chr8:105568333:T:C	8.65712e-28	-1.77616	-3.32691e-10	0.000383375	0.018472	-3.32691e-10
105568379	chr8:105568379:A:G	2.50999e-20	16.6752	-1.26879	9.01772e-06	-2.40217	-1.32918
105569056	chr8:105569056:G:A	1.65234e-11	35.2784	0.433167	1.14621e-05	-2.27513	-1.21637
105569300	chr8:105569300:A:T	0.979595	59.8614	0.655803	8.99829e-06	-2.4151	-1.31841
105570323	chr8:105570323:T:TA	1.36651e-27	-6.38037e-10	-1.3197	9.96075e-05	-6.38037e-10	-1.3293
105570896	chr8:105570896:A:G	0.0195889	56.5965	0.00858599	8.95517e-06	-2.42003	-1.31828
105571025	chr8:105571025:A:G	3.41074e-27	0.91466	-1.31969	9.39082e-06	-2.41765	-1.27315
105571170	chr8:105571170:G:C	5.35845e-18	21.5419	-0.77192	1.07403e-05	-2.24493	-1.31161
105571290	chr8:105571290:G:T	1.95989e-27	-6.38037e-10	-0.959071	0.00012587	-6.38037e-10	-1.09529
105571644	chr8:105571644:A:G	3.24174e-18	21.1057	-0.838282	1.02564e-05	-2.28077	-1.32187
105571761	chr8:105571761:T:G	1.93308e-27	-6.38037e-10	-0.972843	0.000184622	-6.38037e-10	-0.712229
105572686	chr8:105572686:C:T	1.37474e-27	-6.38037e-10	-1.3137	9.98098e-05	-6.38037e-10	-1.32728
105572731	chr8:105572731:A:G	2.42735e-27	-6.38037e-10	-0.745161	0.000248485	-6.38037e-10	-0.415159
105572750	chr8:105572750:A:G	1.35808e-27	-6.38037e-10	-1.32589	0.000100896	-6.38037e-10	-1.31645
105573694	chr8:105573694:A:T	3.97329e-27	1.0731	-1.32546	9.52216e-06	-2.42138	-1.25554
105573866	chr8:105573866:T:C	2.61209e-20	16.5533	-1.10701	9.33594e-06	-2.40687	-1.2898
105574088	chr8:105574088:C:G	9.8977e-27	-6.38037e-10	0.660343	0.000312683	-6.38037e-10	-0.185352
105574588	chr8:105574588:T:C	1.75134e-27	-6.38037e-10	-1.07158	0.000148051	-6.38037e-10	-0.932987
105574872	chr8:105574872:A:G	1.38205e-27	-6.38037e-10	-1.30839	9.96399e-05	-6.38037e-10	-1.32898
105575491	chr8:105575491:C:A	4.78065e-28	-1.06415	-1.30582	1.24986e-05	-2.1678	-1.23712
105575601	chr8:105575601:A:G	9.85471e-27	1.98537	-1.32938	9.74627e-06	-2.37545	-1.2782
105575912	chr8:105575912:T:C	4.48204e-28	-1.27647	-1.158	1.51346e-05	-2.17667	-1.03689
105576149	chr8:105576149:A:G	1.16902e-27	-1.47579	-3.32691e-10	3.78437e-05	-2.29708	-3.32691e-10
105576325	chr8:105576325:A:G	2.61253e-27	-6.38037e-10	-0.671641	0.000163995	-6.38037e-10	-0.830705
105576415	chr8:105576415:T:A	1.35363e-27	-6.38037e-10	-1.32917	0.000104614	-6.38037e-10	-1.28027
105577019	chr8:105577019:C:T	7.51097e-11	38.5322	-1.30644	1.54541e-05	-2.23059	-0.962085
105577037	chr8:105577037:T:C	1.6496e-27	-6.38037e-10	-1.13143	0.000102818	-6.38037e-10	-1.29758
105577080	chr8:105577080:T:C	5.29693e-26	3.62873	-1.29098	9.61925e-06	-2.37763	-1.28914
105577223	chr8:105577223:T:A	1.64652e-27	-6.38037e-10	-1.1333	0.00010274	-6.38037e-10	-1.29834
105577306	chr8:105577306:G:A	2.14341e-22	11.8349	-1.19155	1.26157e-05	-2.35734	-1.03826
105577387	chr8:105577387:A:G	8.5935e-27	-6.38037e-10	0.519046	0.000301101	-6.38037e-10	-0.223094
105577469	chr8:105577469:T:TA	2.22868e-22	11.8891	-1.20668	1.23206e-05	-2.3607	-1.05858
105577773	chr8:105577773:AC:A	2.55332e-27	-6.38037e-10	-0.694564	0.000159404	-6.38037e-10	-0.859097
105578131	chr8:105578131:TTTGA:T	7.59104e-27	-6.38037e-10	0.395009	0.00111609	-6.38037e-10	1.08705
105578138	chr8:105578138:G:A	1.36709e-27	-1.31928	-3.32691e-10	0.0005406	0.362137	-3.32691e-10
105578228	chr8:105578228:G:A	1.01595e-25	4.28239	-1.29335	9.42002e-06	-2.39901	-1.2887
105578456	chr8:105578456:A:G	2.19507e-22	11.8801	-1.21293	1.22445e-05	-2.35847	-1.06699
105578477	chr8:105578477:C:A	6.19275e-06	49.4792	-0.933502	9.25163e-06	-2.39579	-1.30996
105578478	chr8:105578478:A:G	5.81354e-06	49.4326	-0.950127	9.29854e-06	-2.39457	-1.30611
105578499	chr8:105578499:G:A	5.50001e-27	0.0727915	-3.32691e-10	5.82094e-05	-1.86649	-3.32691e-10
105578624	chr8:105578624:A:T	5.11368e-22	12.7634	-1.25047	8.93913e-06	-2.41101	-1.3291
105578808	chr8:105578808:A:G	7.96494e-28	-0.829397	-1.0301	1.64038e-05	-2.26422	-0.868804
105579046	chr8:105579046:C:T	2.89423e-27	-6.38037e-10	-0.56924	0.000180709	-6.38037e-10	-0.733655
105579159	chr8:105579159:TGTA:T	2.8331e-27	-6.38037e-10	-0.590586	0.000176603	-6.38037e-10	-0.756635
105579168	chr8:105579168:C:T	4.54126e-28	-2.42134	-3.32691e-10	4.96515e-05	-2.02551	-3.32691e-10
105579413	chr8:105579413:A:G	2.29245e-27	-6.38037e-10	-0.802339	0.00014636	-6.38037e-10	-0.944475
105579806	chr8:105579806:G:A	7.61692e-28	-1.90417	-3.32691e-10	3.41075e-05	-2.40102	-3.32691e-10
105579917	chr8:105579917:A:G	7.60127e-10	40.8562	-1.31588	1.10202e-05	-2.32004	-1.21077
105580133	chr8:105580133:T:C	8.97532e-28	-0.757613	-0.982452	1.70119e-05	-2.28543	-0.811201
105580138	chr8:105580138:TCTC:T	8.6253e-28	-0.797392	-0.982452	1.72122e-05	-2.27372	-0.811201
105580164	chr8:105580164:G:A	1.35348e-27	-6.38037e-10	-1.32928	0.0001065	-6.38037e-10	-1.26239
105580311	chr8:105580311:T:C	2.2516e-10	39.6532	-1.32957	1.28197e-05	-2.25651	-1.12305
105580502	chr8:105580502:G:A	1.37065e-26	2.19222	-1.20631	9.43008e-06	-2.36632	-1.32032
105580723	chr8:105580723:G:A	1.36548e-27	-6.38037e-10	-1.32045	0.000111542	-6.38037e-10	-1.21614
105581327	chr8:105581327:T:C	1.45006e-27	-6.38037e-10	-1.26035	0.000118982	-6.38037e-10	-1.15157
105581328	chr8:105581328:A:G	1.90012e-26	2.06802	-0.755482	1.22402e-05	-2.3923	-1.03352
105581434	chr8:105581434:T:C	7.43596e-19	19.0404	-0.245322	1.10254e-05	-2.41187	-1.11846
105581477	chr8:105581477:T:TA	2.74329e-24	7.55897	-1.27402	1.34935e-05	-2.31924	-1.00909
105581800	chr8:105581800:A:G	3.68814e-27	-6.38037e-10	-0.326836	0.000345611	-6.38037e-10	-0.0852266
105581809	chr8:105581809:A:G	1.65365e-27	-6.38037e-10	-1.12897	0.000133313	-6.38037e-10	-1.03785
105581814	chr8:105581814:C:T	2.83694e-27	-6.38037e-10	-0.589235	0.000179269	-6.38037e-10	-0.741653
105582094	chr8:105582094:G:C	1.37044e-27	-6.38037e-10	-1.31683	9.95795e-05	-6.38037e-10	-1.32959
105582491	chr8:105582491:A:G	1.24406e-28	-2.40059	-1.31558	1.24955e-05	-2.09326	-1.31191
105582543	chr8:105582543:T:C	1.69047e-27	-6.38037e-10	-1.10695	0.000136047	-6.38037e-10	-1.01754
105582602	chr8:105582602:G:A	1.78267e-27	-0.786096	-0.26775	0.000104315	-0.886358	-0.39677
105583458	chr8:105583458:G:A	8.4542e-28	-1.79988	-3.32691e-10	3.37151e-05	-2.41259	-3.32691e-10
105583750	chr8:105583750:G:T	1.35974e-27	-6.38037e-10	-1.32467	9.96908e-05	-6.38037e-10	-1.32847
105584037	chr8:105584037:G:A	1.45252e-27	-6.38037e-10	-1.25866	0.000101807	-6.38037e-10	-1.30747
105584131	chr8:105584131:A:G	1.3884e-27	-6.38037e-10	-1.30381	9.98404e-05	-6.38037e-10	-1.32697
105585535	chr8:105585535:G:T	1.43319e-27	-6.38037e-10	-1.27206	0.000108048	-6.38037e-10	-1.24797
105586234	chr8:105586234:A:G	1.49486e-28	-2.4116	-1.12092	1.29893e-05	-2.31033	-1.05608
105586355	chr8:105586355:T:TTTC	4.85596e-28	-1.05398	-1.30036	9.16141e-06	-2.41981	-1.29573
105586696	chr8:105586696:C:T	7.13201e-28	-1.96995	-3.32691e-10	3.36479e-05	-2.41459	-3.32691e-10
105587131	chr8:105587131:A:G	5.43903e-28	-0.979026	-1.26192	9.46052e-06	-2.41919	-1.26422
105587202	chr8:105587202:G:A	1.54221e-28	-2.3965	-1.10483	1.28937e-05	-2.33664	-1.03717
105587264	chr8:105587264:A:G	5.04579e-28	-2.31599	-3.32691e-10	3.89759e-05	-2.2676	-3.32691e-10
105587522	chr8:105587522:A:C	1.43335e-27	-6.38037e-10	-1.27194	0.000101326	-6.38037e-10	-1.31219
105587604	chr8:105587604:T:C	1.6641e-28	-2.418	-1.00727	1.37863e-05	-2.29003	-1.01684
105587896	chr8:105587896:T:C	1.89378e-27	-6.38037e-10	-0.993386	0.000126065	-6.38037e-10	-1.09374
105588046	chr8:105588046:A:C	2.4585e-28	-2.36111	-0.673888	3.10454e-05	-1.9402	-0.554893
105588938	chr8:105588938:A:G	1.24445e-28	-2.41812	-1.29774	1.04501e-05	-2.26924	-1.31469
105588939	chr8:105588939:G:A	4.99276e-27	0.550458	-0.574429	2.19438e-05	-2.12421	-0.717844
105589041	chr8:105589041:C:T	1.36412e-27	-6.38037e-10	-1.32145	0.000105208	-6.38037e-10	-1.2746
105589446	chr8:105589446:A:G	6.11797e-28	-2.16679	0.0434735	5.20062e-05	-2.22246	0.243283
105589458	chr8:105589458:C:T	1.36034e-27	-6.38037e-10	-1.32423	0.000101002	-6.38037e-10	-1.3154
105589566	chr8:105589566:T:C	1.65886e-27	-6.38037e-10	-1.12583	0.000113275	-6.38037e-10	-1.20072
105589896	chr8:105589896:AT:A	6.38457e-28	-0.999825	-1.08083	1.12906e-05	-2.41841	-1.08816
105590264	chr8:105590264:G:A	7.61513e-27	-6.38037e-10	0.398178	0.001024	-6.38037e-10	1.00093
105590657	chr8:105590657:G:A	1.42951e-27	-6.38037e-10	-1.27462	0.000107619	-6.38037e-10	-1.25194
105590746	chr8:105590746:G:A	4.55042e-27	-6.38037e-10	-0.116739	0.000238582	-6.38037e-10	-0.455829
105590963	chr8:105590963:G:T	4.70685e-28	-2.38552	-3.32691e-10	3.56258e-05	-2.35747	-3.32691e-10
105591999	chr8:105591999:A:G	1.66278e-28	-2.35925	-1.0668	1.25763e-05	-2.38435	-1.01437
105592065	chr8:105592065:G:GA	1.82971e-28	-2.41567	-0.914718	1.35385e-05	-2.4056	-0.919402
105592125	chr8:105592125:C:G	4.30831e-27	-6.38037e-10	-0.171413	0.000228202	-6.38037e-10	-0.500313
105592508	chr8:105592508:A:C	1.56458e-28	-2.399	-1.08793	1.56332e-05	-2.04345	-1.13769
105592613	chr8:105592613:A:G	1.49955e-28	-2.40792	-1.12145	1.11643e-05	-2.41413	-1.10369
105593185	chr8:105593185:G:A	1.65156e-27	-6.38037e-10	-1.13024	0.000132817	-6.38037e-10	-1.04157
105593642	chr8:105593642:T:C	1.59031e-28	-2.39266	-1.07795	1.30916e-05	-2.35103	-1.00754
105593780	chr8:105593780:A:G	5.82743e-28	-1.0031	-1.16887	1.04849e-05	-2.41939	-1.16121
105594025	chr8:105594025:A:T	1.41933e-27	-6.38037e-10	-1.28178	0.000106752	-6.38037e-10	-1.26003
105594074	chr8:105594074:C:T	1.5841e-27	-6.38037e-10	-1.17194	0.000123735	-6.38037e-10	-1.1124
105594147	chr8:105594147:G:A	1.61248e-28	-2.31587	-1.1409	2.2275e-05	-1.74413	-1.08294
105594486	chr8:105594486:G:C	1.63936e-27	-6.38037e-10	-1.13765	0.000128667	-6.38037e-10	-1.07331
105594492	chr8:105594492:G:A	1.49958e-28	-2.34986	-1.1795	1.25433e-05	-2.16961	-1.23175
105594503	chr8:105594503:A:C	1.51784e-28	-2.3575	-1.15975	1.295e-05	-2.15376	-1.21569
105594730	chr8:105594730:C:A	1.56236e-27	-6.38037e-10	-1.18576	0.000121649	-6.38037e-10	-1.1294
105594800	chr8:105594800:A:G	1.49787e-27	-6.38037e-10	-1.22792	0.000104047	-6.38037e-10	-1.2857
105594952	chr8:105594952:G:C	1.48688e-27	-6.38037e-10	-1.23528	0.000103586	-6.38037e-10	-1.29014
105594983	chr8:105594983:TATAA:T	2.48107e-27	-6.38037e-10	-0.723269	0.000195642	-6.38037e-10	-0.654253
105595317	chr8:105595317:A:T	5.5594e-28	-1.30258	-0.91647	1.46784e-05	-2.32269	-0.92148
105595444	chr8:105595444:A:T	2.06285e-27	-6.38037e-10	-0.907869	0.000178643	-6.38037e-10	-0.745154
105595897	chr8:105595897:G:A	1.51215e-27	-6.38037e-10	-1.21843	0.000130536	-6.38037e-10	-1.05889
105596667	chr8:105596667:C:G	1.76091e-28	-2.15014	-1.21857	1.11934e-05	-2.31676	-1.19845
105596961	chr8:105596961:TG:T	1.53961e-27	-6.38037e-10	-1.20043	0.000106053	-6.38037e-10	-1.2666
105597015	chr8:105597015:C:T	6.23017e-28	-1.41751	-0.68763	1.97042e-05	-2.31251	-0.637202
105597454	chr8:105597454:CCT:C	5.07457e-28	-2.3103	-3.32691e-10	0.000117747	-1.162	-3.32691e-10
105598065	chr8:105598065:C:A	1.44812e-27	-6.38037e-10	-1.26169	0.000103686	-6.38037e-10	-1.28917
105598113	chr8:105598113:A:G	1.56755e-27	-6.38037e-10	-1.18245	0.00011104	-6.38037e-10	-1.22065
105598140	chr8:105598140:G:A	2.61734e-27	0.556069	-1.22587	3.82615e-05	-1.11843	-1.16767
105598361	chr8:105598361:A:T	2.1433e-27	-6.38037e-10	-0.869613	0.000122818	-6.38037e-10	-1.11984
105598582	chr8:105598582:T:G	1.709e-27	-0.182841	-0.913209	1.4722e-05	-2.3178	-0.923399
105598634	chr8:105598634:G:A	2.62007e-27	-6.38037e-10	-0.668757	0.000197381	-6.38037e-10	-0.645407
105599255	chr8:105599255:G:A	1.446e-27	-6.38037e-10	-1.26316	0.000103349	-6.38037e-10	-1.29243
105599736	chr8:105599736:A:T	4.78002e-28	-1.93737	-0.43273	2.42566e-05	-2.39849	-0.343367
105599909	chr8:105599909:C:T	1.08077e-27	-2.16848	0.614192	9.26304e-05	-2.22326	0.821335
105600294	chr8:105600294:G:A	1.90471e-27	-6.38037e-10	-0.987632	0.000166281	-6.38037e-10	-0.81686
105600625	chr8:105600625:T:G	1.17064e-27	-2.23254	0.758132	0.00012015	-2.15834	1.01654
105601311	chr8:105601311:G:A	2.80479e-27	-0.600631	-3.32691e-10	7.62556e-05	-1.59645	-3.32691e-10
105601388	chr8:105601388:G:A	1.53889e-27	-6.38037e-10	-1.2009	0.000103312	-6.38037e-10	-1.29278
105601419	chr8:105601419:A:G	6.11166e-27	-6.38037e-10	0.178239	0.00053486	-6.38037e-10	0.351463
105601525	chr8:105601525:T:C	1.77956e-27	0.150982	-1.20657	1.01508e-05	-2.41043	-1.20256
105601730	chr8:105601730:A:T	1.84727e-27	0.189562	-1.20781	1.01587e-05	-2.40768	-1.20453
105601769	chr8:105601769:G:A	1.35679e-27	-6.38037e-10	-1.32684	9.96032e-05	-6.38037e-10	-1.32935
105601784	chr8:105601784:A:G	1.91572e-27	0.251912	-1.23378	9.94033e-06	-2.403	-1.23094
105601982	chr8:105601982:T:C	4.20529e-27	-6.38037e-10	-0.195617	0.000366207	-6.38037e-10	-0.0273427
105602503	chr8:105602503:T:G	1.46e-28	-2.41476	-1.14135	1.41619e-05	-2.02309	-1.2569
105602567	chr8:105602567:A:G	1.49293e-27	-6.38037e-10	-1.23122	0.000115419	-6.38037e-10	-1.18197
105602573	chr8:105602573:G:C	1.5929e-28	-2.22341	-1.24558	1.13566e-05	-2.21817	-1.28257
105602855	chr8:105602855:G:A	1.47032e-27	-6.38037e-10	-1.24648	0.000114619	-6.38037e-10	-1.18893
105603070	chr8:105603070:C:T	4.39783e-27	-0.150847	-3.32691e-10	8.82965e-05	-1.44984	-3.32691e-10
105603267	chr8:105603267:A:G	7.38224e-28	-1.08494	-0.850525	5.46451e-05	-1.00843	-0.921257
105603297	chr8:105603297:C:T	1.69067e-28	-2.41442	-0.995001	1.24954e-05	-2.40511	-1.00007
105603349	chr8:105603349:A:G	3.01534e-27	-6.38037e-10	-0.528246	0.000310375	-6.38037e-10	-0.192759
105603682	chr8:105603682:T:C	2.80972e-27	0.538317	-1.13719	1.16119e-05	-2.36753	-1.11098
105603744	chr8:105603744:A:T	2.17459e-27	0.371427	-1.22655	1.03856e-05	-2.38366	-1.20646
105603955	chr8:105603955:G:T	2.43532e-27	0.521074	-1.26296	1.01969e-05	-2.36176	-1.2467
105604390	chr8:105604390:C:A	1.59116e-27	-0.0703454	-1.09715	1.45972e-05	-2.18298	-1.06673
105604485	chr8:105604485:A:G	1.71646e-27	-1.0917	-3.32691e-10	4.06189e-05	-2.22631	-3.32691e-10
105604698	chr8:105604698:G:A	1.58424e-28	-2.18999	-1.28445	1.073e-05	-2.24752	-1.30998
105605120	chr8:105605120:A:G	1.72942e-27	0.210616	-1.29479	9.38104e-06	-2.39929	-1.29256
105605772	chr8:105605772:G:A	5.69705e-27	0.527683	-0.419694	2.57472e-05	-2.10659	-0.575624
105606182	chr8:105606182:A:G	2.36141e-27	0.448165	-1.22087	1.00059e-05	-2.40149	-1.22588
105606257	chr8:105606257:C:T	1.85633e-28	-2.42107	-0.894875	1.40472e-05	-2.3875	-0.900621
105606348	chr8:105606348:A:G	1.54085e-28	-2.18986	-1.31235	1.05496e-05	-2.24833	-1.32613
105606388	chr8:105606388:A:G	1.80748e-27	0.235939	-1.27597	9.58323e-06	-2.39713	-1.2734
105606434	chr8:105606434:G:A	8.88222e-28	-0.571871	-1.17862	1.10949e-05	-2.35749	-1.16657
105606505	chr8:105606505:G:A	8.68271e-28	-0.612661	-1.16055	1.12126e-05	-2.36554	-1.14797
105607027	chr8:105607027:A:G	9.84881e-28	-0.498888	-1.14831	1.16071e-05	-2.33816	-1.14076
105607316	chr8:105607316:A:G	2.08005e-27	0.348925	-1.24849	9.9756e-06	-2.38518	-1.24521
105607593	chr8:105607593:C:T	1.36577e-27	-6.38037e-10	-1.32024	9.95839e-05	-6.38037e-10	-1.32954
105607805	chr8:105607805:A:G	6.03917e-27	0.610181	-0.443873	2.58489e-05	-2.07993	-0.598349
105607815	chr8:105607815:A:G	6.01904e-27	0.612315	-0.449345	2.57411e-05	-2.07912	-0.603331
105607934	chr8:105607934:A:G	9.34551e-28	-1.69965	-3.32691e-10	3.77244e-05	-2.30023	-3.32691e-10
105608016	chr8:105608016:G:A	4.55111e-27	-6.38037e-10	-0.116587	0.000496258	-6.38037e-10	0.276555
105608041	chr8:105608041:A:G	1.87539e-28	-2.41845	-0.88728	1.40378e-05	-2.39628	-0.892504
105608590	chr8:105608590:T:G	1.39002e-27	-6.38037e-10	-1.30264	9.99319e-05	-6.38037e-10	-1.32605
105609147	chr8:105609147:A:C	1.29868e-28	-2.4176	-1.25559	9.77072e-06	-2.40034	-1.25082
105609638	chr8:105609638:T:C	1.54829e-28	-2.42009	-1.0773	1.19962e-05	-2.38818	-1.05777
105609697	chr8:105609697:G:A	9.59485e-28	-0.50651	-1.16681	1.04415e-05	-2.3534	-1.23135
105609867	chr8:105609867:T:C	1.58184e-27	-6.38037e-10	-1.17337	0.000121837	-6.38037e-10	-1.12786
105610210	chr8:105610210:G:A	5.84421e-28	-2.16909	-3.32691e-10	4.63223e-05	-2.09492	-3.32691e-10
105610252	chr8:105610252:C:T	7.72612e-28	-0.560457	-1.32948	9.37942e-06	-2.3633	-1.32872
105610925	chr8:105610925:T:C	2.21861e-27	0.289428	-1.12451	1.13991e-05	-2.39756	-1.09945
105611225	chr8:105611225:A:C	9.71946e-28	-2.12565	0.465239	7.65923e-05	-2.25616	0.664112
105611876	chr8:105611876:T:G	1.38656e-27	-6.38037e-10	-1.30514	0.000101032	-6.38037e-10	-1.3151
105612440	chr8:105612440:C:A	1.61774e-27	-6.38037e-10	-1.15093	0.000115945	-6.38037e-10	-1.17742
105612730	chr8:105612730:G:A	1.28715e-28	-2.41639	-1.26572	9.66126e-06	-2.40062	-1.2618
105612802	chr8:105612802:T:C	2.33943e-28	-2.00278	-1.08186	1.02735e-05	-2.40344	-1.19753
105613087	chr8:105613087:A:G	4.78532e-28	-2.36899	-3.32691e-10	3.63807e-05	-2.3365	-3.32691e-10
105614095	chr8:105614095:A:G	4.19865e-27	0.708555	-0.90575	1.65653e-05	-2.38695	-0.736275
105614106	chr8:105614106:C:T	1.79749e-27	-6.38037e-10	-1.04557	0.00012098	-6.38037e-10	-1.13492
105614365	chr8:105614365:G:T	2.573e-27	0.317204	-1.00409	1.30478e-05	-2.39503	-0.966891
105615059	chr8:105615059:G:A	1.15824e-27	-0.1639	-1.32116	1.09354e-05	-2.21833	-1.32021
105615348	chr8:105615348:A:G	6.94036e-28	-1.99719	-3.32691e-10	3.3731e-05	-2.41213	-3.32691e-10
105615785	chr8:105615785:G:A	1.39326e-27	-6.38037e-10	-1.30032	0.000112681	-6.38037e-10	-1.20598
105615945	chr8:105615945:T:C	1.68901e-27	0.215807	-1.32362	9.10318e-06	-2.39968	-1.32224
105616128	chr8:105616128:A:T	6.91252e-28	-1.03763	-0.963582	1.74933e-05	-2.04775	-1.02097
105616503	chr8:105616503:A:G	2.58266e-27	0.521963	-1.2051	1.30486e-05	-2.11112	-1.25074
105616737	chr8:105616737:T:G	2.69869e-27	0.24415	-0.883342	1.45489e-05	-2.40227	-0.85076
105616769	chr8:105616769:G:A	2.58956e-27	-6.38037e-10	-0.680472	0.000163751	-6.38037e-10	-0.832193
105616791	chr8:105616791:G:A	1.04844e-27	-2.19716	0.612506	9.90375e-05	-2.19523	0.860189
105617721	chr8:105617721:A:G	1.49936e-27	-6.38037e-10	-1.22692	0.000117558	-6.38037e-10	-1.16361
105618475	chr8:105618475:G:T	1.37954e-27	-6.38037e-10	-1.31021	0.000100644	-6.38037e-10	-1.31895
105619189	chr8:105619189:CT:C	1.36925e-27	-6.38037e-10	-1.31769	0.000108315	-6.38037e-10	-1.2455
105619743	chr8:105619743:T:C	2.13135e-27	0.45359	-1.32879	9.2751e-06	-2.37502	-1.32819
105619814	chr8:105619814:G:C	9.8106e-27	-6.38037e-10	0.651504	0.000888725	-6.38037e-10	0.859247
105619962	chr8:105619962:T:C	2.83359e-27	-6.38037e-10	-0.590415	0.000237493	-6.38037e-10	-0.460404
105619978	chr8:105619978:G:A	1.26898e-28	-2.37077	-1.32556	8.89523e-06	-2.4211	-1.32392
105620016	chr8:105620016:G:A	1.35379e-27	-6.38037e-10	-1.32905	0.000101716	-6.38037e-10	-1.30836
105620059	chr8:105620059:G:A	1.36459e-27	-6.38037e-10	-1.3211	9.95927e-05	-6.38037e-10	-1.32945
105620338	chr8:105620338:G:A	1.53584e-28	-2.17591	-1.32955	1.04642e-05	-2.2578	-1.32478
105620510	chr8:105620510:T:C	1.81709e-27	0.269679	-1.3044	9.30995e-06	-2.39526	-1.3042
105620712	chr8:105620712:A:G	1.82564e-27	0.27479	-1.30482	9.30968e-06	-2.39487	-1.30461
105620798	chr8:105620798:C:G	5.71157e-28	-2.19205	-3.32691e-10	7.30904e-05	-1.63885	-3.32691e-10
105620813	chr8:105620813:G:C	1.27027e-27	-0.160737	-1.23199	1.22473e-05	-2.21555	-1.20969
105621417	chr8:105621417:A:G	7.32066e-28	-1.94384	-3.32691e-10	3.35166e-05	-2.4185	-3.32691e-10
105621478	chr8:105621478:T:A	1.49955e-27	-6.38037e-10	-1.2268	0.000117574	-6.38037e-10	-1.16348
105621880	chr8:105621880:G:A	1.35717e-27	-6.38037e-10	-1.32655	0.000105258	-6.38037e-10	-1.27413
105622073	chr8:105622073:T:G	1.76591e-27	0.251079	-1.31437	9.22122e-06	-2.3967	-1.31233
105623275	chr8:105623275:A:G	8.45773e-28	-1.79946	-3.32691e-10	3.60316e-05	-2.34615	-3.32691e-10
105623423	chr8:105623423:G:A	5.85259e-28	-0.878501	-1.28916	9.47387e-06	-2.39775	-1.28425
105623648	chr8:105623648:G:A	9.00929e-27	-6.38037e-10	0.566297	0.0007995	-6.38037e-10	0.753445
105623753	chr8:105623753:T:G	3.16859e-27	-6.38037e-10	-0.478672	0.000298572	-6.38037e-10	-0.23153
105624116	chr8:105624116:G:A	1.38438e-27	-6.38037e-10	-1.30671	0.000100907	-6.38037e-10	-1.31635
105625757	chr8:105625757:A:G	1.62857e-28	-2.12806	-1.31878	1.00507e-05	-2.29431	-1.32859
105626080	chr8:105626080:T:C	3.29199e-27	0.554359	-0.994825	1.56444e-05	-2.10213	-1.0783
105626320	chr8:105626320:A:G	1.92823e-27	0.348057	-1.32341	9.22465e-06	-2.38657	-1.32209
105626544	chr8:105626544:G:T	1.78575e-27	0.269912	-1.32203	9.14545e-06	-2.39529	-1.32199
105626551	chr8:105626551:G:A	2.21504e-27	-6.38037e-10	-0.83669	0.000173237	-6.38037e-10	-0.775881
105626930	chr8:105626930:C:CACTTCT	2.00996e-27	0.395109	-1.32895	9.2169e-06	-2.38106	-1.32845
105626996	chr8:105626996:T:C	9.01938e-28	-0.414449	-1.32072	9.69822e-06	-2.32952	-1.32908
105627157	chr8:105627157:T:A	1.57628e-27	-6.38037e-10	-1.17689	0.000123265	-6.38037e-10	-1.11621
105627405	chr8:105627405:GT:G	1.57582e-27	-6.38037e-10	-1.17718	0.00012322	-6.38037e-10	-1.11657
105627695	chr8:105627695:T:G	1.71182e-27	0.23492	-1.32932	9.05297e-06	-2.39843	-1.32902
105627929	chr8:105627929:A:G	7.45256e-28	-1.27914	-0.646847	5.38819e-05	-1.2085	-0.735244
105628230	chr8:105628230:A:T	1.02389e-27	-0.285828	-1.32252	1.05559e-05	-2.25216	-1.32169
105628334	chr8:105628334:C:T	5.45192e-28	-2.23858	-3.32691e-10	3.35599e-05	-2.41721	-3.32691e-10
105628979	chr8:105628979:T:C	2.34826e-27	0.531895	-1.31018	9.65168e-06	-2.3628	-1.30061
105629118	chr8:105629118:G:A	1.38398e-27	-6.38037e-10	-1.30699	0.000100884	-6.38037e-10	-1.31657
105629316	chr8:105629316:G:T	2.55565e-28	-2.09807	-0.898172	1.16787e-05	-2.41915	-1.05363
105629332	chr8:105629332:T:C	2.10116e-27	0.439698	-1.32917	9.2674e-06	-2.37526	-1.32877
105629439	chr8:105629439:T:C	1.03994e-27	-2.05378	0.460983	7.28016e-05	-2.30286	0.660052
105629494	chr8:105629494:T:G	2.03466e-27	0.404753	-1.32638	9.25984e-06	-2.37952	-1.32534
105629602	chr8:105629602:C:T	7.43394e-27	0.374097	-3.32691e-10	7.79667e-05	-1.57426	-3.32691e-10
105629816	chr8:105629816:T:C	2.44828e-27	-6.38037e-10	-0.736573	0.000200492	-6.38037e-10	-0.629769
105630430	chr8:105630430:T:C	1.84473e-27	-6.38037e-10	-1.01963	0.000153813	-6.38037e-10	-0.894804
105630925	chr8:105630925:T:C	1.4721e-27	-2.08697	0.841693	0.000107435	-2.28355	1.02989
105630986	chr8:105630986:T:A	1.39452e-27	-6.38037e-10	-1.29941	0.000100307	-6.38037e-10	-1.32231
105631179	chr8:105631179:T:C	4.59856e-27	0.627095	-0.73331	1.98725e-05	-2.39479	-0.546415
105631973	chr8:105631973:A:G	1.59178e-27	-6.38037e-10	-1.16711	0.000126976	-6.38037e-10	-1.08655
105632689	chr8:105632689:T:G	1.39074e-27	-6.38037e-10	-1.30212	0.000101261	-6.38037e-10	-1.31284
105632729	chr8:105632729:C:T	3.08774e-27	0.58635	-1.09087	1.45687e-05	-2.08461	-1.16705
105633242	chr8:105633242:T:C	2.01564e-27	-2.1462	1.21518	0.000173722	-2.24203	1.46895
105633732	chr8:105633732:C:A	1.22176e-26	-6.38037e-10	0.870916	0.00112839	-6.38037e-10	1.09801
105633804	chr8:105633804:A:G	1.96519e-27	-6.38037e-10	-0.956373	0.000163226	-6.38037e-10	-0.835406
105634455	chr8:105634455:A:T	2.84274e-27	0.322738	-0.909928	1.4175e-05	-2.39457	-0.884489
105634577	chr8:105634577:G:GTGCC	2.92419e-27	0.336026	-0.894967	1.44165e-05	-2.39309	-0.869075
105634844	chr8:105634844:A:G	5.60239e-28	-2.21135	-3.32691e-10	3.36072e-05	-2.4158	-3.32691e-10
105634863	chr8:105634863:A:G	1.37812e-27	-6.38037e-10	-1.31124	0.000100566	-6.38037e-10	-1.31973
105634907	chr8:105634907:G:T	1.37777e-27	-6.38037e-10	-1.31149	9.96747e-05	-6.38037e-10	-1.32863
105635044	chr8:105635044:G:A	1.72084e-27	-6.38037e-10	-1.08915	0.00013659	-6.38037e-10	-1.01355
105636238	chr8:105636238:T:C	7.61123e-28	-1.90492	-3.32691e-10	5.35067e-05	-1.95073	-3.32691e-10
105636426	chr8:105636426:C:A	2.87263e-27	0.334152	-0.910884	1.57755e-05	-2.16468	-1.00741
105636741	chr8:105636741:A:G	4.63283e-28	-2.40138	-3.32691e-10	3.34273e-05	-2.42117	-3.32691e-10
105637509	chr8:105637509:A:C	1.41262e-27	0.0406967	-1.32721	8.96834e-06	-2.40792	-1.32893
105637694	chr8:105637694:G:A	1.67157e-27	-6.38037e-10	-1.11819	0.000119908	-6.38037e-10	-1.14381
105637908	chr8:105637908:G:C	2.71626e-27	0.486049	-1.11875	1.37408e-05	-2.11725	-1.19292
105638085	chr8:105638085:A:G	1.4251e-27	-6.38037e-10	-1.27772	0.000112373	-6.38037e-10	-1.20872
105638452	chr8:105638452:A:G	1.46204e-27	-2.13409	0.88196	0.000115061	-2.25338	1.0683
105638782	chr8:105638782:G:A	2.25995e-27	0.348955	-1.16557	1.26815e-05	-2.16117	-1.22922
105639195	chr8:105639195:C:A	8.89831e-28	-0.447199	-1.30148	1.03263e-05	-2.28901	-1.30684
105639300	chr8:105639300:A:G	2.58779e-27	0.34541	-1.02656	1.41967e-05	-2.16205	-1.11548
105639443	chr8:105639443:A:G	1.36716e-27	-0.150509	-1.16871	1.14472e-05	-2.41867	-1.07412
105639477	chr8:105639477:C:T	2.04975e-27	0.150606	-1.06485	1.29771e-05	-2.21908	-1.14827
105640001	chr8:105640001:C:A	1.35312e-27	-6.38037e-10	-1.32955	0.000101951	-6.38037e-10	-1.30605
105640496	chr8:105640496:T:C	1.03477e-27	-0.354926	-1.24285	1.16383e-05	-2.26544	-1.2108
105640683	chr8:105640683:A:G	2.45173e-27	0.396049	-1.13121	1.32098e-05	-2.14736	-1.20223
105640734	chr8:105640734:A:G	6.20598e-27	-6.38037e-10	0.193554	0.000562529	-6.38037e-10	0.401901
105640878	chr8:105640878:G:A	2.43906e-27	0.366589	-1.10693	1.34013e-05	-2.15692	-1.17827
105640983	chr8:105640983:G:A	2.41403e-27	0.391501	-1.14216	1.30763e-05	-2.14875	-1.21099
105641252	chr8:105641252:C:T	2.09056e-27	0.213512	-1.10804	1.27483e-05	-2.20185	-1.1833
105641635	chr8:105641635:A:G	2.5789e-27	-0.684596	-3.32691e-10	3.47144e-05	-2.38339	-3.32691e-10
105641692	chr8:105641692:G:A	6.20357e-27	-6.38037e-10	0.193166	0.000562303	-6.38037e-10	0.4015
105641707	chr8:105641707:A:G	1.45566e-28	-2.30286	-1.25623	1.39131e-05	-2.15021	-1.1475
105642045	chr8:105642045:G:A	1.52018e-27	-0.0179587	-1.19517	1.11342e-05	-2.41206	-1.10846
105642518	chr8:105642518:T:G	2.85574e-27	-6.38037e-10	-0.582629	0.000260941	-6.38037e-10	-0.366247
105642681	chr8:105642681:C:T	5.97758e-28	-2.24292	0.0963883	5.09591e-05	-2.16549	0.165972
105642952	chr8:105642952:T:C	1.84283e-27	-0.195374	-0.825282	1.38571e-05	-2.42134	-0.8804
105643024	chr8:105643024:T:C	1.68139e-26	-6.38037e-10	1.19025	0.00164184	-6.38037e-10	1.47303
105643296	chr8:105643296:A:G	1.60834e-27	-6.38037e-10	-1.15676	0.000115816	-6.38037e-10	-1.17854
105643645	chr8:105643645:G:T	1.00797e-27	-0.31923	-1.30479	1.06365e-05	-2.2556	-1.31065
105643834	chr8:105643834:G:A	7.49606e-28	-1.92017	-3.32691e-10	3.76009e-05	-2.30351	-3.32691e-10
105643845	chr8:105643845:A:G	3.61284e-27	0.889362	-1.23683	1.58665e-05	-1.98649	-1.17984
105643938	chr8:105643938:C:T	2.26167e-27	0.3545	-1.17036	1.26529e-05	-2.16142	-1.23123
105644153	chr8:105644153:A:G	1.29899e-27	-0.126637	-1.24374	1.05747e-05	-2.40698	-1.1651
105644432	chr8:105644432:C:G	2.73031e-28	-1.73411	-1.19602	1.47377e-05	-2.03303	-1.20711
105644672	chr8:105644672:A:G	9.66132e-27	1.96188	-1.32571	3.26518e-05	-1.13877	-1.30587
105644749	chr8:105644749:A:G	4.23397e-27	-6.38037e-10	-0.18882	0.000358143	-6.38037e-10	-0.0496081
105644820	chr8:105644820:A:G	1.5213e-27	-6.38037e-10	-1.2124	0.000122817	-6.38037e-10	-1.11984
105645372	chr8:105645372:A:G	6.89036e-27	-6.38037e-10	0.298165	0.000382969	-6.38037e-10	0.0174132
105645726	chr8:105645726:T:G	3.8206e-27	-6.38037e-10	-0.291551	0.000217963	-6.38037e-10	-0.546218
105645828	chr8:105645828:C:T	1.54877e-27	-6.38037e-10	-1.1945	0.000107414	-6.38037e-10	-1.25385
105645924	chr8:105645924:A:G	1.56679e-27	-6.38037e-10	-1.18293	0.000127311	-6.38037e-10	-1.08391
105646401	chr8:105646401:G:A	2.79041e-26	2.03826	-0.341447	6.81768e-05	-1.24893	-0.459512
105646449	chr8:105646449:C:T	4.39527e-28	-1.74091	-0.71311	5.9682e-05	-1.17705	-0.664461
105647401	chr8:105647401:A:C	6.21173e-26	1.77696	0.720103	0.000105616	-1.80071	0.529975
105647441	chr8:105647441:C:A	5.72053e-28	-0.860927	-1.32956	5.45101e-05	-0.605251	-1.3269
105647590	chr8:105647590:A:T	1.3898e-27	-6.38037e-10	-1.3028	0.000100941	-6.38037e-10	-1.31601
105647823	chr8:105647823:C:T	2.95203e-24	6.29842	0.0598696	0.00253908	2.02267	-0.113653
105647839	chr8:105647839:C:T	4.28541e-24	6.61111	0.119904	0.00257577	2.00968	-0.0863204
105647891	chr8:105647891:C:T	2.79843e-24	6.27283	0.0320213	0.00242718	2.00335	-0.139408
105647949	chr8:105647949:C:T	2.79514e-27	-6.38037e-10	-0.604078	0.000232618	-6.38037e-10	-0.481143
105648077	chr8:105648077:G:C	7.15441e-24	6.40485	0.83868	0.0043882	1.86129	0.594843
105648292	chr8:105648292:G:A	1.29148e-27	-0.328066	-1.0481	0.000111371	-0.0450067	-1.17267
105648431	chr8:105648431:T:C	1.78321e-28	-2.37333	-0.982798	1.29345e-05	-2.38055	-0.990095
105648569	chr8:105648569:A:G	3.38627e-24	6.54651	-0.0509853	0.00211541	1.95934	-0.232879
105648862	chr8:105648862:C:G	1.36281e-27	-0.281444	-1.04096	0.000118623	0.0125935	-1.16719
105649108	chr8:105649108:T:G	1.23981e-26	-6.38037e-10	0.885587	0.00058621	-6.38037e-10	0.443136
105649349	chr8:105649349:T:G	4.45626e-24	6.86254	-0.0924331	0.00189829	1.89078	-0.272609
105649425	chr8:105649425:C:G	3.47552e-24	6.46115	0.0603876	0.00221184	1.89804	-0.127004
105649480	chr8:105649480:T:C	2.20865e-24	6.45035	-0.382177	0.00174299	2.08919	-0.556378
105649681	chr8:105649681:A:G	2.18935e-28	-2.28276	-0.868181	1.52523e-05	-2.32243	-0.883377
105649777	chr8:105649777:G:T	3.84957e-24	6.77799	-0.154233	0.00282936	2.34915	-0.331885
105649804	chr8:105649804:T:A	1.37599e-27	-6.38037e-10	-1.31279	9.98613e-05	-6.38037e-10	-1.32676
105650125	chr8:105650125:A:G	2.98284e-27	-6.38037e-10	-0.539082	0.000249521	-6.38037e-10	-0.410998
105650156	chr8:105650156:G:A	5.74186e-26	2.46211	-0.0437045	0.000103841	-1.10983	-0.177854
105650882	chr8:105650882:G:C	3.41108e-24	6.47819	0.02463	0.0021687	1.91102	-0.159674
105650937	chr8:105650937:T:C	1.60788e-27	-6.38037e-10	-1.15704	0.000142016	-6.38037e-10	-0.974603
105651080	chr8:105651080:G:T	1.42681e-27	-0.204166	-1.07235	0.000126268	0.0979389	-1.19008
105651305	chr8:105651305:T:G	4.8923e-27	-6.38037e-10	-0.0442966	0.000505995	-6.38037e-10	0.295985
105651518	chr8:105651518:G:T	4.21028e-24	6.70333	0.00999355	0.00250851	2.07086	-0.173956
105651691	chr8:105651691:CAAAGGCAACAATTCAATTTTT:C	3.23877e-27	-6.38037e-10	-0.456767	0.000283188	-6.38037e-10	-0.284429
105652060	chr8:105652060:G:C	1.67773e-25	0.808041	2.68261	0.000812863	-1.96467	2.73469
105652080	chr8:105652080:T:G	2.68186e-27	-0.645449	-3.32691e-10	5.50355e-05	-1.92256	-3.32691e-10
105652653	chr8:105652653:G:A	2.73573e-27	-6.38037e-10	-0.625561	0.00022735	-6.38037e-10	-0.504051
105652969	chr8:105652969:G:A	3.49933e-24	6.83871	-0.310341	0.00258447	2.3991	-0.472364
105653052	chr8:105653052:A:G	3.47579e-24	6.70402	-0.182404	0.00213666	2.06612	-0.329663
105653211	chr8:105653211:C:A	3.52012e-24	6.7441	-0.209807	0.00214059	2.09387	-0.35558
105653305	chr8:105653305:G:A	1.4292e-27	-6.38037e-10	-1.27484	9.97719e-05	-6.38037e-10	-1.32766
105654974	chr8:105654974:T:G	4.3387e-24	6.91153	-0.168156	0.00252376	2.21938	-0.316419
105655422	chr8:105655422:G:A	3.33589e-24	6.72424	-0.243705	0.00206391	2.08841	-0.386592
105655522	chr8:105655522:C:T	4.40939e-24	6.90756	-0.148023	0.00255677	2.21369	-0.297734
105655575	chr8:105655575:A:G	2.47127e-28	-2.36158	-0.66823	2.08624e-05	-2.3636	-0.528999
105656901	chr8:105656901:G:A	5.64232e-26	1.70036	0.70056	9.88932e-05	-1.83347	0.496965
105657317	chr8:105657317:T:C	1.46287e-27	-6.38037e-10	-1.25156	0.00011636	-6.38037e-10	-1.17385
105657412	chr8:105657412:T:C	5.56321e-26	1.84146	0.545339	9.03152e-05	-1.77818	0.350948
105658257	chr8:105658257:GA:G	2.69956e-27	-0.63887	-3.32691e-10	3.44084e-05	-2.39224	-3.32691e-10
105658864	chr8:105658864:C:A	1.35875e-27	-6.38037e-10	-1.32539	9.96601e-05	-6.38037e-10	-1.32878
105660656	chr8:105660656:T:C	1.73197e-27	-6.38037e-10	-1.0827	0.000138384	-6.38037e-10	-1.00051
105660763	chr8:105660763:A:G	1.17603e-27	-0.471673	-0.998143	0.000113634	-0.152288	-1.04527
105661572	chr8:105661572:T:G	3.19567e-24	6.94382	-0.506224	0.0018355	2.24886	-0.664331
105662247	chr8:105662247:G:A	1.71488e-28	-2.39811	-0.997095	1.40331e-05	-2.39795	-0.891169
105662723	chr8:105662723:C:T	2.31467e-27	-1.34651	0.553817	8.7109e-05	-1.94886	0.485478
105662853	chr8:105662853:C:T	1.76325e-27	-1.0648	-3.32691e-10	4.84425e-05	-2.05016	-3.32691e-10
105663169	chr8:105663169:T:A	1.76432e-27	-6.38037e-10	-1.06419	0.000142724	-6.38037e-10	-0.969632
105663242	chr8:105663242:A:G	1.98435e-28	-1.95996	-1.28929	9.17105e-06	-2.39533	-1.31916
105663670	chr8:105663670:T:C	2.2045e-28	-2.13699	-1.00705	1.23743e-05	-2.23841	-1.17651
105664977	chr8:105664977:T:G	1.81578e-27	-6.38037e-10	-1.03544	0.000149806	-6.38037e-10	-0.921204
105665345	chr8:105665345:G:A	6.2004e-28	-2.40807	0.298143	4.27968e-05	-2.42167	0.247588
105665490	chr8:105665490:A:C	3.67165e-28	-1.4463	-1.1876	1.79436e-05	-1.84128	-1.20202
105666251	chr8:105666251:A:G	9.05376e-28	-0.989473	-0.741891	2.47924e-05	-1.93458	-0.785429
105666267	chr8:105666267:C:T	5.51157e-28	-2.42128	0.193588	3.90868e-05	-2.40908	0.144321
105666404	chr8:105666404:G:A	3.35322e-28	-1.44388	-1.28075	1.64599e-05	-1.84174	-1.28787
105668025	chr8:105668025:C:T	1.49797e-27	-6.38037e-10	-1.22785	0.000116851	-6.38037e-10	-1.16964
105668175	chr8:105668175:C:T	1.70057e-27	-6.38037e-10	-1.101	0.000138511	-6.38037e-10	-0.99959
105668700	chr8:105668700:T:C	7.55926e-28	-1.91177	-3.32691e-10	3.80357e-05	-2.29202	-3.32691e-10
105669241	chr8:105669241:T:A	5.57315e-28	-2.41677	0.200183	3.8962e-05	-2.41708	0.149129
105669255	chr8:105669255:C:G	1.38296e-27	-6.38037e-10	-1.30774	0.000101073	-6.38037e-10	-1.3147
105670263	chr8:105670263:A:G	6.72124e-28	-1.14054	-0.888729	1.92878e-05	-2.01988	-0.951192
105670687	chr8:105670687:T:C	1.24349e-28	-2.38928	-1.32734	9.75884e-06	-2.33927	-1.3131
105671148	chr8:105671148:A:T	1.28847e-28	-2.35367	-1.32742	9.37544e-06	-2.37928	-1.31317
105671332	chr8:105671332:A:G	7.43533e-28	-1.53953	-0.388767	2.681e-05	-2.1829	-0.458869
105671396	chr8:105671396:T:C	1.58782e-27	-6.38037e-10	-1.1696	0.000106735	-6.38037e-10	-1.2602
105671507	chr8:105671507:ATTTTC:A	1.88432e-27	-6.38037e-10	-0.99839	0.000125576	-6.38037e-10	-1.09763
105671902	chr8:105671902:G:A	1.71716e-27	-6.38037e-10	-1.09128	0.000118589	-6.38037e-10	-1.15488
105672121	chr8:105672121:G:A	8.94397e-28	-2.41792	0.674358	6.5256e-05	-2.41583	0.663602
105672236	chr8:105672236:T:C	6.75239e-28	-1.65112	-0.373527	2.59444e-05	-2.22824	-0.446342
105672583	chr8:105672583:G:A	3.73601e-28	-2.3282	-0.288322	2.39401e-05	-2.36792	-0.387065
105673037	chr8:105673037:GATTTATT:G	1.10865e-27	-2.41694	0.888131	7.53882e-05	-2.42086	0.812968
105673373	chr8:105673373:A:C	5.67824e-28	-2.42144	0.223538	3.99077e-05	-2.40774	0.16377
105673793	chr8:105673793:C:G	7.16703e-28	-1.52722	-0.437828	2.59402e-05	-2.16716	-0.507589
105674425	chr8:105674425:G:A	1.49197e-27	-6.38037e-10	-1.23186	0.000102394	-6.38037e-10	-1.30172
105674572	chr8:105674572:A:G	1.40407e-27	-6.38037e-10	-1.29258	0.000102102	-6.38037e-10	-1.30457
105674737	chr8:105674737:A:G	1.35395e-27	-6.38037e-10	-1.32893	0.000102461	-6.38037e-10	-1.30106
105674841	chr8:105674841:A:C	1.37238e-27	-6.38037e-10	-1.31541	0.000100687	-6.38037e-10	-1.31853
105675321	chr8:105675321:A:G	1.6285e-27	-6.38037e-10	-1.1443	0.000108581	-6.38037e-10	-1.24304
105676170	chr8:105676170:C:T	6.96091e-27	1.58622	-1.27787	0.000122593	0.171414	-1.29308
105676253	chr8:105676253:G:A	1.83716e-27	-6.38037e-10	-1.02374	0.000123129	-6.38037e-10	-1.11731
105676525	chr8:105676525:T:C	9.31213e-28	-1.35459	-0.348639	3.0899e-05	-2.0839	-0.415916
105676834	chr8:105676834:G:C	1.98262e-27	-6.38037e-10	-0.947539	0.000157232	-6.38037e-10	-0.872819
105677162	chr8:105677162:A:G	1.40535e-27	-6.38037e-10	-1.29167	0.000105147	-6.38037e-10	-1.27518
105677611	chr8:105677611:C:A	1.42557e-27	-6.38037e-10	-1.27738	0.000109528	-6.38037e-10	-1.23437
105678177	chr8:105678177:A:G	7.24487e-28	-2.42067	0.46642	5.07775e-05	-2.41007	0.406984
105678282	chr8:105678282:A:G	6.86286e-28	-2.42177	0.413348	4.8682e-05	-2.40003	0.354794
105678402	chr8:105678402:A:T	4.76905e-28	-2.3724	-3.32691e-10	5.54351e-05	-1.91533	-3.32691e-10
105678677	chr8:105678677:C:T	1.36793e-27	-6.38037e-10	-1.31866	0.000101248	-6.38037e-10	-1.31297
105678787	chr8:105678787:G:T	1.40809e-27	-6.38037e-10	-1.28973	0.000107686	-6.38037e-10	-1.25132
105678843	chr8:105678843:T:C	9.57662e-28	-1.33954	-0.335682	3.15835e-05	-2.0745	-0.403403
105678905	chr8:105678905:T:G	8.45566e-28	-1.79971	-3.32691e-10	4.97947e-05	-2.02263	-3.32691e-10
105679035	chr8:105679035:T:G	1.91427e-27	-6.38037e-10	-0.982623	0.000119793	-6.38037e-10	-1.14477
105679318	chr8:105679318:C:T	8.09137e-28	-1.41747	-0.426273	2.80291e-05	-2.10668	-0.490618
105679435	chr8:105679435:CTT:C	1.25671e-28	-2.37677	-1.32928	9.46243e-06	-2.35768	-1.32553
105680270	chr8:105680270:A:G	8.8105e-28	-0.848251	-0.91035	2.3181e-05	-1.84904	-0.938174
105680511	chr8:105680511:T:A	1.35451e-27	-6.38037e-10	-1.32852	0.000101787	-6.38037e-10	-1.30766
105680782	chr8:105680782:A:T	1.38481e-27	-6.38037e-10	-1.3064	0.000101437	-6.38037e-10	-1.3111
105681109	chr8:105681109:C:G	6.3256e-28	-2.08994	-3.32691e-10	4.27558e-05	-2.17504	-3.32691e-10
105681127	chr8:105681127:A:G	6.06692e-28	-2.13169	-3.32691e-10	4.11637e-05	-2.21298	-3.32691e-10
105681238	chr8:105681238:G:C	5.4378e-28	-1.35405	-0.887117	1.45095e-05	-2.34818	-0.90756
105681294	chr8:105681294:T:C	1.24561e-27	-1.41233	-3.32691e-10	9.80865e-05	-1.34469	-3.32691e-10
105682199	chr8:105682199:A:T	3.53624e-28	-2.34821	-0.323272	2.28166e-05	-2.38307	-0.419986
105682578	chr8:105682578:G:T	8.81005e-28	-2.41919	0.660539	6.02756e-05	-2.42169	0.590073
105683043	chr8:105683043:A:G	4.75926e-28	-2.42041	0.045955	3.40836e-05	-2.41077	0.00904277
105683141	chr8:105683141:G:C	6.22404e-28	-2.10613	-3.32691e-10	3.38154e-05	-2.40963	-3.32691e-10
105684442	chr8:105684442:G:T	3.67361e-28	-1.56022	-1.07315	1.18385e-05	-2.40994	-1.04924
105685290	chr8:105685290:A:C	2.17339e-28	-2.38185	-0.776407	1.47529e-05	-2.40068	-0.838421
105686448	chr8:105686448:C:T	5.11519e-28	-2.42179	0.119462	3.61793e-05	-2.40211	0.0600524
105686803	chr8:105686803:C:G	1.52869e-27	-6.38037e-10	-1.20755	0.000103926	-6.38037e-10	-1.28686
105687171	chr8:105687171:A:T	1.07316e-27	-1.0344	-0.526944	2.96473e-05	-1.9393	-0.601873
105687192	chr8:105687192:G:A	2.41009e-27	-6.38037e-10	-0.752297	0.000164133	-6.38037e-10	-0.829865
105687761	chr8:105687761:T:C	8.52312e-28	-1.31138	-0.480382	2.77823e-05	-2.05869	-0.547447
105688576	chr8:105688576:A:G	1.48428e-27	-6.38037e-10	-1.23703	0.000102203	-6.38037e-10	-1.30358
105688695	chr8:105688695:A:G	6.18866e-28	-2.11183	-3.32691e-10	3.51194e-05	-2.37179	-3.32691e-10
105689161	chr8:105689161:T:G	1.82698e-27	-6.38037e-10	-1.0293	0.000122375	-6.38037e-10	-1.12345
105689262	chr8:105689262:T:C	5.59882e-28	-2.21199	-3.32691e-10	3.45197e-05	-2.38901	-3.32691e-10
105689495	chr8:105689495:T:C	4.07592e-27	1.10228	-1.32914	1.85655e-05	-1.67966	-1.32957
105689620	chr8:105689620:G:C	8.51008e-28	-2.4204	0.627111	5.96643e-05	-2.41061	0.568807
105689714	chr8:105689714:A:C	1.24264e-27	-1.08138	-0.333347	2.81919e-05	-2.23149	-0.360014
105690601	chr8:105690601:C:T	4.58681e-28	-2.41136	-3.32691e-10	3.52587e-05	-2.36783	-3.32691e-10
105690631	chr8:105690631:G:C	1.91809e-27	-6.38037e-10	-0.980627	0.000144596	-6.38037e-10	-0.956601
105690666	chr8:105690666:A:G	1.28666e-27	-1.0043	-0.375616	2.806e-05	-2.19279	-0.403411
105690975	chr8:105690975:C:T	1.22361e-27	-1.06413	-0.366019	2.77879e-05	-2.21738	-0.388558
105691834	chr8:105691834:A:G	3.10623e-27	-6.38037e-10	-0.498548	0.000207644	-6.38037e-10	-0.594717
105691837	chr8:105691837:C:T	1.27745e-28	-2.36043	-1.32925	9.37784e-06	-2.37264	-1.31955
105692120	chr8:105692120:G:T	1.40399e-27	-6.38037e-10	-1.29264	0.000107196	-6.38037e-10	-1.25588
105692618	chr8:105692618:A:G	3.80329e-28	-2.41765	-0.181024	2.88156e-05	-2.33238	-0.237243
105693671	chr8:105693671:A:G	1.41396e-27	-6.38037e-10	-1.28556	0.00010597	-6.38037e-10	-1.26739
105694182	chr8:105694182:T:C	1.38276e-27	-6.38037e-10	-1.30788	0.00010005	-6.38037e-10	-1.32488
105694210	chr8:105694210:T:C	1.87613e-27	-6.38037e-10	-1.00275	0.000149133	-6.38037e-10	-0.9257
105694849	chr8:105694849:T:G	1.73018e-27	-6.38037e-10	-1.08373	0.000137136	-6.38037e-10	-1.00957
105695472	chr8:105695472:C:A	1.35448e-27	-6.38037e-10	-1.32854	0.000100641	-6.38037e-10	-1.31898
105695499	chr8:105695499:C:G	7.97034e-28	-1.69727	-0.161545	3.50567e-05	-2.12906	-0.244511
105695511	chr8:105695511:T:C	3.49606e-28	-1.37453	-1.30838	9.11823e-06	-2.4218	-1.29847
105695716	chr8:105695716:A:G	2.04425e-26	2.58715	-1.2015	4.21812e-05	-1.12084	-1.06773
105695717	chr8:105695717:A:T	1.93279e-26	2.53687	-1.20728	4.07629e-05	-1.14675	-1.07602
105695808	chr8:105695808:CTTAG:C	1.67409e-27	-6.38037e-10	-1.11669	0.000112233	-6.38037e-10	-1.20997
105695896	chr8:105695896:G:A	1.24636e-28	-2.40783	-1.30649	1.45926e-05	-1.94059	-1.30943
105696093	chr8:105696093:T:C	1.17723e-27	-1.55886	0.0900691	5.08263e-05	-2.00718	0.00505479
105696330	chr8:105696330:C:T	5.38377e-28	-1.5046	-0.746555	2.32418e-05	-2.05758	-0.727009
105696550	chr8:105696550:G:A	1.74721e-27	-6.38037e-10	-1.07394	0.000114951	-6.38037e-10	-1.18604
105696582	chr8:105696582:G:A	4.13794e-27	-6.38037e-10	-0.211762	0.000394329	-6.38037e-10	0.0466439
105696724	chr8:105696724:A:G	1.7935e-27	-6.38037e-10	-1.04779	0.00014264	-6.38037e-10	-0.970217
105696941	chr8:105696941:G:T	1.61171e-27	-6.38037e-10	-1.15466	0.000104861	-6.38037e-10	-1.2779
105697251	chr8:105697251:A:G	5.02175e-28	-2.32077	-3.32691e-10	5.71102e-05	-1.88556	-3.32691e-10
105697312	chr8:105697312:C:T	3.01612e-27	-6.38037e-10	-0.527987	0.000227686	-6.38037e-10	-0.502575
105697420	chr8:105697420:G:A	1.43339e-27	-6.38037e-10	-1.27192	0.00010775	-6.38037e-10	-1.25073
105697903	chr8:105697903:A:G	6.67885e-28	-1.09248	-0.943113	1.36235e-05	-2.41019	-0.908558
105698261	chr8:105698261:C:T	6.46388e-28	-1.26321	-0.805108	2.6874e-05	-1.79702	-0.842366
105698284	chr8:105698284:A:G	1.38993e-27	-6.38037e-10	-1.30271	9.95778e-05	-6.38037e-10	-1.3296
105698342	chr8:105698342:C:T	1.35311e-27	-6.38037e-10	-1.32955	9.99498e-05	-6.38037e-10	-1.32587
105698502	chr8:105698502:A:G	3.37133e-26	3.00099	-1.11506	5.89547e-05	-0.868026	-0.985746
105698997	chr8:105698997:G:A	8.14801e-28	-0.892072	-0.944698	1.40207e-05	-2.381	-0.909012
105699005	chr8:105699005:G:C	5.95457e-28	-1.3774	-0.772989	2.56521e-05	-1.88396	-0.801957
105699065	chr8:105699065:C:T	4.89948e-28	-2.34541	-3.32691e-10	4.64199e-05	-2.09281	-3.32691e-10
105699770	chr8:105699770:GA:G	1.44706e-27	-6.38037e-10	-1.26243	0.000108999	-6.38037e-10	-1.2392
105700452	chr8:105700452:C:G	9.19013e-28	-0.826126	-0.890289	1.48773e-05	-2.36728	-0.863421
105700792	chr8:105700792:C:T	9.57452e-28	-0.83273	-0.842709	1.56287e-05	-2.37008	-0.811352
105701017	chr8:105701017:T:C	1.83726e-27	-6.38037e-10	-1.02368	0.000124728	-6.38037e-10	-1.1044
105703131	chr8:105703131:A:G	7.45195e-28	-1.41051	-0.515557	3.16143e-05	-1.99538	-0.48155
105703539	chr8:105703539:T:C	3.63395e-28	-1.58353	-1.06069	1.67512e-05	-2.07216	-1.03991
105703945	chr8:105703945:C:T	5.3814e-28	-2.2516	-3.32691e-10	4.18466e-05	-2.19653	-3.32691e-10
105703946	chr8:105703946:A:G	1.43247e-27	0.0177279	-1.29029	1.1619e-05	-2.15328	-1.32462
105704065	chr8:105704065:G:A	2.17324e-28	-2.24528	-0.913047	2.68412e-05	-1.62712	-1.01348
105704382	chr8:105704382:C:T	9.33332e-28	-0.65111	-1.04984	1.31924e-05	-2.3417	-1.0092
105704918	chr8:105704918:G:A	1.4254e-27	-6.38037e-10	-1.2775	0.000100933	-6.38037e-10	-1.31608
105705081	chr8:105705081:C:T	3.27222e-27	0.761001	-1.20749	1.61353e-05	-1.91385	-1.23568
105705638	chr8:105705638:T:C	9.01747e-28	-0.720635	-1.01475	1.35033e-05	-2.35815	-0.969452
105706356	chr8:105706356:A:G	1.41586e-28	-2.41627	-1.17054	1.04306e-05	-2.3926	-1.19319
105706683	chr8:105706683:G:A	2.41969e-28	-2.08011	-0.970791	3.34261e-05	-1.36813	-1.05307
105706724	chr8:105706724:T:C	2.42377e-26	2.71586	-1.15991	5.05219e-05	-0.944056	-1.06408
105706795	chr8:105706795:A:G	2.44572e-26	2.76301	-1.19804	4.88695e-05	-0.940001	-1.10139
105706829	chr8:105706829:C:T	9.1861e-26	-6.38037e-10	2.88832	0.0116726	-6.38037e-10	3.43446
105707031	chr8:105707031:G:T	3.69919e-26	-6.38037e-10	1.97874	0.00463666	-6.38037e-10	2.51121
105707064	chr8:105707064:G:A	1.56437e-27	-0.697611	-0.486864	2.31381e-05	-2.34993	-0.439128
105707178	chr8:105707178:A:T	1.44402e-27	-6.38037e-10	-1.26453	0.000108499	-6.38037e-10	-1.2438
105707308	chr8:105707308:A:G	6.27896e-27	-6.38037e-10	0.205246	0.000508972	-6.38037e-10	0.301852
105707465	chr8:105707465:G:A	9.36861e-27	-6.38037e-10	0.605405	0.000746314	-6.38037e-10	0.684604
105707545	chr8:105707545:G:A	1.77299e-27	0.270245	-1.32954	1.19288e-05	-2.12301	-1.32857
105707859	chr8:105707859:C:T	1.96629e-26	2.58876	-1.24198	4.84133e-05	-0.869244	-1.18152
105708030	chr8:105708030:G:A	1.36505e-27	-0.907009	-0.413758	2.36909e-05	-2.3847	-0.380748
105708076	chr8:105708076:A:G	2.41559e-27	-6.38037e-10	-0.750015	0.000176381	-6.38037e-10	-0.757896
105708201	chr8:105708201:G:A	1.76539e-27	-0.805876	-0.257709	2.83302e-05	-2.36925	-0.217364
105708273	chr8:105708273:A:G	1.29414e-27	-0.0446236	-1.32949	1.11534e-05	-2.19027	-1.32853
105708332	chr8:105708332:G:A	2.17027e-27	0.472394	-1.3295	1.30738e-05	-2.03043	-1.3295
105708517	chr8:105708517:G:C	9.39313e-27	-6.38037e-10	0.608019	0.000748294	-6.38037e-10	0.687255
105708730	chr8:105708730:C:T	1.35488e-27	-6.38037e-10	-1.32824	0.000100654	-6.38037e-10	-1.31885
105708977	chr8:105708977:T:C	8.38056e-28	-0.854842	-0.953788	1.40609e-05	-2.38269	-0.90446
105708993	chr8:105708993:G:T	1.43574e-27	-6.38037e-10	-1.27028	0.000100233	-6.38037e-10	-1.32305
105709365	chr8:105709365:G:C	1.68266e-27	-6.38037e-10	-1.11158	0.000132986	-6.38037e-10	-1.0403
105709529	chr8:105709529:C:T	1.66208e-27	-6.38037e-10	-1.12389	0.000131088	-6.38037e-10	-1.05468
105709743	chr8:105709743:A:T	1.39018e-27	0.0198057	-1.32233	1.10475e-05	-2.20184	-1.3265
105710284	chr8:105710284:G:A	2.13188e-28	-2.04074	-1.1368	4.12278e-05	-1.07953	-1.1319
105710523	chr8:105710523:A:G	1.35806e-27	-6.38037e-10	-1.3259	9.97446e-05	-6.38037e-10	-1.32793
105711095	chr8:105711095:T:G	2.02927e-27	-6.38037e-10	-0.924281	0.000127915	-6.38037e-10	-1.07918
105711696	chr8:105711696:T:C	2.64528e-27	-1.83052	1.17133	0.000108829	-2.28569	1.04492
105711704	chr8:105711704:T:C	2.22239e-28	-1.97192	-1.16404	1.1801e-05	-2.29451	-1.16785
105711741	chr8:105711741:A:G	4.50829e-27	-6.38037e-10	-0.126042	0.000394086	-6.38037e-10	0.046027
105711875	chr8:105711875:A:G	1.2793e-27	-2.17243	0.786789	8.1498e-05	-2.29618	0.766215
105712128	chr8:105712128:A:G	1.62707e-28	-2.345	-1.10276	1.99285e-05	-1.91316	-1.02523
105712530	chr8:105712530:G:GA	2.39632e-28	-1.98452	-1.07609	2.12949e-05	-1.72444	-1.14763
105712532	chr8:105712532:G:A	2.10936e-27	-6.38037e-10	-0.885574	0.000164943	-6.38037e-10	-0.824941
105712781	chr8:105712781:T:C	2.28679e-28	-2.34511	-0.762279	2.47358e-05	-2.20722	-0.51507
105712782	chr8:105712782:C:T	2.63103e-27	-6.38037e-10	-0.664585	0.000189037	-6.38037e-10	-0.6886
105712958	chr8:105712958:T:C	1.59274e-28	-2.42123	-1.04786	1.62148e-05	-2.24011	-0.904507
105713480	chr8:105713480:T:G	1.77918e-27	-6.38037e-10	-1.0558	0.000127346	-6.38037e-10	-1.08363
105713901	chr8:105713901:G:T	1.57945e-27	-6.38037e-10	-1.17488	0.00011496	-6.38037e-10	-1.18596
105714604	chr8:105714604:T:C	1.87942e-27	-6.38037e-10	-1.001	0.000134947	-6.38037e-10	-1.02566
105715275	chr8:105715275:C:A	1.46874e-27	-6.38037e-10	-1.24755	0.000109484	-6.38037e-10	-1.23476
105715293	chr8:105715293:A:G	1.52213e-27	-6.38037e-10	-1.21185	0.000122107	-6.38037e-10	-1.12564
105715304	chr8:105715304:A:G	1.27814e-28	-2.36927	-1.31987	1.14533e-05	-2.19778	-1.29448
105715507	chr8:105715507:C:T	1.46238e-27	-6.38037e-10	-1.25189	0.000107727	-6.38037e-10	-1.25094
105715651	chr8:105715651:G:A	1.29288e-28	-2.34814	-1.32954	1.16408e-05	-2.15551	-1.32051
105715922	chr8:105715922:A:G	1.02453e-27	-1.60773	-3.32691e-10	0.000130041	-1.06269	-3.32691e-10
105715923	chr8:105715923:T:C	1.39644e-27	-1.29804	-3.32691e-10	8.71703e-05	-1.46268	-3.32691e-10
105716484	chr8:105716484:T:C	6.59181e-28	-2.04872	-3.32691e-10	5.58013e-05	-1.90874	-3.32691e-10
105716599	chr8:105716599:T:A	2.23824e-28	-2.17261	-0.956242	1.93314e-05	-1.94313	-1.02569
105716811	chr8:105716811:G:A	1.27808e-28	-2.36383	-1.32536	1.14252e-05	-2.1885	-1.30621
105717800	chr8:105717800:C:A	1.33832e-28	-2.33365	-1.30948	9.12303e-06	-2.4034	-1.31634
105718007	chr8:105718007:T:C	1.86777e-28	-2.36067	-0.949128	1.38733e-05	-2.40317	-0.897405
105718294	chr8:105718294:A:G	2.85572e-27	-6.38037e-10	-0.582634	0.000215456	-6.38037e-10	-0.557787
105718355	chr8:105718355:T:C	3.23382e-28	-2.41328	-0.347595	2.45018e-05	-2.4115	-0.320296
105718625	chr8:105718625:G:A	2.31726e-28	-1.77127	-1.32289	1.2239e-05	-2.1098	-1.31611
105718671	chr8:105718671:A:G	1.28419e-28	-2.3672	-1.31722	1.17358e-05	-2.17827	-1.28963
105719399	chr8:105719399:T:A	1.45349e-27	-6.38037e-10	-1.25799	0.000107459	-6.38037e-10	-1.25344
105719620	chr8:105719620:G:A	4.66153e-28	-2.3952	-3.32691e-10	4.20288e-05	-2.19219	-3.32691e-10
105719816	chr8:105719816:T:C	4.05927e-27	-0.230956	-3.32691e-10	0.000594853	0.457772	-3.32691e-10
105719922	chr8:105719922:A:G	4.7024e-28	-2.38647	-3.32691e-10	3.76908e-05	-2.30113	-3.32691e-10
105720168	chr8:105720168:T:C	1.5178e-28	-2.28177	-1.23551	1.03263e-05	-2.36958	-1.22627
105720750	chr8:105720750:G:A	1.87874e-28	-2.03287	-1.27107	1.71118e-05	-1.78249	-1.30829
105720780	chr8:105720780:A:G	2.29343e-27	-6.38037e-10	-0.801912	0.000184361	-6.38037e-10	-0.713643
105720903	chr8:105720903:C:A	1.71606e-28	-2.08029	-1.31422	1.02313e-05	-2.2837	-1.32139
105721691	chr8:105721691:A:G	1.98375e-28	-2.39541	-0.854142	1.50068e-05	-2.42106	-0.800981
105721877	chr8:105721877:C:A	4.72465e-28	-2.38175	-3.32691e-10	3.74515e-05	-2.30749	-3.32691e-10
105722232	chr8:105722232:T:A	1.54642e-27	-6.38037e-10	-1.19601	0.00011682	-6.38037e-10	-1.16991
105722257	chr8:105722257:C:T	2.50982e-28	-2.41942	-0.594915	1.95156e-05	-2.39155	-0.567779
105722631	chr8:105722631:C:T	1.43e-28	-2.34899	-1.22788	1.39121e-05	-2.17191	-1.12587
105723497	chr8:105723497:C:T	1.38362e-27	-6.38037e-10	-1.30726	0.000101764	-6.38037e-10	-1.30789
105724227	chr8:105724227:G:C	1.36458e-28	-2.32979	-1.2939	9.2737e-06	-2.39887	-1.30449
105724799	chr8:105724799:T:C	1.83009e-28	-2.19304	-1.13714	1.55431e-05	-1.98397	-1.20296
105725044	chr8:105725044:T:C	1.3066e-28	-2.40683	-1.26028	9.32482e-06	-2.42179	-1.27607
105725231	chr8:105725231:G:A	1.78977e-28	-2.40516	-0.947302	1.82225e-05	-2.23859	-0.789289
105725388	chr8:105725388:G:A	1.29388e-28	-2.38157	-1.29533	9.09044e-06	-2.41677	-1.30655
105725401	chr8:105725401:G:A	1.32047e-28	-2.38196	-1.27459	9.25162e-06	-2.41717	-1.28858
105725817	chr8:105725817:C:T	1.37655e-28	-2.39321	-1.22175	9.73609e-06	-2.41392	-1.24078
105726157	chr8:105726157:G:A	1.3363e-28	-2.39423	-1.25041	9.41876e-06	-2.4206	-1.26724
105726163	chr8:105726163:C:T	4.53929e-28	-2.42177	-3.32691e-10	3.37685e-05	-2.41101	-3.32691e-10
105726552	chr8:105726552:C:T	2.2058e-27	-6.38037e-10	-0.840869	0.00018569	-6.38037e-10	-0.706462
105726570	chr8:105726570:T:C	1.90928e-28	-2.40754	-0.880279	1.95471e-05	-2.25241	-0.705304
105726745	chr8:105726745:G:C	1.57716e-27	-6.38037e-10	-1.17634	0.000116241	-6.38037e-10	-1.17488
105726771	chr8:105726771:G:A	1.37501e-28	-2.28951	-1.32657	9.19844e-06	-2.38277	-1.32874
105727336	chr8:105727336:G:A	9.33505e-27	-6.38037e-10	0.601817	0.000702175	-6.38037e-10	0.623642
105727428	chr8:105727428:T:A	8.31199e-27	-6.38037e-10	0.485739	0.000624821	-6.38037e-10	0.506923
105727971	chr8:105727971:A:T	1.54332e-28	-2.33038	-1.17023	1.07926e-05	-2.40202	-1.14967
105728325	chr8:105728325:G:A	5.40091e-28	-2.24798	-3.32691e-10	3.35305e-05	-2.41809	-3.32691e-10
105728479	chr8:105728479:G:A	1.35364e-27	-6.38037e-10	-1.32916	9.9579e-05	-6.38037e-10	-1.32959
105728587	chr8:105728587:G:A	2.47306e-28	-2.20462	-0.824466	2.07547e-05	-1.99166	-0.906109
105728750	chr8:105728750:T:G	2.15107e-27	-6.38037e-10	-0.865994	0.000171258	-6.38037e-10	-0.787369
105729228	chr8:105729228:T:G	1.81492e-28	-2.41034	-0.928158	1.8088e-05	-2.27208	-0.763208
105729310	chr8:105729310:A:G	8.0388e-27	-6.38037e-10	0.45232	0.000604604	-6.38037e-10	0.474033
105730171	chr8:105730171:A:G	1.35743e-27	-6.38037e-10	-1.32637	9.9639e-05	-6.38037e-10	-1.32899
105730574	chr8:105730574:C:G	2.69991e-28	-2.32295	-0.618373	1.68539e-05	-2.41861	-0.687352
105732033	chr8:105732033:G:A	2.05439e-27	-6.38037e-10	-0.911981	0.000160663	-6.38037e-10	-0.851232
105732144	chr8:105732144:CT:C	1.27754e-28	-2.41456	-1.27505	9.92365e-06	-2.38571	-1.24991
105732918	chr8:105732918:A:G	1.70729e-28	-2.36494	-1.0347	1.33133e-05	-2.42179	-0.919995
105733359	chr8:105733359:A:T	4.56102e-28	-2.417	-3.32691e-10	3.68652e-05	-2.32327	-3.32691e-10
105734109	chr8:105734109:C:T	7.17489e-28	-1.96396	-3.32691e-10	3.97562e-05	-2.24778	-3.32691e-10
105734207	chr8:105734207:A:G	2.23529e-28	-2.22593	-0.904242	1.55216e-05	-2.42037	-0.767933
105734509	chr8:105734509:C:T	1.3585e-27	-6.38037e-10	-1.32558	0.000100285	-6.38037e-10	-1.32252
105734867	chr8:105734867:TC:T	1.36125e-27	-6.38037e-10	-1.32355	0.00010054	-6.38037e-10	-1.31998
105734932	chr8:105734932:C:T	1.79934e-28	-2.41291	-0.934219	1.68239e-05	-2.33033	-0.777408
105735022	chr8:105735022:A:C	4.82119e-28	-2.36152	-3.32691e-10	4.25752e-05	-2.17927	-3.32691e-10
105735092	chr8:105735092:C:T	1.36117e-27	-6.38037e-10	-1.32361	0.000100526	-6.38037e-10	-1.32013
105735115	chr8:105735115:A:G	1.4094e-27	-6.38037e-10	-1.2888	0.000105526	-6.38037e-10	-1.27159
105735121	chr8:105735121:A:G	1.36113e-27	-6.38037e-10	-1.32365	0.000100532	-6.38037e-10	-1.32007
105735615	chr8:105735615:AACAGAC:A	1.45735e-28	-2.22878	-1.32915	9.56599e-06	-2.34277	-1.32956
105736473	chr8:105736473:A:G	1.409e-28	-2.2666	-1.32507	9.52827e-06	-2.34871	-1.32757
105736989	chr8:105736989:C:T	2.29893e-28	-2.17546	-0.926647	1.72875e-05	-2.08629	-0.994272
105737033	chr8:105737033:A:C	2.24932e-28	-2.18315	-0.940769	1.69135e-05	-2.09521	-1.00722
105737690	chr8:105737690:A:G	2.95962e-28	-1.68928	-1.1602	1.40709e-05	-2.13664	-1.1498
105737851	chr8:105737851:C:T	5.01121e-27	-6.38037e-10	-0.0202828	0.000415662	-6.38037e-10	0.0993316
105737983	chr8:105737983:AG:A	1.85905e-28	-2.42129	-0.893189	1.35151e-05	-2.38842	-0.938308
105738399	chr8:105738399:G:A	1.6392e-27	-6.38037e-10	-1.13775	0.000130849	-6.38037e-10	-1.0565
105739241	chr8:105739241:G:A	4.97654e-28	-2.32981	-3.32691e-10	3.34062e-05	-2.4218	-3.32691e-10
105739254	chr8:105739254:A:G	2.34503e-27	-6.38037e-10	-0.779662	0.000216677	-6.38037e-10	-0.552133
105739815	chr8:105739815:G:T	1.42113e-27	-6.38037e-10	-1.28051	0.000106602	-6.38037e-10	-1.26144
105739856	chr8:105739856:C:T	4.09388e-27	-6.38037e-10	-0.222467	0.00043424	-6.38037e-10	0.143056
105740084	chr8:105740084:A:G	1.64511e-28	-2.14079	-1.29595	1.04593e-05	-2.28845	-1.2946
105740452	chr8:105740452:C:CTT	1.62813e-28	-2.41168	-1.03543	1.49306e-05	-2.33213	-0.895001
105740706	chr8:105740706:T:C	1.8701e-28	-2.42152	-0.887034	1.36719e-05	-2.37995	-0.935246
105740786	chr8:105740786:A:T	1.40996e-27	-6.38037e-10	-1.2884	0.000105572	-6.38037e-10	-1.27115
105740829	chr8:105740829:T:C	1.8666e-28	-2.41961	-0.890816	1.73019e-05	-2.3614	-0.718325
105741007	chr8:105741007:C:T	3.09795e-27	-6.38037e-10	-0.501219	0.000241822	-6.38037e-10	-0.44234
105741510	chr8:105741510:C:A	1.20599e-28	-2.41821	-1.32903	9.07009e-06	-2.40436	-1.3212
105742500	chr8:105742500:G:T	4.30872e-27	-6.38037e-10	-0.171318	0.000337501	-6.38037e-10	-0.108973
105743575	chr8:105743575:A:G	1.61838e-27	-6.38037e-10	-1.15054	0.000124333	-6.38037e-10	-1.10757
105744297	chr8:105744297:A:G	1.12251e-26	-6.38037e-10	0.786197	0.00110028	-6.38037e-10	1.07278
105744421	chr8:105744421:T:G	1.43437e-27	-6.38037e-10	-1.27123	0.000108859	-6.38037e-10	-1.24048
105744633	chr8:105744633:A:G	1.41559e-27	-6.38037e-10	-1.28441	0.000105635	-6.38037e-10	-1.27055
105745798	chr8:105745798:C:T	2.43192e-27	-6.38037e-10	-0.743276	0.000159244	-6.38037e-10	-0.860106
105746167	chr8:105746167:T:C	2.50462e-27	-6.38037e-10	-0.713824	0.000161562	-6.38037e-10	-0.845654
105746178	chr8:105746178:T:C	1.97201e-28	-2.1847	-1.07079	1.37069e-05	-2.29546	-1.01718
105746465	chr8:105746465:G:A	1.21243e-28	-2.42064	-1.32129	9.305e-06	-2.39445	-1.30554
105746652	chr8:105746652:A:T	2.38525e-27	-6.38037e-10	-0.762655	0.000174604	-6.38037e-10	-0.768023
105746739	chr8:105746739:A:C	1.67168e-28	-2.27658	-1.14414	1.26622e-05	-2.20539	-1.18653
105747488	chr8:105747488:A:G	1.85485e-28	-2.41949	-0.897246	1.69986e-05	-2.36669	-0.730716
105748499	chr8:105748499:C:T	8.64076e-27	-6.38037e-10	0.524531	0.000651654	-6.38037e-10	0.548972
105749637	chr8:105749637:G:A	1.58008e-28	-2.15126	-1.32582	9.98539e-06	-2.30136	-1.32806
105750887	chr8:105750887:G:A	1.86946e-28	-2.18186	-1.12704	1.21403e-05	-2.31545	-1.11856
105751103	chr8:105751103:G:A	3.34491e-26	1.87807	-3.32691e-10	0.000684679	0.598409	-3.32691e-10
105751501	chr8:105751501:A:G	5.12236e-28	-0.985011	-1.31592	2.04409e-05	-1.59683	-1.31618
105751586	chr8:105751586:C:T	1.40867e-27	-6.38037e-10	-1.28932	0.000100778	-6.38037e-10	-1.31762
105751717	chr8:105751717:A:T	4.70714e-28	-1.0796	-1.30586	1.94751e-05	-1.65503	-1.30637
105752483	chr8:105752483:A:G	2.93489e-27	-6.38037e-10	-0.555291	0.000207016	-6.38037e-10	-0.597746
105752520	chr8:105752520:T:C	1.86076e-28	-2.16637	-1.14719	1.25962e-05	-2.26088	-1.13627
105752610	chr8:105752610:A:G	2.13772e-28	-2.04741	-1.12739	1.40135e-05	-2.17497	-1.11555
105752773	chr8:105752773:T:C	2.60895e-27	-6.38037e-10	-0.673013	0.000251834	-6.38037e-10	-0.40177
105753076	chr8:105753076:G:A	2.07493e-28	-2.09916	-1.10545	1.37571e-05	-2.21761	-1.09138
105754490	chr8:105754490:A:G	5.26023e-28	-1.06094	-1.21343	2.6582e-05	-1.42737	-1.22294
105754531	chr8:105754531:G:A	4.7196e-28	-2.38282	-3.32691e-10	3.40471e-05	-2.4028	-3.32691e-10
105754927	chr8:105754927:C:T	1.39059e-27	-6.38037e-10	-1.30223	0.000103826	-6.38037e-10	-1.28782
105755491	chr8:105755491:A:G	7.51256e-27	-6.38037e-10	0.384617	0.000588123	-6.38037e-10	0.446395
105755864	chr8:105755864:G:A	3.70329e-27	0.562883	-0.885622	4.37841e-05	-1.18694	-0.964334
105756059	chr8:105756059:T:C	1.42781e-27	-6.38037e-10	-1.27582	0.000101707	-6.38037e-10	-1.30845
105756375	chr8:105756375:G:A	3.53479e-27	-6.38037e-10	-0.369305	0.000264974	-6.38037e-10	-0.350909
105756460	chr8:105756460:G:A	1.30375e-28	-2.35385	-1.31544	9.24784e-06	-2.40683	-1.29933
105756765	chr8:105756765:T:TGTA	6.87366e-28	-2.00685	-3.32691e-10	4.78249e-05	-2.063	-3.32691e-10
105756842	chr8:105756842:G:A	3.51709e-28	-2.01794	-0.658967	1.71769e-05	-2.35849	-0.728483
105757432	chr8:105757432:A:T	7.76743e-28	-1.05001	-0.834591	3.71109e-05	-1.54091	-0.775727
105757518	chr8:105757518:G:A	3.0413e-27	-6.38037e-10	-0.519675	0.000197495	-6.38037e-10	-0.64483
105757949	chr8:105757949:C:T	1.37329e-27	-6.38037e-10	-1.31475	0.000102179	-6.38037e-10	-1.30381
105758668	chr8:105758668:T:C	8.34255e-28	-0.896477	-0.916698	4.11076e-05	-1.35678	-0.857564
105759029	chr8:105759029:G:A	9.57387e-28	-0.623811	-1.0517	3.01781e-05	-1.47874	-1.04468
105759243	chr8:105759243:T:C	1.30184e-26	-6.38037e-10	0.934408	0.00125083	-6.38037e-10	1.20102
105759248	chr8:105759248:A:G	4.62453e-27	-6.38037e-10	-0.100584	0.000492195	-6.38037e-10	0.268334
105759418	chr8:105759418:A:G	2.15726e-27	-6.38037e-10	-0.863121	0.000144598	-6.38037e-10	-0.956584
105759519	chr8:105759519:C:T	3.47206e-27	-6.38037e-10	-0.387211	0.000260009	-6.38037e-10	-0.369825
105761329	chr8:105761329:G:A	1.37329e-27	-6.38037e-10	-1.31475	0.000102179	-6.38037e-10	-1.30381
105761407	chr8:105761407:G:A	4.21024e-28	-1.1805	-1.31653	1.85975e-05	-1.6839	-1.32361
105761575	chr8:105761575:A:G	1.53187e-28	-2.28126	-1.22679	1.10209e-05	-2.34783	-1.18292
105761737	chr8:105761737:G:C	3.37276e-27	-0.416228	-3.32691e-10	0.000211215	-0.577666	-3.32691e-10
105763653	chr8:105763653:CTG:C	3.61658e-27	-6.38037e-10	-0.346432	0.00038689	-6.38037e-10	0.0275993
105764142	chr8:105764142:A:G	1.64542e-27	-6.38037e-10	-1.13396	0.000127421	-6.38037e-10	-1.08304
105765158	chr8:105765158:T:C	3.5789e-25	-6.38037e-10	4.24827	0.0511845	-6.38037e-10	4.91265
105765836	chr8:105765836:C:T	6.51123e-28	-1.15541	-0.905609	3.16853e-05	-1.62621	-0.848484
105765986	chr8:105765986:G:A	6.39367e-28	-1.11514	-0.964093	3.07371e-05	-1.59334	-0.91173
105767100	chr8:105767100:A:G	1.54095e-27	-1.01769	-0.181869	7.79991e-05	-1.41795	-0.155896
105767101	chr8:105767101:A:C	1.51252e-27	-1.01841	-0.19977	7.65258e-05	-1.41891	-0.173999
105767747	chr8:105767747:G:T	1.58211e-26	-6.38037e-10	1.12938	0.00154048	-6.38037e-10	1.40931
105768400	chr8:105768400:G:A	6.77395e-28	-1.07305	-0.948408	3.2245e-05	-1.5605	-0.896681
105768475	chr8:105768475:A:G	4.8945e-28	-2.34643	-3.32691e-10	3.37466e-05	-2.41166	-3.32691e-10
105768890	chr8:105768890:A:C	1.36875e-27	-6.38037e-10	-1.31806	0.000101747	-6.38037e-10	-1.30805
105768985	chr8:105768985:T:C	4.93659e-28	-1.06317	-1.2747	2.61206e-05	-1.38944	-1.27838
105769136	chr8:105769136:G:A	8.12344e-28	-0.899707	-0.940084	3.71573e-05	-1.42925	-0.886132
105769492	chr8:105769492:G:A	8.28587e-28	-0.89905	-0.920943	3.79442e-05	-1.42899	-0.865432
105769953	chr8:105769953:T:A	5.78855e-28	-2.17866	-3.32691e-10	7.64731e-05	-1.5936	-3.32691e-10
105770258	chr8:105770258:A:G	2.73768e-27	-6.38037e-10	-0.624848	0.000195147	-6.38037e-10	-0.656791
105771312	chr8:105771312:G:A	8.28229e-28	-1.17904	-0.641388	4.1456e-05	-1.6376	-0.568314
105771648	chr8:105771648:C:T	2.43008e-27	-6.38037e-10	-0.744034	0.000204646	-6.38037e-10	-0.609259
105771867	chr8:105771867:T:C	1.07484e-27	-1.55978	-3.32691e-10	5.85416e-05	-1.8608	-3.32691e-10
105771911	chr8:105771911:A:G	5.36373e-28	-0.995636	-1.25925	2.72501e-05	-1.34698	-1.2785
105772218	chr8:105772218:A:G	4.21647e-27	-0.192961	-3.32691e-10	0.00062238	0.503009	-3.32691e-10
105774375	chr8:105774375:A:T	2.73817e-27	0.49075	-1.11542	0.000143195	0.141062	-1.1074
105774551	chr8:105774551:A:G	6.2148e-28	-0.92599	-1.18162	2.90264e-05	-1.37814	-1.18419
105774906	chr8:105774906:G:A	1.47795e-28	-2.37284	-1.17105	1.08132e-05	-2.3788	-1.17098
105775169	chr8:105775169:G:A	2.22889e-27	-6.38037e-10	-0.830454	0.000196158	-6.38037e-10	-0.651621
105775307	chr8:105775307:C:A	3.33345e-27	-6.38037e-10	-0.427951	0.000316193	-6.38037e-10	-0.174189
105775325	chr8:105775325:T:C	1.43875e-28	-2.38671	-1.18406	1.0578e-05	-2.38855	-1.18322
105775387	chr8:105775387:C:A	1.43411e-28	-2.38478	-1.18922	1.04552e-05	-2.39037	-1.19307
105775707	chr8:105775707:T:C	4.23328e-28	-1.60926	-0.882308	1.88763e-05	-2.17904	-0.813595
105775988	chr8:105775988:G:A	1.54653e-27	-6.38037e-10	-1.19594	0.000123331	-6.38037e-10	-1.11567
105776611	chr8:105776611:T:A	9.50306e-28	-1.30124	-0.381692	5.03442e-05	-1.6847	-0.326956
105777792	chr8:105777792:A:C	4.54655e-28	-2.42018	-3.32691e-10	3.75282e-05	-2.30545	-3.32691e-10
105777795	chr8:105777795:G:A	1.56678e-27	-6.38037e-10	-1.18294	0.000118089	-6.38037e-10	-1.1591
105778161	chr8:105778161:G:A	9.75639e-27	-6.38037e-10	0.645963	0.0010603	-6.38037e-10	1.03577
105778232	chr8:105778232:TAGACCCTGAGATCTAGGC:T	1.60568e-27	-6.38037e-10	-1.15841	0.000121342	-6.38037e-10	-1.13193
105778591	chr8:105778591:G:T	2.03369e-27	-6.38037e-10	-0.922106	0.00015068	-6.38037e-10	-0.915382
105779013	chr8:105779013:A:G	2.70231e-27	-6.38037e-10	-0.637851	0.00021722	-6.38037e-10	-0.549631
105779030	chr8:105779030:G:A	2.43739e-28	-2.20044	-0.843182	1.77701e-05	-2.24366	-0.809365
105779333	chr8:105779333:C:T	2.42507e-28	-2.21483	-0.833848	1.77264e-05	-2.25573	-0.79976
105780069	chr8:105780069:T:C	1.95341e-27	-6.38037e-10	-0.962384	0.000169495	-6.38037e-10	-0.79772
105780144	chr8:105780144:T:C	6.06923e-28	-1.18284	-0.948475	2.90514e-05	-1.6408	-0.920681
105780363	chr8:105780363:A:G	8.46852e-28	-0.469188	-1.329	2.02228e-05	-1.5942	-1.32953
105780603	chr8:105780603:C:T	7.95494e-28	-1.86075	-3.32691e-10	4.80135e-05	-2.05906	-3.32691e-10
105780606	chr8:105780606:G:A	4.55592e-28	-2.41812	-3.32691e-10	4.04931e-05	-2.22941	-3.32691e-10
105780890	chr8:105780890:A:C	5.87638e-28	-1.19712	-0.966484	2.81455e-05	-1.65577	-0.937385
105781284	chr8:105781284:T:TTAAA	1.61914e-28	-2.26539	-1.18726	1.16236e-05	-2.29748	-1.18003
105781563	chr8:105781563:A:T	3.28092e-27	-6.38037e-10	-0.443834	0.000266527	-6.38037e-10	-0.345066
105781868	chr8:105781868:C:T	2.42179e-27	-0.747454	-3.32691e-10	0.000329374	-0.133348	-3.32691e-10
105782113	chr8:105782113:A:G	1.60557e-27	-6.38037e-10	-1.15848	0.000121334	-6.38037e-10	-1.13199
105782321	chr8:105782321:T:C	4.92992e-28	-2.33922	-3.32691e-10	5.16841e-05	-1.98539	-3.32691e-10
105783317	chr8:105783317:A:G	2.17971e-27	-6.38037e-10	-0.852766	0.000162762	-6.38037e-10	-0.838252
105783616	chr8:105783616:C:G	2.11556e-27	-6.38037e-10	-0.882639	0.000152822	-6.38037e-10	-0.901265
105783637	chr8:105783637:C:T	1.05465e-26	-6.38037e-10	0.723833	0.00114947	-6.38037e-10	1.11652
105784751	chr8:105784751:T:TGGCAGAGCCAA	1.22714e-27	-1.42727	-3.32691e-10	6.2763e-05	-1.79118	-3.32691e-10
105784754	chr8:105784754:C:T	1.29581e-27	-1.37283	-3.32691e-10	6.55798e-05	-1.74727	-3.32691e-10
105785118	chr8:105785118:G:A	7.99912e-28	-0.587887	-1.26733	2.57048e-05	-1.41887	-1.26499
105785151	chr8:105785151:T:C	9.22962e-28	-0.448111	-1.26401	2.86178e-05	-1.31485	-1.26167
105785408	chr8:105785408:TTTGGACTTTGCAGTTGG:T	1.97521e-28	-2.23399	-1.01988	1.40337e-05	-2.2756	-1.01348
105785694	chr8:105785694:G:A	8.10477e-28	-0.56893	-1.27316	2.59185e-05	-1.40428	-1.2713
105785716	chr8:105785716:C:CA	8.57828e-28	-0.526689	-1.25862	2.71324e-05	-1.37357	-1.25624
105785809	chr8:105785809:G:A	9.90408e-27	-6.38037e-10	0.660988	0.00127679	-6.38037e-10	1.22156
105785871	chr8:105785871:T:G	8.51421e-28	-0.526936	-1.26587	2.69301e-05	-1.37375	-1.26355
105785964	chr8:105785964:A:C	2.20515e-28	-2.0665	-1.07725	1.51737e-05	-2.13963	-1.07135
105785974	chr8:105785974:A:G	1.45331e-27	-6.38037e-10	-1.25812	0.000107396	-6.38037e-10	-1.25402
105785988	chr8:105785988:G:A	5.35381e-28	-1.20697	-1.04976	2.54218e-05	-1.64716	-1.04777
105786087	chr8:105786087:T:G	1.81154e-28	-2.31507	-1.02529	1.30683e-05	-2.34179	-1.01856
105786105	chr8:105786105:A:G	6.69425e-28	-2.03329	-3.32691e-10	5.36971e-05	-1.94718	-3.32691e-10
105786198	chr8:105786198:CAT:C	5.13365e-28	-1.24499	-1.05374	2.46469e-05	-1.67523	-1.05066
105786447	chr8:105786447:A:G	8.68146e-28	-0.503693	-1.26966	2.72954e-05	-1.35638	-1.26745
105786589	chr8:105786589:T:TA	3.11826e-28	-2.19278	-0.604493	2.20781e-05	-2.34712	-0.488833
105786699	chr8:105786699:A:G	4.59335e-28	-2.40993	-3.32691e-10	3.35265e-05	-2.41821	-3.32691e-10
105786869	chr8:105786869:T:C	2.8455e-28	-2.15914	-0.729661	2.10018e-05	-2.19541	-0.690525
105786947	chr8:105786947:C:G	1.98305e-28	-2.19435	-1.05556	1.40259e-05	-2.23997	-1.04967
105787274	chr8:105787274:T:A	8.72918e-28	-0.495353	-1.27252	2.73605e-05	-1.35115	-1.27029
105787441	chr8:105787441:T:C	4.21771e-28	-1.17746	-1.31779	1.88988e-05	-1.66773	-1.32372
105787722	chr8:105787722:A:C	5.19745e-28	-1.18264	-1.10374	2.4556e-05	-1.62776	-1.10183
105788209	chr8:105788209:A:G	1.8404e-28	-2.22275	-1.10182	1.30463e-05	-2.26555	-1.09648
105788714	chr8:105788714:A:T	2.29815e-27	-6.38037e-10	-0.799856	0.000180956	-6.38037e-10	-0.732286
105789233	chr8:105789233:C:T	3.49685e-28	-1.45211	-1.23057	1.84236e-05	-1.78328	-1.23363
105789331	chr8:105789331:C:T	3.51388e-28	-1.66073	-1.01709	1.24741e-05	-2.33642	-1.07047
105789380	chr8:105789380:C:A	1.37887e-27	-6.38037e-10	-1.3107	0.00010064	-6.38037e-10	-1.31899
105789444	chr8:105789444:A:G	1.02311e-26	-6.38037e-10	0.693478	0.00111435	-6.38037e-10	1.08548
105789699	chr8:105789699:C:A	3.22837e-27	-6.38037e-10	-0.459982	0.000262024	-6.38037e-10	-0.362105
105789712	chr8:105789712:G:C	4.74091e-28	-1.24387	-1.13444	2.27085e-05	-1.6746	-1.1332
105790264	chr8:105790264:A:G	3.30417e-27	-6.38037e-10	-0.436774	0.000268545	-6.38037e-10	-0.337525
105791115	chr8:105791115:T:G	1.77147e-28	-2.23597	-1.12677	1.25691e-05	-2.27686	-1.12245
105792102	chr8:105792102:T:C	1.67231e-27	-6.38037e-10	-1.11775	0.00012287	-6.38037e-10	-1.11942
105792184	chr8:105792184:A:G	1.90603e-28	-2.24612	-1.0434	1.3551e-05	-2.28663	-1.03746
105792493	chr8:105792493:T:G	1.82274e-28	-2.1865	-1.1477	1.28686e-05	-2.23222	-1.14353
105792730	chr8:105792730:G:A	6.37644e-27	-6.38037e-10	0.220651	0.000460343	-6.38037e-10	0.201431
105793182	chr8:105793182:G:A	7.90265e-27	-6.38037e-10	0.435239	0.000953237	-6.38037e-10	0.929322
105793313	chr8:105793313:T:TGTAAA	2.26206e-27	-6.38037e-10	-0.815682	0.000178143	-6.38037e-10	-0.747952
105793905	chr8:105793905:C:T	9.06154e-28	-0.409359	-1.32115	2.70741e-05	-1.3097	-1.32227
105793924	chr8:105793924:C:T	5.95734e-28	-1.14499	-1.00493	2.79727e-05	-1.5964	-1.00292
105793951	chr8:105793951:T:A	1.66649e-27	-6.38037e-10	-1.12124	0.000122461	-6.38037e-10	-1.12275
105794353	chr8:105794353:T:C	1.729e-26	-6.38037e-10	1.21817	0.00193451	-6.38037e-10	1.63707
105794455	chr8:105794455:G:A	1.39385e-27	-6.38037e-10	-1.29989	0.000103833	-6.38037e-10	-1.28775
105794848	chr8:105794848:A:T	1.65504e-27	-6.38037e-10	-1.12813	0.000121595	-6.38037e-10	-1.12984
105794862	chr8:105794862:C:T	1.02538e-26	-6.38037e-10	0.695688	0.00111834	-6.38037e-10	1.08906
105794863	chr8:105794863:G:A	4.79459e-28	-2.36706	-3.32691e-10	3.79422e-05	-2.29448	-3.32691e-10
105795150	chr8:105795150:G:T	1.67359e-28	-2.40358	-1.016	1.1674e-05	-2.41778	-1.0554
105795171	chr8:105795171:C:T	1.41725e-27	-6.38037e-10	-1.28324	0.000103763	-6.38037e-10	-1.28843
105795777	chr8:105795777:A:T	9.26042e-28	-0.39958	-1.30921	2.84693e-05	-1.27552	-1.30619
105795850	chr8:105795850:T:C	9.33331e-28	-0.916917	-0.784038	4.16639e-05	-1.43306	-0.767849
105796050	chr8:105796050:G:T	4.60262e-28	-2.40792	-3.32691e-10	3.34531e-05	-2.4204	-3.32691e-10
105796065	chr8:105796065:C:T	5.5131e-28	-2.22742	-3.32691e-10	5.57869e-05	-1.909	-3.32691e-10
105796116	chr8:105796116:T:C	9.92483e-28	-1.04613	-0.593378	4.89732e-05	-1.46007	-0.5792
105796370	chr8:105796370:C:T	2.82523e-28	-1.62092	-1.27503	1.3293e-05	-2.09901	-1.24429
105796742	chr8:105796742:T:C	1.66659e-27	-6.38037e-10	-1.12118	0.000121227	-6.38037e-10	-1.13288
105796949	chr8:105796949:C:T	4.62503e-28	-2.40306	-3.32691e-10	3.80271e-05	-2.29224	-3.32691e-10
105797303	chr8:105797303:C:T	2.76453e-27	-6.38037e-10	-0.61509	0.000259794	-6.38037e-10	-0.370652
105797333	chr8:105797333:G:C	1.54983e-28	-2.39071	-1.10569	1.06953e-05	-2.42115	-1.13958
105797508	chr8:105797508:C:T	5.85025e-28	-0.926273	-1.24179	2.1976e-05	-1.63357	-1.20702
105797611	chr8:105797611:C:T	5.29722e-28	-1.05684	-1.21053	2.0833e-05	-1.7226	-1.1714
105798377	chr8:105798377:G:GAGGT	8.08053e-28	-1.36842	-0.476667	4.95767e-05	-1.73105	-0.295972
105798631	chr8:105798631:G:A	1.55519e-27	-6.38037e-10	-1.19036	0.000111389	-6.38037e-10	-1.21751
105799027	chr8:105799027:G:A	2.47975e-28	-2.05141	-0.974977	1.80438e-05	-2.09056	-0.947181
105799254	chr8:105799254:A:G	6.45628e-28	-0.853762	-1.21573	2.80651e-05	-1.37815	-1.21786
105799454	chr8:105799454:G:T	5.59755e-28	-1.05435	-1.15787	2.58434e-05	-1.53223	-1.14625
105799469	chr8:105799469:C:T	4.11781e-27	-6.38037e-10	-0.216637	0.000366722	-6.38037e-10	-0.0259387
105799590	chr8:105799590:G:A	1.13428e-26	-6.38037e-10	0.796623	0.000828365	-6.38037e-10	0.788912
105799774	chr8:105799774:A:G	1.94225e-28	-1.96831	-1.30239	1.00567e-05	-2.30908	-1.31323
105800138	chr8:105800138:A:G	1.71607e-28	-2.07841	-1.3161	9.80118e-06	-2.33194	-1.3161
105800564	chr8:105800564:C:T	1.68453e-27	-6.38037e-10	-1.11047	0.000127374	-6.38037e-10	-1.08342
105800688	chr8:105800688:A:G	7.27281e-28	-0.65733	-1.29307	1.90248e-05	-1.70514	-1.27966
105800709	chr8:105800709:A:G	2.51086e-27	-6.38037e-10	-0.711336	0.000223214	-6.38037e-10	-0.522413
105800791	chr8:105800791:T:C	1.39007e-27	-6.38037e-10	-1.3026	0.000101015	-6.38037e-10	-1.31528
105801037	chr8:105801037:GTC:G	2.20649e-26	-6.38037e-10	1.46203	0.00341067	-6.38037e-10	2.20412
105801290	chr8:105801290:C:G	1.6549e-28	-2.30529	-1.12552	1.68375e-05	-2.02277	-1.08416
105801444	chr8:105801444:A:G	4.52316e-28	-1.13031	-1.29502	1.14943e-05	-2.20548	-1.28321
105801858	chr8:105801858:T:C	1.82324e-28	-2.00678	-1.32715	8.83916e-06	-2.42175	-1.3296
105802051	chr8:105802051:A:G	1.43924e-27	-6.38037e-10	-1.26785	0.000107665	-6.38037e-10	-1.25151
105802428	chr8:105802428:G:C	7.14471e-28	-1.25828	-0.709889	2.22164e-05	-2.04916	-0.780551
105803058	chr8:105803058:T:C	1.83799e-28	-1.99656	-1.32931	8.84948e-06	-2.42157	-1.32861
105803246	chr8:105803246:C:T	1.50543e-27	-6.38037e-10	-1.22288	0.000110478	-6.38037e-10	-1.22572
105803289	chr8:105803289:C:T	4.11286e-28	-1.26268	-1.25775	1.13346e-05	-2.2626	-1.24008
105803766	chr8:105803766:GGTTAT:G	4.92971e-28	-1.01299	-1.32627	2.65755e-05	-1.33655	-1.314
105804053	chr8:105804053:T:C	4.55864e-28	-1.14794	-1.26958	1.17579e-05	-2.21284	-1.25317
105804566	chr8:105804566:A:AAT	4.5107e-28	-1.16722	-1.26087	1.17754e-05	-2.22091	-1.24362
105805144	chr8:105805144:TCTC:T	1.86329e-27	-6.38037e-10	-1.00961	0.000133114	-6.38037e-10	-1.03933
105805466	chr8:105805466:G:A	2.02245e-28	-1.90143	-1.32881	8.96214e-06	-2.41434	-1.32319
105805560	chr8:105805560:T:C	4.81233e-28	-1.09641	-1.26695	1.20664e-05	-2.1897	-1.25042
105805645	chr8:105805645:A:G	1.65737e-27	-6.38037e-10	-1.12673	0.000114865	-6.38037e-10	-1.18678
105805823	chr8:105805823:A:G	1.39459e-27	-6.38037e-10	-1.29936	0.000104085	-6.38037e-10	-1.28534
105805891	chr8:105805891:G:A	1.1697e-26	-6.38037e-10	0.827374	0.00133026	-6.38037e-10	1.26259
105805982	chr8:105805982:T:C	4.05905e-27	-6.38037e-10	-0.231009	0.000276502	-6.38037e-10	-0.308325
105805990	chr8:105805990:G:A	1.69534e-28	-2.32611	-1.08055	1.72988e-05	-2.04692	-1.03298
105806225	chr8:105806225:G:A	1.50164e-27	-6.38037e-10	-1.2254	0.000110166	-6.38037e-10	-1.22855
105806653	chr8:105806653:A:G	1.42035e-28	-2.30436	-1.27928	1.41861e-05	-1.99769	-1.28059
105806758	chr8:105806758:GA:G	1.50447e-27	-6.38037e-10	-1.22352	0.000110388	-6.38037e-10	-1.22654
105807261	chr8:105807261:T:C	1.48042e-27	-6.38037e-10	-1.23963	0.000108626	-6.38037e-10	-1.24263
105807363	chr8:105807363:G:A	1.9248e-27	-1.86088	0.883741	0.000147491	-1.79661	0.859834
105807407	chr8:105807407:G:A	2.56713e-27	-6.38037e-10	-0.689172	0.000203216	-6.38037e-10	-0.61627
105807515	chr8:105807515:ACAT:A	1.48497e-28	-2.21061	-1.32854	8.85982e-06	-2.42169	-1.32733
105807559	chr8:105807559:G:A	1.57047e-27	-6.38037e-10	-1.18059	0.000115112	-6.38037e-10	-1.18464
105807788	chr8:105807788:A:T	1.47804e-27	-6.38037e-10	-1.24124	0.000108454	-6.38037e-10	-1.24421
105808007	chr8:105808007:ACT:A	1.39629e-27	-6.38037e-10	-1.29814	0.00010402	-6.38037e-10	-1.28596
105808045	chr8:105808045:A:G	3.60665e-26	-6.38037e-10	1.95341	0.00453411	-6.38037e-10	2.48884
105808096	chr8:105808096:C:G	5.81588e-28	-1.15057	-1.02338	2.96862e-05	-1.51318	-1.02667
105808491	chr8:105808491:C:A	1.4305e-27	-6.38037e-10	-1.27394	0.00010729	-6.38037e-10	-1.255
105808611	chr8:105808611:A:G	1.43802e-27	-6.38037e-10	-1.26869	0.000104715	-6.38037e-10	-1.2793
105808625	chr8:105808625:A:G	1.32727e-26	-6.38037e-10	0.953753	0.00151876	-6.38037e-10	1.39511
105808937	chr8:105808937:CAG:C	4.83046e-28	-2.3596	-3.32691e-10	3.34361e-05	-2.42091	-3.32691e-10
105809258	chr8:105809258:CTAGT:C	7.47887e-28	-0.884652	-1.03781	3.92926e-05	-1.25823	-1.00127
105809312	chr8:105809312:A:G	1.49053e-27	-6.38037e-10	-1.23283	0.000109831	-6.38037e-10	-1.2316
105809317	chr8:105809317:C:T	1.62599e-28	-2.33772	-1.11071	1.51197e-05	-2.14806	-1.06648
105809485	chr8:105809485:T:C	1.49443e-28	-2.20443	-1.32836	8.84212e-06	-2.42179	-1.32922
105809534	chr8:105809534:A:G	5.84257e-28	-0.891054	-1.27832	1.44565e-05	-1.99624	-1.26316
105809981	chr8:105809981:A:G	5.84639e-28	-2.16872	-3.32691e-10	3.34451e-05	-2.42064	-3.32691e-10
105810004	chr8:105810004:G:C	1.48298e-27	-6.38037e-10	-1.2379	0.000108803	-6.38037e-10	-1.241
105811080	chr8:105811080:G:A	1.4842e-27	-6.38037e-10	-1.23708	0.0001089	-6.38037e-10	-1.24011
105811389	chr8:105811389:A:T	4.53309e-28	-1.10918	-1.31396	2.34999e-05	-1.46567	-1.30788
105811833	chr8:105811833:T:C	1.3889e-27	-6.38037e-10	-1.30345	0.000103352	-6.38037e-10	-1.2924
105811865	chr8:105811865:G:C	4.34623e-27	-6.38037e-10	-0.16265	0.000391284	-6.38037e-10	0.0388911
105812054	chr8:105812054:T:C	3.19947e-28	-1.88445	-0.88711	1.72742e-05	-2.36564	-0.715687
105812228	chr8:105812228:A:G	1.57088e-28	-2.3477	-1.1352	1.44849e-05	-2.16319	-1.09424
105812530	chr8:105812530:A:G	1.57518e-28	-2.3441	-1.13607	1.45639e-05	-2.157	-1.095
105812832	chr8:105812832:C:T	1.65337e-28	-2.33831	-1.09343	1.54306e-05	-2.1471	-1.04709
105812865	chr8:105812865:T:C	5.47597e-27	-6.38037e-10	0.0684109	0.000657264	-6.38037e-10	0.557544
105813322	chr8:105813322:T:C	1.96425e-27	-0.95685	-3.32691e-10	5.73759e-05	-1.88092	-3.32691e-10
105813456	chr8:105813456:AAGTT:A	1.49346e-27	-6.38037e-10	-1.23086	0.000108403	-6.38037e-10	-1.24469
105813500	chr8:105813500:T:C	5.27301e-28	-0.986396	-1.28555	2.69074e-05	-1.3627	-1.27544
105813521	chr8:105813521:C:T	1.42757e-28	-2.33983	-1.23875	1.31447e-05	-2.15911	-1.19541
105813562	chr8:105813562:A:G	1.36931e-27	-6.38037e-10	-1.31765	0.000101225	-6.38037e-10	-1.3132
105813637	chr8:105813637:T:C	1.7899e-27	-6.38037e-10	-1.0498	0.000134572	-6.38037e-10	-1.02844
105813871	chr8:105813871:T:C	1.37078e-27	-6.38037e-10	-1.31658	0.000101351	-6.38037e-10	-1.31195
105814244	chr8:105814244:A:G	1.35356e-27	-6.38037e-10	-1.32922	9.97232e-05	-6.38037e-10	-1.32814
105814351	chr8:105814351:A:G	1.35979e-27	-6.38037e-10	-1.32463	0.000100766	-6.38037e-10	-1.31774
105814879	chr8:105814879:T:G	7.92205e-28	-0.850628	-1.01427	4.14301e-05	-1.22997	-0.976566
105814918	chr8:105814918:T:C	1.21645e-26	-6.38037e-10	0.866564	0.00137754	-6.38037e-10	1.29751
105814950	chr8:105814950:G:T	1.36771e-27	-6.38037e-10	-1.31882	0.00010108	-6.38037e-10	-1.31463
105815062	chr8:105815062:G:C	1.37411e-27	-6.38037e-10	-1.31415	0.000101644	-6.38037e-10	-1.30906
105815193	chr8:105815193:T:A	1.40905e-27	-6.38037e-10	-1.28904	0.00010514	-6.38037e-10	-1.27525
105815261	chr8:105815261:C:A	1.45703e-27	-6.38037e-10	-1.25556	0.000109383	-6.38037e-10	-1.23569
105815642	chr8:105815642:A:G	1.3685e-28	-2.29505	-1.32578	8.98329e-06	-2.41299	-1.32219
105815651	chr8:105815651:T:C	1.3701e-27	-6.38037e-10	-1.31708	0.000101291	-6.38037e-10	-1.31255
105815903	chr8:105815903:G:A	4.68851e-28	-2.38943	-3.32691e-10	3.37398e-05	-2.41186	-3.32691e-10
105816022	chr8:105816022:C:T	1.35332e-27	-6.38037e-10	-1.3294	9.96918e-05	-6.38037e-10	-1.32846
105816108	chr8:105816108:T:C	7.92927e-28	-0.861815	-1.00217	4.15785e-05	-1.23973	-0.963226
105816212	chr8:105816212:T:C	7.25564e-28	-0.957215	-0.99555	3.84046e-05	-1.32622	-0.956139
105816321	chr8:105816321:C:A	1.35378e-27	-6.38037e-10	-1.32906	9.97626e-05	-6.38037e-10	-1.32775
105816394	chr8:105816394:T:TG	1.3533e-27	-6.38037e-10	-1.32941	9.96898e-05	-6.38037e-10	-1.32848
105816476	chr8:105816476:A:G	1.56507e-27	-6.38037e-10	-1.18403	0.000114718	-6.38037e-10	-1.18806
105816490	chr8:105816490:T:C	1.36673e-27	-6.38037e-10	-1.31954	0.000101358	-6.38037e-10	-1.31188
105816722	chr8:105816722:A:G	1.39795e-28	-2.31758	-1.28196	1.09454e-05	-2.28324	-1.25438
105816966	chr8:105816966:A:T	7.76586e-28	-0.85568	-1.02913	4.0933e-05	-1.23185	-0.986757
105817095	chr8:105817095:C:T	2.13425e-28	-1.85398	-1.32245	9.24537e-06	-2.37803	-1.32839
105817547	chr8:105817547:A:G	1.3534e-27	-6.38037e-10	-1.32934	9.97067e-05	-6.38037e-10	-1.32831
105817973	chr8:105817973:C:T	1.22067e-26	-6.38037e-10	0.870022	0.00138274	-6.38037e-10	1.30128
105818001	chr8:105818001:C:T	2.14245e-28	-1.84663	-1.32597	9.25425e-06	-2.37597	-1.32949
105818096	chr8:105818096:A:C	1.3539e-27	-6.38037e-10	-1.32897	9.97781e-05	-6.38037e-10	-1.32759
105818114	chr8:105818114:C:T	4.78803e-28	-2.36843	-3.32691e-10	3.35517e-05	-2.41746	-3.32691e-10
105818123	chr8:105818123:ATCCTTGCAT:A	1.54478e-27	-6.38037e-10	-1.19708	0.000108894	-6.38037e-10	-1.24016
105818364	chr8:105818364:A:C	1.35307e-27	-6.38037e-10	-1.32958	9.96368e-05	-6.38037e-10	-1.32901
105818459	chr8:105818459:T:C	1.35315e-27	-6.38037e-10	-1.32952	9.96595e-05	-6.38037e-10	-1.32878
105818563	chr8:105818563:A:T	1.38861e-27	-6.38037e-10	-1.30366	0.00010349	-6.38037e-10	-1.29107
105818610	chr8:105818610:T:C	4.30388e-28	-1.21413	-1.2609	1.02668e-05	-2.30742	-1.29421
105818623	chr8:105818623:G:T	1.35335e-27	-6.38037e-10	-1.32938	9.96974e-05	-6.38037e-10	-1.3284
105818748	chr8:105818748:T:C	1.35341e-27	-6.38037e-10	-1.32933	9.97068e-05	-6.38037e-10	-1.32831
105819149	chr8:105819149:A:G	8.26098e-27	-6.38037e-10	0.479584	0.00105752	-6.38037e-10	1.03314
105819276	chr8:105819276:C:T	1.35373e-27	-6.38037e-10	-1.3291	9.97545e-05	-6.38037e-10	-1.32783
105819301	chr8:105819301:A:C	2.122e-28	-1.85708	-1.32511	9.23167e-06	-2.37859	-1.32931
105819355	chr8:105819355:C:T	1.35405e-27	-6.38037e-10	-1.32886	9.9788e-05	-6.38037e-10	-1.32749
105819918	chr8:105819918:AG:A	1.35384e-27	-6.38037e-10	-1.32901	9.97694e-05	-6.38037e-10	-1.32768
105819973	chr8:105819973:T:A	7.0916e-28	-0.659306	-1.31633	1.54633e-05	-1.86642	-1.32565
105820162	chr8:105820162:T:C	1.5114e-27	-6.38037e-10	-1.21892	0.000117025	-6.38037e-10	-1.16816
105820288	chr8:105820288:C:T	1.38437e-27	-6.38037e-10	-1.30672	0.000103121	-6.38037e-10	-1.29464
105820311	chr8:105820311:G:A	1.38703e-27	-6.38037e-10	-1.3048	0.000103369	-6.38037e-10	-1.29224
105820446	chr8:105820446:T:C	2.05382e-28	-1.95991	-1.25493	9.92686e-06	-2.38322	-1.25207
105820859	chr8:105820859:C:A	1.35873e-27	-6.38037e-10	-1.32541	0.000100538	-6.38037e-10	-1.32
105820968	chr8:105820968:G:A	1.42109e-26	-6.38037e-10	1.02205	0.00164658	-6.38037e-10	1.47591
105821142	chr8:105821142:G:T	1.45898e-27	-6.38037e-10	-1.25422	0.000107493	-6.38037e-10	-1.25312
105821197	chr8:105821197:T:C	3.6564e-27	-0.33548	-3.32691e-10	0.000249526	-0.410979	-3.32691e-10
105821231	chr8:105821231:T:A	5.88917e-28	-0.882386	-1.27904	9.37482e-06	-2.38584	-1.30667
105821482	chr8:105821482:CT:C	2.97127e-28	-1.56488	-1.28067	1.04891e-05	-2.28636	-1.29385
105821563	chr8:105821563:C:A	1.36668e-27	-6.38037e-10	-1.31958	0.000100067	-6.38037e-10	-1.3247
105821668	chr8:105821668:G:A	1.39339e-27	-6.38037e-10	-1.30022	0.000103936	-6.38037e-10	-1.28677
105821685	chr8:105821685:G:GC	1.35317e-27	-6.38037e-10	-1.32951	9.98143e-05	-6.38037e-10	-1.32723
105821731	chr8:105821731:G:A	1.39546e-27	-6.38037e-10	-1.29874	0.000104121	-6.38037e-10	-1.28499
105821777	chr8:105821777:C:T	2.99873e-28	-1.54242	-1.29393	1.0497e-05	-2.27426	-1.30519
105821993	chr8:105821993:T:G	6.4229e-28	-0.745073	-1.3296	1.48072e-05	-1.90873	-1.32671
105822005	chr8:105822005:G:A	1.4006e-27	-6.38037e-10	-1.29506	0.000104577	-6.38037e-10	-1.28062
105822180	chr8:105822180:T:G	1.36169e-27	-6.38037e-10	-1.32323	0.000100856	-6.38037e-10	-1.31685
105822301	chr8:105822301:C:G	1.39589e-27	-6.38037e-10	-1.29843	0.00010416	-6.38037e-10	-1.28461
105822410	chr8:105822410:T:C	6.2545e-28	-0.771641	-1.3296	1.45742e-05	-1.92438	-1.32691
105822514	chr8:105822514:G:A	1.39727e-27	-6.38037e-10	-1.29744	0.000104284	-6.38037e-10	-1.28343
105822655	chr8:105822655:G:C	1.42109e-26	-6.38037e-10	1.02205	0.00164658	-6.38037e-10	1.47591
105822746	chr8:105822746:G:A	1.38357e-27	-6.38037e-10	-1.30729	0.000103041	-6.38037e-10	-1.29541
105822849	chr8:105822849:T:C	1.40043e-27	-6.38037e-10	-1.29518	0.000104564	-6.38037e-10	-1.28075
105823214	chr8:105823214:T:C	1.40121e-27	-6.38037e-10	-1.29463	0.000104631	-6.38037e-10	-1.2801
105823297	chr8:105823297:G:A	5.91663e-28	-0.827269	-1.32951	1.41338e-05	-1.95629	-1.32569
105823521	chr8:105823521:T:G	1.73855e-28	-2.22026	-1.16123	1.06752e-05	-2.42178	-1.14084
105823620	chr8:105823620:A:G	1.98679e-28	-1.96749	-1.28053	9.65981e-06	-2.38447	-1.2781
105823659	chr8:105823659:C:T	2.16356e-27	-0.860203	-3.32691e-10	8.50937e-05	-1.48679	-3.32691e-10
105823825	chr8:105823825:A:G	1.36914e-27	-6.38037e-10	-1.31777	0.000101697	-6.38037e-10	-1.30855
105823951	chr8:105823951:T:C	1.34943e-28	-2.35921	-1.27565	1.1853e-05	-2.21653	-1.24143
105823954	chr8:105823954:T:C	4.5814e-28	-2.41254	-3.32691e-10	3.48406e-05	-2.37976	-3.32691e-10
105824176	chr8:105824176:G:A	1.38963e-27	-6.38037e-10	-1.30292	0.000103594	-6.38037e-10	-1.29006
105824182	chr8:105824182:G:A	1.38629e-27	-6.38037e-10	-1.30533	0.000103301	-6.38037e-10	-1.29289
105824427	chr8:105824427:A:G	1.35356e-27	-6.38037e-10	-1.32922	9.97304e-05	-6.38037e-10	-1.32807
105824617	chr8:105824617:C:T	1.47226e-27	-6.38037e-10	-1.24516	0.00010905	-6.38037e-10	-1.23873
105824644	chr8:105824644:A:G	5.81201e-28	-0.845153	-1.32947	1.39926e-05	-1.96404	-1.32797
105825012	chr8:105825012:A:G	1.30273e-27	-0.22926	-1.13824	6.15159e-05	-0.686745	-1.1245
105825148	chr8:105825148:A:T	1.47175e-27	-6.38037e-10	-1.24551	0.00010906	-6.38037e-10	-1.23865
105825176	chr8:105825176:C:T	1.57444e-27	-6.38037e-10	-1.17806	0.000110922	-6.38037e-10	-1.22172
105825421	chr8:105825421:A:G	8.31547e-27	-6.38037e-10	0.486159	0.00106551	-6.38037e-10	1.04067
105825474	chr8:105825474:A:G	4.7078e-28	-1.11528	-1.27005	2.37041e-05	-1.50779	-1.2571
105825571	chr8:105825571:G:A	9.75408e-28	-0.687733	-0.969126	4.71758e-05	-1.15058	-0.926083
105826041	chr8:105826041:C:A	4.7342e-28	-2.37973	-3.32691e-10	3.58802e-05	-2.35035	-3.32691e-10
105826473	chr8:105826473:T:C	1.47329e-27	-6.38037e-10	-1.24446	0.000109179	-6.38037e-10	-1.23755
105826693	chr8:105826693:C:T	1.55459e-26	-6.38037e-10	1.11184	0.00182518	-6.38037e-10	1.57889
105826864	chr8:105826864:T:A	1.47175e-27	-6.38037e-10	-1.24551	0.00010906	-6.38037e-10	-1.23865
105826936	chr8:105826936:G:A	1.36839e-27	-6.38037e-10	-1.31832	0.000101495	-6.38037e-10	-1.31053
105827006	chr8:105827006:T:C	1.48166e-27	-6.38037e-10	-1.2388	0.000109823	-6.38037e-10	-1.23167
105827146	chr8:105827146:A:T	1.61651e-27	-1.15169	-3.32691e-10	0.000147315	-0.93797	-3.32691e-10
105827182	chr8:105827182:TA:T	1.47037e-27	-6.38037e-10	-1.24644	0.000108954	-6.38037e-10	-1.23961
105827315	chr8:105827315:C:G	1.47175e-27	-6.38037e-10	-1.24551	0.00010906	-6.38037e-10	-1.23865
105827324	chr8:105827324:T:C	1.47679e-27	-6.38037e-10	-1.24209	0.000109448	-6.38037e-10	-1.23509
105827697	chr8:105827697:C:A	3.72189e-27	-0.317728	-3.32691e-10	0.000535463	0.352591	-3.32691e-10
105827702	chr8:105827702:G:A	7.49049e-28	-0.908397	-1.01251	3.80563e-05	-1.31906	-0.972419
105827751	chr8:105827751:A:G	4.65563e-28	-1.13322	-1.26325	1.44294e-05	-1.99022	-1.27105
105827816	chr8:105827816:T:C	4.6486e-28	-1.31588	-1.0821	3.03294e-05	-1.50609	-1.01233
105828131	chr8:105828131:G:C	1.45121e-27	-6.38037e-10	-1.25956	0.000106423	-6.38037e-10	-1.26312
105828175	chr8:105828175:GTTTAA:G	2.62724e-27	-6.38037e-10	-0.666026	0.000207831	-6.38037e-10	-0.593816
105828378	chr8:105828378:A:AAT	9.01746e-28	-0.880248	-0.855133	4.66112e-05	-1.28229	-0.806412
105828712	chr8:105828712:C:T	1.56666e-28	-2.26758	-1.21802	1.24865e-05	-2.22973	-1.17617
105828745	chr8:105828745:G:A	1.43403e-27	-6.38037e-10	-1.27147	0.000106133	-6.38037e-10	-1.26585
105829001	chr8:105829001:G:A	6.64001e-28	-0.961294	-1.08014	3.3825e-05	-1.36508	-1.04426
105829835	chr8:105829835:G:A	1.38508e-27	-6.38037e-10	-1.3062	0.000101772	-6.38037e-10	-1.3078
105829848	chr8:105829848:A:G	1.46927e-27	-6.38037e-10	-1.2472	0.00010887	-6.38037e-10	-1.24039
105830064	chr8:105830064:T:C	1.48224e-27	-6.38037e-10	-1.23841	0.000109856	-6.38037e-10	-1.23138
105830697	chr8:105830697:T:G	8.20677e-28	-1.28395	-0.545636	2.61256e-05	-2.04368	-0.623944
105830840	chr8:105830840:A:G	5.94187e-28	-2.15252	-3.32691e-10	6.29304e-05	-1.78851	-3.32691e-10
105831174	chr8:105831174:G:A	1.47175e-27	-6.38037e-10	-1.24551	0.00010906	-6.38037e-10	-1.23865
105831205	chr8:105831205:G:A	6.51317e-28	-2.06072	-3.32691e-10	6.25367e-05	-1.79479	-3.32691e-10
105831365	chr8:105831365:A:G	1.3532e-27	-6.38037e-10	-1.32949	9.96124e-05	-6.38037e-10	-1.32926
105831606	chr8:105831606:C:T	1.44892e-27	-6.38037e-10	-1.26114	0.000107287	-6.38037e-10	-1.25503
105831667	chr8:105831667:G:T	8.38291e-28	-0.868535	-0.939814	4.27189e-05	-1.28145	-0.894451
105832919	chr8:105832919:T:C	1.38745e-27	-6.38037e-10	-1.30449	0.000104907	-6.38037e-10	-1.27747
105833123	chr8:105833123:T:C	1.42056e-27	-1.34324	0.0623307	0.000108137	-1.60963	0.362485
105833349	chr8:105833349:A:T	8.04427e-28	-0.886042	-0.963542	4.10382e-05	-1.29628	-0.91976
105833543	chr8:105833543:C:G	8.08202e-27	-6.38037e-10	0.457683	0.00103361	-6.38037e-10	1.01027
105834694	chr8:105834694:A:G	4.62916e-28	-2.40217	-3.32691e-10	4.67481e-05	-2.08577	-3.32691e-10
105834803	chr8:105834803:C:A	1.67254e-27	-6.38037e-10	-1.11761	0.000125654	-6.38037e-10	-1.09701
105834804	chr8:105834804:A:G	1.67254e-27	-6.38037e-10	-1.11761	0.000125654	-6.38037e-10	-1.09701
105834926	chr8:105834926:C:T	9.853e-28	-0.836857	-0.809911	5.02929e-05	-1.2586	-0.754079
105835325	chr8:105835325:G:A	2.91064e-27	-1.27272	0.709132	0.000258443	-1.57797	1.20211
105835348	chr8:105835348:T:C	5.69349e-27	-1.41473	1.5221	0.000575697	-1.70255	2.12759
105835536	chr8:105835536:T:C	1.38295e-27	-6.38037e-10	-1.30774	0.000102895	-6.38037e-10	-1.29683
105835822	chr8:105835822:G:A	1.71234e-28	-2.23698	-1.15971	1.06994e-05	-2.42111	-1.13925
105835919	chr8:105835919:C:T	4.78914e-28	-2.36819	-3.32691e-10	3.40793e-05	-2.40185	-3.32691e-10
105836738	chr8:105836738:C:A	1.35614e-28	-2.33968	-1.29022	9.53474e-06	-2.39571	-1.27989
105836821	chr8:105836821:C:A	4.80713e-28	-2.36444	-3.32691e-10	3.34638e-05	-2.42008	-3.32691e-10
105837096	chr8:105837096:G:A	1.62848e-26	-6.38037e-10	1.15827	0.00208753	-6.38037e-10	1.71319
105838216	chr8:105838216:G:A	5.05008e-28	-2.31514	-3.32691e-10	4.9884e-05	-2.02084	-3.32691e-10
105838766	chr8:105838766:T:C	1.3722e-27	-6.38037e-10	-1.31555	0.000101897	-6.38037e-10	-1.30658
105839040	chr8:105839040:A:G	3.19963e-27	-1.27688	0.807955	0.000293401	-1.56117	1.31217
105839572	chr8:105839572:A:G	7.96629e-28	-0.933078	-0.926247	4.09914e-05	-1.33476	-0.882424
105839846	chr8:105839846:G:A	6.42836e-26	-6.38037e-10	2.53135	0.01201	-6.38037e-10	3.46295
105839971	chr8:105839971:G:A	1.36833e-27	-6.38037e-10	-1.31837	0.000101446	-6.38037e-10	-1.31101
105840009	chr8:105840009:C:T	1.36662e-27	-6.38037e-10	-1.31962	0.000100064	-6.38037e-10	-1.32473
105840116	chr8:105840116:A:G	1.64133e-27	-6.38037e-10	-1.13645	0.000120384	-6.38037e-10	-1.13985
105840453	chr8:105840453:T:C	1.37364e-27	-6.38037e-10	-1.31449	0.000102109	-6.38037e-10	-1.3045
105840671	chr8:105840671:A:G	1.33311e-28	-2.38056	-1.26647	1.15996e-05	-2.24972	-1.22985
105840887	chr8:105840887:A:G	1.3808e-28	-2.31459	-1.29729	9.34406e-06	-2.40802	-1.28778
105840924	chr8:105840924:A:G	1.54542e-28	-2.37707	-1.12218	1.25865e-05	-2.32157	-1.07634
105841235	chr8:105841235:T:C	3.56017e-26	-6.38037e-10	1.94044	0.0058952	-6.38037e-10	2.75135
105841411	chr8:105841411:T:C	1.40647e-28	-2.3501	-1.24337	1.26894e-05	-2.18831	-1.20146
105841725	chr8:105841725:G:A	5.35414e-28	-1.17091	-1.08577	2.6711e-05	-1.55397	-1.09149
105842142	chr8:105842142:G:A	5.73562e-28	-0.866118	-1.32173	2.7818e-05	-1.28458	-1.32028
105843765	chr8:105843765:T:C	6.85291e-27	-6.38037e-10	0.292714	0.000507587	-6.38037e-10	0.299126
105843846	chr8:105843846:C:T	5.05894e-26	-6.38037e-10	2.29178	0.00921588	-6.38037e-10	3.19814
105844539	chr8:105844539:C:T	1.57075e-27	-6.38037e-10	-1.1804	0.000115133	-6.38037e-10	-1.18445
105844807	chr8:105844807:T:G	1.36756e-27	-6.38037e-10	-1.31893	0.000101387	-6.38037e-10	-1.3116
105845001	chr8:105845001:T:G	2.02906e-27	-6.38037e-10	-0.924387	0.000147038	-6.38037e-10	-0.939849
105845082	chr8:105845082:C:A	1.56985e-27	-6.38037e-10	-1.18098	0.000115066	-6.38037e-10	-1.18504
105845232	chr8:105845232:C:T	1.51122e-28	-2.27425	-1.24738	9.77824e-06	-2.417	-1.23338
105845494	chr8:105845494:A:C	1.35952e-28	-2.36746	-1.25996	1.2029e-05	-2.22138	-1.22184
105845552	chr8:105845552:A:C	1.62573e-26	-6.38037e-10	1.15658	0.00209351	-6.38037e-10	1.71606
105845798	chr8:105845798:G:A	5.29029e-28	-2.26867	-3.32691e-10	3.35796e-05	-2.41662	-3.32691e-10
105845822	chr8:105845822:G:C	1.43422e-27	-6.38037e-10	-1.27134	0.000105822	-6.38037e-10	-1.26878
105845874	chr8:105845874:TG:T	4.62563e-28	-2.40293	-3.32691e-10	3.34867e-05	-2.41939	-3.32691e-10
105845921	chr8:105845921:T:G	4.54971e-28	-2.41948	-3.32691e-10	4.05212e-05	-2.22872	-3.32691e-10
105845955	chr8:105845955:T:G	1.38076e-27	-1.28733	-0.021994	0.000110824	-1.58366	0.361069
105846051	chr8:105846051:G:A	1.35752e-27	-1.29859	-0.0277143	0.0001092	-1.59174	0.354384
105846407	chr8:105846407:C:T	1.46223e-27	-1.23333	-0.0186625	0.000116167	-1.54022	0.364704
105846457	chr8:105846457:T:C	1.43471e-27	-6.38037e-10	-1.271	0.000105201	-6.38037e-10	-1.27467
105846553	chr8:105846553:A:G	1.1174e-27	-1.28172	-0.239235	8.67154e-05	-1.57472	0.106808
105846568	chr8:105846568:A:G	4.99807e-28	-1.17654	-1.14895	2.54566e-05	-1.55332	-1.14024
105846637	chr8:105846637:T:A	3.38288e-27	-6.38037e-10	-0.413233	0.000264504	-6.38037e-10	-0.352687
105847334	chr8:105847334:C:T	7.98074e-27	-6.38037e-10	0.445072	0.00101686	-6.38037e-10	0.993936
105847647	chr8:105847647:A:C	5.16078e-28	-0.968256	-1.3252	2.52852e-05	-1.3745	-1.32582
105847689	chr8:105847689:T:A	5.05178e-26	-6.38037e-10	2.29037	0.00920202	-6.38037e-10	3.19664
105847857	chr8:105847857:G:A	5.05894e-26	-6.38037e-10	2.29178	0.00921588	-6.38037e-10	3.19814
105847952	chr8:105847952:C:G	6.35861e-28	-1.19396	-0.890777	3.19315e-05	-1.57321	-0.893738
105848071	chr8:105848071:G:T	3.84808e-27	-6.38037e-10	-0.284385	0.00026198	-6.38037e-10	-0.362273
105848073	chr8:105848073:A:G	1.09392e-27	-1.31984	-0.22235	8.55016e-05	-1.6086	0.12659
105848175	chr8:105848175:G:A	1.17929e-27	-1.26106	-0.205986	9.16581e-05	-1.55768	0.145204
105848439	chr8:105848439:A:T	1.36606e-27	-6.38037e-10	-1.32003	0.000101224	-6.38037e-10	-1.31321
105848686	chr8:105848686:C:A	1.63492e-26	-6.38037e-10	1.16222	0.00210638	-6.38037e-10	1.72218
105848771	chr8:105848771:G:A	1.40337e-27	-6.38037e-10	-1.29308	0.000104818	-6.38037e-10	-1.27832
105848800	chr8:105848800:G:T	4.05868e-27	-6.38037e-10	-0.231102	0.000332439	-6.38037e-10	-0.124086
105848989	chr8:105848989:G:A	4.76e-28	-1.19214	-1.18216	2.42764e-05	-1.5667	-1.17434
105848996	chr8:105848996:C:T	1.40033e-27	-6.38037e-10	-1.29525	0.00010455	-6.38037e-10	-1.28088
105849006	chr8:105849006:G:A	7.98074e-27	-6.38037e-10	0.445072	0.00101686	-6.38037e-10	0.993936
105849014	chr8:105849014:C:A	1.41406e-27	-6.38037e-10	-1.28549	0.000105758	-6.38037e-10	-1.26938
105849155	chr8:105849155:C:T	1.95866e-27	-6.38037e-10	-0.959696	0.000154559	-6.38037e-10	-0.889968
105849210	chr8:105849210:C:T	1.76199e-27	-6.38037e-10	-1.06551	0.000142332	-6.38037e-10	-0.97238
105849376	chr8:105849376:C:T	4.04133e-27	-6.38037e-10	-0.235386	0.000299114	-6.38037e-10	-0.229716
105849572	chr8:105849572:G:T	1.40882e-27	-6.38037e-10	-1.28921	0.000105299	-6.38037e-10	-1.27374
105849804	chr8:105849804:C:T	1.40205e-27	-6.38037e-10	-1.29403	0.000104701	-6.38037e-10	-1.27944
105850337	chr8:105850337:T:C	1.40366e-27	-6.38037e-10	-1.29288	0.000104841	-6.38037e-10	-1.27809
105850491	chr8:105850491:T:C	5.58242e-26	-6.38037e-10	2.39025	0.0102888	-6.38037e-10	3.30827
105850537	chr8:105850537:G:A	5.04447e-26	-6.38037e-10	2.28892	0.00918725	-6.38037e-10	3.19503
105850619	chr8:105850619:G:A	1.62828e-26	-6.38037e-10	1.15815	0.0020966	-6.38037e-10	1.71753
105850764	chr8:105850764:CTCAAAGACAAAG:C	4.06476e-27	-6.38037e-10	-0.229603	0.000332973	-6.38037e-10	-0.122481
105850987	chr8:105850987:G:A	1.39365e-27	-6.38037e-10	-1.30003	0.000103956	-6.38037e-10	-1.28657
105850990	chr8:105850990:T:C	1.40118e-27	-6.38037e-10	-1.29465	0.000104624	-6.38037e-10	-1.28017
105851125	chr8:105851125:A:G	1.44225e-27	-6.38037e-10	-1.26575	0.000105765	-6.38037e-10	-1.26932
105851287	chr8:105851287:C:T	1.40118e-27	-6.38037e-10	-1.29465	0.000104624	-6.38037e-10	-1.28017
105851407	chr8:105851407:A:G	1.59618e-26	-6.38037e-10	1.13824	0.00205095	-6.38037e-10	1.69552
105851578	chr8:105851578:T:C	1.3968e-27	-6.38037e-10	-1.29778	0.000104235	-6.38037e-10	-1.2839
105851616	chr8:105851616:C:T	5.05865e-26	-6.38037e-10	2.29173	0.0092148	-6.38037e-10	3.19802
105852082	chr8:105852082:AT:A	1.35502e-27	-6.38037e-10	-1.32814	9.98156e-05	-6.38037e-10	-1.32722
105852228	chr8:105852228:A:T	5.92295e-28	-0.827626	-1.32808	2.8251e-05	-1.26099	-1.32842
105852241	chr8:105852241:C:A	1.4024e-27	-6.38037e-10	-1.29378	0.000104732	-6.38037e-10	-1.27914
105852464	chr8:105852464:C:T	1.76364e-27	-6.38037e-10	-1.06458	0.00014326	-6.38037e-10	-0.965881
105852644	chr8:105852644:C:T	1.63797e-26	-6.38037e-10	1.16408	0.00211068	-6.38037e-10	1.72423
105852927	chr8:105852927:C:T	1.3996e-27	-6.38037e-10	-1.29578	0.000104449	-6.38037e-10	-1.28184
105853163	chr8:105853163:T:A	1.40206e-27	-6.38037e-10	-1.29402	0.000104702	-6.38037e-10	-1.27942
105853341	chr8:105853341:G:A	1.41231e-27	-6.38037e-10	-1.28673	0.000105594	-6.38037e-10	-1.27094
105853383	chr8:105853383:A:G	1.41287e-28	-2.31116	-1.27777	1.29061e-05	-2.1279	-1.24494
105853588	chr8:105853588:AAAG:A	1.4026e-27	-6.38037e-10	-1.29363	0.000104752	-6.38037e-10	-1.27895
105853692	chr8:105853692:A:G	1.40884e-27	-6.38037e-10	-1.28919	0.000105306	-6.38037e-10	-1.27367
105853807	chr8:105853807:G:T	1.40247e-27	-6.38037e-10	-1.29372	0.00010474	-6.38037e-10	-1.27906
105853903	chr8:105853903:CAGG:C	5.40532e-26	-6.38037e-10	2.35801	0.00991944	-6.38037e-10	3.27171
105854255	chr8:105854255:C:T	1.40301e-27	-6.38037e-10	-1.29334	0.000104786	-6.38037e-10	-1.27862
105854482	chr8:105854482:A:G	1.42204e-27	-6.38037e-10	-1.27987	0.000103641	-6.38037e-10	-1.28961
105854556	chr8:105854556:T:G	3.57455e-26	-6.38037e-10	1.94447	0.00591985	-6.38037e-10	2.75553
105854575	chr8:105854575:C:T	1.76786e-27	-6.38037e-10	-1.06219	0.000124676	-6.38037e-10	-1.10482
105854584	chr8:105854584:C:G	4.77893e-28	-1.07216	-1.29816	2.30612e-05	-1.48543	-1.30696
105854860	chr8:105854860:A:G	1.39753e-27	-6.38037e-10	-1.29725	0.000104302	-6.38037e-10	-1.28325
105855032	chr8:105855032:T:G	1.39196e-27	-6.38037e-10	-1.30125	0.000103794	-6.38037e-10	-1.28814
105855123	chr8:105855123:A:G	1.3959e-27	-6.38037e-10	-1.29842	0.000104156	-6.38037e-10	-1.28465
105855331	chr8:105855331:AT:A	1.4441e-27	-6.38037e-10	-1.26447	0.000109244	-6.38037e-10	-1.23695
105855610	chr8:105855610:A:G	3.62249e-27	-6.38037e-10	-0.344799	0.000355204	-6.38037e-10	-0.0578483
105855684	chr8:105855684:A:C	1.62426e-26	-6.38037e-10	1.15568	0.00209087	-6.38037e-10	1.71479
105855747	chr8:105855747:T:C	2.3219e-27	-1.07138	0.28181	0.00017835	-1.34604	0.599254
105855815	chr8:105855815:A:G	1.63492e-26	-6.38037e-10	1.16222	0.00210638	-6.38037e-10	1.72218
105855932	chr8:105855932:C:T	1.67246e-26	-6.38037e-10	1.18492	0.00205337	-6.38037e-10	1.69669
105855969	chr8:105855969:A:G	1.63153e-26	-6.38037e-10	1.16014	0.00211167	-6.38037e-10	1.72469
105856083	chr8:105856083:T:C	2.12696e-27	-6.38037e-10	-0.877265	0.000173047	-6.38037e-10	-0.77698
105856183	chr8:105856183:A:C	1.63492e-26	-6.38037e-10	1.16222	0.00210638	-6.38037e-10	1.72218
105856728	chr8:105856728:C:T	1.56192e-26	-6.38037e-10	1.11654	0.00190514	-6.38037e-10	1.62177
105856795	chr8:105856795:T:C	1.66361e-26	-6.38037e-10	1.17961	0.0021396	-6.38037e-10	1.73783
105856799	chr8:105856799:T:C	5.74981e-28	-2.18538	-3.32691e-10	3.34228e-05	-2.4213	-3.32691e-10
105856938	chr8:105856938:T:C	3.28119e-27	-6.38037e-10	-0.443754	0.000294603	-6.38037e-10	-0.244915
105857072	chr8:105857072:T:C	1.45973e-26	-6.38037e-10	1.04887	0.00185666	-6.38037e-10	1.59599
105857116	chr8:105857116:T:C	1.48521e-26	-6.38037e-10	1.06619	0.00189303	-6.38037e-10	1.61539
105857121	chr8:105857121:T:C	1.49323e-26	-6.38037e-10	1.07157	0.00190469	-6.38037e-10	1.62153
105857130	chr8:105857130:A:AAG	3.17768e-27	-6.38037e-10	-0.475807	0.000284305	-6.38037e-10	-0.280494
105857273	chr8:105857273:C:T	1.57058e-26	-6.38037e-10	1.12207	0.00201481	-6.38037e-10	1.67774
105857343	chr8:105857343:T:A	1.36309e-27	-6.38037e-10	-1.32221	0.000100934	-6.38037e-10	-1.31608
105857560	chr8:105857560:T:C	1.81344e-27	-6.38037e-10	-1.03673	0.00012774	-6.38037e-10	-1.08054
105857576	chr8:105857576:C:A	1.61078e-26	-6.38037e-10	1.14734	0.00207198	-6.38037e-10	1.70572
105857588	chr8:105857588:A:T	6.04946e-28	-2.13458	-3.32691e-10	8.16153e-05	-1.52852	-3.32691e-10
105858063	chr8:105858063:T:G	1.44863e-28	-2.30997	-1.25396	1.33901e-05	-2.12157	-1.21446
105858092	chr8:105858092:C:A	1.63492e-26	-6.38037e-10	1.16222	0.00210638	-6.38037e-10	1.72218
105858107	chr8:105858107:G:A	1.35921e-27	-6.38037e-10	-1.32506	9.9591e-05	-6.38037e-10	-1.32947
105858656	chr8:105858656:T:C	2.1071e-27	-6.38037e-10	-0.886648	0.000171291	-6.38037e-10	-0.787175
105858768	chr8:105858768:C:A	1.33428e-26	-6.38037e-10	0.959018	0.00154021	-6.38037e-10	1.40913
105858857	chr8:105858857:A:C	1.55313e-26	-6.38037e-10	1.1109	0.0018975	-6.38037e-10	1.61775
105858996	chr8:105858996:T:A	6.43955e-28	-0.752824	-1.31926	3.03846e-05	-1.19895	-1.31766
105859052	chr8:105859052:C:T	1.30346e-26	-6.38037e-10	0.935649	0.00108359	-6.38037e-10	1.05749
105859163	chr8:105859163:G:A	1.63492e-26	-6.38037e-10	1.16222	0.00210638	-6.38037e-10	1.72218
105859345	chr8:105859345:A:G	1.59757e-27	-6.38037e-10	-1.16347	0.000119162	-6.38037e-10	-1.15006
105859465	chr8:105859465:A:G	1.52467e-26	-6.38037e-10	1.09241	0.00194966	-6.38037e-10	1.64487
105859725	chr8:105859725:T:C	1.63646e-26	-6.38037e-10	1.16316	0.00210856	-6.38037e-10	1.72322
105859990	chr8:105859990:G:C	1.58126e-26	-6.38037e-10	1.12885	0.00193122	-6.38037e-10	1.63537
105860210	chr8:105860210:T:G	3.81647e-27	-6.38037e-10	-0.292633	0.000311219	-6.38037e-10	-0.190044
105860655	chr8:105860655:A:G	1.66842e-26	-6.38037e-10	1.1825	0.00215482	-6.38037e-10	1.74492
105860711	chr8:105860711:C:T	1.61231e-26	-6.38037e-10	1.14829	0.0019728	-6.38037e-10	1.65667
105860987	chr8:105860987:G:C	1.61851e-26	-6.38037e-10	1.15213	0.0020826	-6.38037e-10	1.71083
105861030	chr8:105861030:T:G	1.62795e-26	-6.38037e-10	1.15795	0.0020943	-6.38037e-10	1.71643
105861559	chr8:105861559:A:G	1.59683e-26	-6.38037e-10	1.13864	0.00195185	-6.38037e-10	1.64599
105861789	chr8:105861789:G:A	2.34181e-27	-0.781036	-3.32691e-10	8.28252e-05	-1.51381	-3.32691e-10
105861849	chr8:105861849:T:C	1.61503e-26	-6.38037e-10	1.14998	0.00197648	-6.38037e-10	1.65853
105861914	chr8:105861914:T:C	1.76685e-26	-6.38037e-10	1.23983	0.00218125	-6.38037e-10	1.75711
105861929	chr8:105861929:T:C	1.5853e-26	-6.38037e-10	1.1314	0.00193648	-6.38037e-10	1.63808
105862081	chr8:105862081:C:CA	1.58655e-26	-6.38037e-10	1.13219	0.00193835	-6.38037e-10	1.63905
105862103	chr8:105862103:T:C	1.59101e-26	-6.38037e-10	1.13499	0.00194425	-6.38037e-10	1.64209
105862178	chr8:105862178:C:T	1.69454e-27	-6.38037e-10	-1.10455	0.000124582	-6.38037e-10	-1.10557
105862253	chr8:105862253:T:C	1.32974e-26	-6.38037e-10	0.955608	0.00153441	-6.38037e-10	1.40536
105862319	chr8:105862319:G:A	1.58492e-26	-6.38037e-10	1.13116	0.00193613	-6.38037e-10	1.63791
105862431	chr8:105862431:C:G	9.43511e-27	-6.38037e-10	0.612478	0.00104316	-6.38037e-10	1.01947
105862471	chr8:105862471:G:A	3.39411e-26	-6.38037e-10	1.89267	0.00442896	-6.38037e-10	2.46538
105862522	chr8:105862522:G:A	1.39014e-27	-6.38037e-10	-1.30255	0.000102588	-6.38037e-10	-1.29982
105862716	chr8:105862716:A:T	5.81945e-28	-2.17334	-3.32691e-10	3.3444e-05	-2.42067	-3.32691e-10
105862791	chr8:105862791:A:C	6.30488e-28	-0.772514	-1.32071	2.97723e-05	-1.21767	-1.3193
105863208	chr8:105863208:A:G	1.35362e-27	-6.38037e-10	-1.32918	9.95934e-05	-6.38037e-10	-1.32945
105863234	chr8:105863234:G:T	1.58446e-27	-6.38037e-10	-1.17172	0.000116377	-6.38037e-10	-1.1737
105863305	chr8:105863305:C:T	3.72805e-27	-6.38037e-10	-0.316074	0.000366965	-6.38037e-10	-0.0252746
105863353	chr8:105863353:G:A	1.39445e-28	-2.32248	-1.27957	1.26639e-05	-2.14386	-1.24792
105863498	chr8:105863498:C:T	1.56855e-26	-6.38037e-10	1.12078	0.00201247	-6.38037e-10	1.67658
105863559	chr8:105863559:T:C	1.58592e-26	-6.38037e-10	1.13179	0.00203745	-6.38037e-10	1.68891
105863565	chr8:105863565:C:G	1.56855e-26	-6.38037e-10	1.12078	0.00201247	-6.38037e-10	1.67658
105863787	chr8:105863787:T:C	1.56724e-26	-6.38037e-10	1.11994	0.00201084	-6.38037e-10	1.67576
105864001	chr8:105864001:A:T	1.56855e-26	-6.38037e-10	1.12078	0.00201247	-6.38037e-10	1.67658
105864059	chr8:105864059:T:G	1.50611e-27	-6.38037e-10	-1.22243	0.000112492	-6.38037e-10	-1.20766
105864106	chr8:105864106:G:A	2.94068e-28	-1.53293	-1.32298	1.98541e-05	-1.62963	-1.31251
105864134	chr8:105864134:T:G	1.55271e-26	-6.38037e-10	1.11063	0.00198985	-6.38037e-10	1.66527
105864176	chr8:105864176:A:G	8.05593e-27	-6.38037e-10	0.454449	0.00102748	-6.38037e-10	1.00433
105864409	chr8:105864409:G:A	6.17957e-28	-0.784719	-1.32858	2.911e-05	-1.23063	-1.32883
105864544	chr8:105864544:A:AC	1.43416e-27	-6.38037e-10	-1.27138	0.000105819	-6.38037e-10	-1.26881
105865008	chr8:105865008:G:A	1.39949e-27	-6.38037e-10	-1.29585	0.000105012	-6.38037e-10	-1.27646
105865127	chr8:105865127:A:G	1.37397e-27	-6.38037e-10	-1.31425	0.000102419	-6.38037e-10	-1.30147
105865129	chr8:105865129:G:A	2.05766e-27	-6.38037e-10	-0.91039	0.000166747	-6.38037e-10	-0.814064
105865157	chr8:105865157:A:G	1.38227e-27	-6.38037e-10	-1.30823	0.000103258	-6.38037e-10	-1.29331
105865287	chr8:105865287:A:G	1.38501e-27	-6.38037e-10	-1.30626	0.000103615	-6.38037e-10	-1.28986
105865681	chr8:105865681:A:G	1.36761e-27	-6.38037e-10	-1.3189	0.000101768	-6.38037e-10	-1.30784
105866087	chr8:105866087:C:T	3.18647e-27	-6.38037e-10	-0.473044	0.000308028	-6.38037e-10	-0.200351
105866331	chr8:105866331:C:T	2.36285e-27	0.351348	-1.12344	6.40687e-05	-0.638795	-1.13179
105866513	chr8:105866513:C:T	1.65928e-28	-2.20917	-1.21899	1.33618e-05	-2.16254	-1.1756
105866657	chr8:105866657:C:G	1.86856e-27	-6.38037e-10	-1.00679	0.000135732	-6.38037e-10	-1.01986
105866958	chr8:105866958:A:C	1.98462e-28	-2.0025	-1.24662	1.09063e-05	-2.31319	-1.22801
105867153	chr8:105867153:A:G	2.79386e-28	-1.73924	-1.16788	1.90862e-05	-1.80682	-1.17475
105867200	chr8:105867200:C:A	2.11302e-28	-1.9803	-1.20613	1.15104e-05	-2.3032	-1.1841
105867492	chr8:105867492:G:A	1.38072e-27	-6.38037e-10	-1.30936	0.000100765	-6.38037e-10	-1.31775
105867571	chr8:105867571:C:T	1.73641e-27	-6.38037e-10	-1.08014	0.000126206	-6.38037e-10	-1.09263
105867853	chr8:105867853:C:T	2.43418e-27	-6.38037e-10	-0.74235	0.000168096	-6.38037e-10	-0.806007
105868146	chr8:105868146:TTTTC:T	9.28376e-27	-6.38037e-10	0.596307	0.000771196	-6.38037e-10	0.717401
105868227	chr8:105868227:G:A	6.89857e-27	-6.38037e-10	0.299354	0.000613193	-6.38037e-10	0.488139
105868771	chr8:105868771:CCTAT:C	2.10352e-28	-1.98338	-1.20755	1.14784e-05	-2.30479	-1.18529
105868789	chr8:105868789:A:C	1.11195e-26	-6.38037e-10	0.776743	0.000928526	-6.38037e-10	0.903056
105868950	chr8:105868950:A:C	1.5671e-27	-6.38037e-10	-1.18273	0.000116994	-6.38037e-10	-1.16842
105869170	chr8:105869170:A:ATG	1.98262e-28	-1.95713	-1.29299	1.36163e-05	-2.01791	-1.30136
105869741	chr8:105869741:AAAGAT:A	6.4265e-27	-6.38037e-10	0.228471	0.000568955	-6.38037e-10	0.41326
105869766	chr8:105869766:C:T	2.10676e-28	-1.98389	-1.2055	1.14993e-05	-2.30507	-1.18318
105869812	chr8:105869812:G:A	2.10734e-28	-1.98243	-1.20669	1.14926e-05	-2.30431	-1.18453
105870126	chr8:105870126:A:G	3.16926e-27	-6.38037e-10	-0.47846	0.000217415	-6.38037e-10	-0.548734
105871086	chr8:105871086:T:C	9.46233e-28	-0.645535	-1.04169	7.52368e-05	-0.693636	-0.916265
105871389	chr8:105871389:G:A	1.39738e-27	-6.38037e-10	-1.29736	0.000101086	-6.38037e-10	-1.31457
105871441	chr8:105871441:C:A	2.92325e-28	-1.83222	-1.02963	2.00551e-05	-1.89535	-1.03671
105871522	chr8:105871522:T:C	2.07836e-28	-2.0374	-1.16557	1.17458e-05	-2.33136	-1.13569
105872388	chr8:105872388:T:C	1.39484e-27	-6.38037e-10	-1.29918	0.000100948	-6.38037e-10	-1.31594
105872457	chr8:105872457:T:C	1.19454e-27	-0.132359	-1.32184	0.000100212	0.00609909	-1.32935
105872650	chr8:105872650:A:C	2.02843e-27	-6.38037e-10	-0.924695	0.000148695	-6.38037e-10	-0.928645
105872925	chr8:105872925:T:C	7.8455e-27	-6.38037e-10	0.427981	0.00055333	-6.38037e-10	0.385412
105872991	chr8:105872991:A:G	2.73584e-28	-1.74408	-1.18403	1.34739e-05	-2.16989	-1.1599
105873660	chr8:105873660:C:T	9.81161e-28	-0.586329	-1.06465	7.7942e-05	-0.6305	-0.944077
105873699	chr8:105873699:C:T	1.37748e-27	-6.38037e-10	-1.31171	0.000100155	-6.38037e-10	-1.32382
105874174	chr8:105874174:A:G	2.56633e-28	-1.78302	-1.20905	1.28083e-05	-2.19349	-1.18696
105874189	chr8:105874189:T:C	9.70564e-28	-0.589052	-1.07279	7.71038e-05	-0.631577	-0.953812
105875037	chr8:105875037:G:A	1.35461e-27	-6.38037e-10	-1.32845	9.97124e-05	-6.38037e-10	-1.32825
105875254	chr8:105875254:T:G	3.31431e-27	-6.38037e-10	-0.43371	0.000222477	-6.38037e-10	-0.525718
105875280	chr8:105875280:A:G	1.36206e-27	-6.38037e-10	-1.32296	9.98057e-05	-6.38037e-10	-1.32732
105875399	chr8:105875399:C:T	2.40725e-27	-6.38037e-10	-0.753474	0.000200633	-6.38037e-10	-0.629064
105875534	chr8:105875534:G:A	2.77356e-28	-1.66935	-1.24507	1.37414e-05	-2.08345	-1.22667
105875545	chr8:105875545:G:A	5.39991e-28	-2.24816	-3.32691e-10	5.68669e-05	-1.88983	-3.32691e-10
105875673	chr8:105875673:T:G	1.40233e-27	-6.38037e-10	-1.29382	0.000101318	-6.38037e-10	-1.31228
105875700	chr8:105875700:C:T	2.67071e-27	-6.38037e-10	-0.649617	0.000183725	-6.38037e-10	-0.7171
105876061	chr8:105876061:C:T	1.52138e-27	-6.38037e-10	-1.21234	0.000112391	-6.38037e-10	-1.20855
105876349	chr8:105876349:T:C	1.43118e-27	-6.38037e-10	-1.27346	0.000104588	-6.38037e-10	-1.28052
105876448	chr8:105876448:T:C	1.0163e-27	-0.560817	-1.05497	8.07373e-05	-0.607043	-0.932297
105876457	chr8:105876457:C:G	2.203e-28	-1.9293	-1.21542	1.17106e-05	-2.27612	-1.19393
105876576	chr8:105876576:A:C	1.07409e-27	-0.533364	-1.02712	8.54948e-05	-0.580576	-0.90151
105876809	chr8:105876809:C:T	1.92677e-26	-6.38037e-10	1.32647	0.00162961	-6.38037e-10	1.46556
105878119	chr8:105878119:C:T	1.95075e-28	-2.07029	-1.19604	1.11489e-05	-2.3462	-1.173
105878133	chr8:105878133:A:T	1.35462e-27	-6.38037e-10	-1.32844	9.95778e-05	-6.38037e-10	-1.3296
105878707	chr8:105878707:T:C	1.45028e-27	-6.38037e-10	-1.2602	0.000111271	-6.38037e-10	-1.21858
105878714	chr8:105878714:A:G	7.09249e-28	-1.97551	-3.32691e-10	4.13648e-05	-2.20811	-3.32691e-10
105878734	chr8:105878734:A:T	5.14785e-27	1.13776	-1.13114	7.87838e-05	-0.441965	-1.12187
105878837	chr8:105878837:C:G	2.88492e-28	-1.79465	-1.0804	1.96684e-05	-1.8645	-1.08703
105878942	chr8:105878942:G:A	1.44143e-27	-6.38037e-10	-1.26632	0.000110408	-6.38037e-10	-1.22636
105879192	chr8:105879192:G:T	3.18286e-27	-6.38037e-10	-0.47418	0.000214561	-6.38037e-10	-0.561945
105879272	chr8:105879272:C:T	1.40132e-27	-6.38037e-10	-1.29455	0.00010128	-6.38037e-10	-1.31265
105879775	chr8:105879775:TA:T	8.62142e-28	-1.78029	-3.32691e-10	5.96984e-05	-1.84124	-3.32691e-10
105879785	chr8:105879785:G:C	5.42839e-28	-0.940429	-1.30247	5.2021e-05	-0.70317	-1.27572
105880029	chr8:105880029:A:C	3.0333e-27	-0.522309	-3.32691e-10	7.49375e-05	-1.61389	-3.32691e-10
105880464	chr8:105880464:C:T	1.6073e-27	-6.38037e-10	-1.1574	0.000125087	-6.38037e-10	-1.10153
105880693	chr8:105880693:C:T	1.56847e-27	-6.38037e-10	-1.18186	0.000117096	-6.38037e-10	-1.16754
105881547	chr8:105881547:G:A	1.37579e-27	-6.38037e-10	-1.31293	0.000100303	-6.38037e-10	-1.32235
105881746	chr8:105881746:A:G	6.31407e-27	-6.38037e-10	0.210821	0.000421111	-6.38037e-10	0.112354
105881762	chr8:105881762:T:A	1.67339e-28	-2.37189	-1.04781	1.21109e-05	-2.41065	-1.02579
105882267	chr8:105882267:C:T	2.99392e-27	-0.535375	-3.32691e-10	7.44346e-05	-1.62062	-3.32691e-10
105882419	chr8:105882419:A:G	1.40569e-27	-0.309796	-0.981632	0.000113155	-0.358038	-0.843746
105882456	chr8:105882456:G:A	1.35578e-27	-6.38037e-10	-1.32758	9.98578e-05	-6.38037e-10	-1.32679
105882837	chr8:105882837:T:C	4.09181e-27	-0.222972	-3.32691e-10	0.000116215	-1.1751	-3.32691e-10
105882945	chr8:105882945:C:T	1.57767e-28	-2.33666	-1.14194	1.13054e-05	-2.4206	-1.08465
105882998	chr8:105882998:CAT:C	1.44965e-28	-2.23377	-1.32945	9.3028e-06	-2.37231	-1.32792
105883561	chr8:105883561:G:A	1.58502e-27	-6.38037e-10	-1.17136	0.000116884	-6.38037e-10	-1.16936
105884330	chr8:105884330:A:C	1.42584e-28	-2.38478	-1.195	1.06643e-05	-2.41786	-1.14578
105884403	chr8:105884403:A:T	1.4378e-26	-6.38037e-10	1.03374	0.00196306	-6.38037e-10	1.65172
105884411	chr8:105884411:G:T	1.48287e-28	-2.36649	-1.17407	1.08869e-05	-2.42138	-1.1216
105885040	chr8:105885040:C:T	1.4191e-28	-2.39183	-1.1927	1.07214e-05	-2.41506	-1.14324
105885223	chr8:105885223:G:T	9.83798e-28	-0.47657	-1.17172	3.95278e-05	-1.07688	-1.17665
105886005	chr8:105886005:T:C	4.8741e-28	-2.35061	-3.32691e-10	4.21813e-05	-2.18857	-3.32691e-10
105886076	chr8:105886076:C:G	1.86568e-27	0.287662	-1.29599	0.000133031	0.26364	-1.3036
105886078	chr8:105886078:T:TA	1.86029e-27	0.284953	-1.29618	0.000132684	0.261189	-1.30376
105886378	chr8:105886378:T:G	1.42969e-27	-6.38037e-10	-1.2745	0.000103358	-6.38037e-10	-1.29234
105886440	chr8:105886440:A:G	1.51164e-27	-6.38037e-10	-1.21876	0.000114581	-6.38037e-10	-1.18926
105886779	chr8:105886779:A:C	1.4128e-28	-2.39669	-1.19228	1.07559e-05	-2.41217	-1.14292
105887036	chr8:105887036:G:A	3.92793e-27	-6.38037e-10	-0.263846	0.000264632	-6.38037e-10	-0.352202
105887065	chr8:105887065:A:G	1.90008e-27	0.319649	-1.30971	0.000150279	0.397243	-1.31529
105887375	chr8:105887375:A:T	1.36313e-27	-6.38037e-10	-1.32217	0.000100464	-6.38037e-10	-1.32075
105887398	chr8:105887398:A:G	1.47573e-27	-6.38037e-10	-1.24281	0.000113211	-6.38037e-10	-1.20129
105887474	chr8:105887474:CA:C	1.99578e-27	0.367408	-1.30833	0.000157879	0.445479	-1.31419
105887658	chr8:105887658:G:T	1.93793e-27	0.0237903	-0.994129	0.000158061	-0.00466897	-0.862889
105887769	chr8:105887769:A:AAAG	1.39895e-28	-2.39694	-1.20189	1.06332e-05	-2.41234	-1.15423
105888395	chr8:105888395:T:C	1.36285e-27	-6.38037e-10	-1.32238	0.000100441	-6.38037e-10	-1.32097
105888552	chr8:105888552:T:C	8.96321e-27	-6.38037e-10	0.56117	0.000807279	-6.38037e-10	0.763127
105888586	chr8:105888586:A:T	3.84556e-27	-0.285039	-3.32691e-10	0.000181868	-0.727263	-3.32691e-10
105888655	chr8:105888655:G:A	1.47333e-27	-6.38037e-10	-1.24443	0.000112987	-6.38037e-10	-1.20327
105888681	chr8:105888681:T:A	1.41579e-28	-2.39623	-1.19062	1.07734e-05	-2.41245	-1.14102
105888894	chr8:105888894:C:T	1.43949e-27	-6.38037e-10	-1.26767	0.00010396	-6.38037e-10	-1.28654
105888918	chr8:105888918:C:T	1.35766e-27	-6.38037e-10	-1.3262	0.000100023	-6.38037e-10	-1.32514
105889056	chr8:105889056:T:C	7.47634e-27	-6.38037e-10	0.379784	0.000632963	-6.38037e-10	0.519871
105889104	chr8:105889104:C:T	1.51025e-27	-6.38037e-10	-1.21968	0.0001164	-6.38037e-10	-1.17351
105889432	chr8:105889432:C:T	1.41939e-28	-2.38842	-1.19589	1.06658e-05	-2.41658	-1.14692
105889610	chr8:105889610:T:A	1.55838e-27	-6.38037e-10	-1.18831	0.000115052	-6.38037e-10	-1.18516
105889636	chr8:105889636:C:T	1.83669e-27	0.282172	-1.30616	0.000145199	0.360035	-1.31247
105889686	chr8:105889686:A:C	1.51277e-27	-6.38037e-10	-1.21802	0.000108118	-6.38037e-10	-1.24732
105889799	chr8:105889799:T:G	1.51117e-27	-1.21907	-3.32691e-10	0.000187269	-0.697995	-3.32691e-10
105890074	chr8:105890074:C:T	1.44939e-28	-2.38868	-1.17473	1.09326e-05	-2.4165	-1.1223
105890414	chr8:105890414:C:A	1.6458e-27	0.173716	-1.30745	0.00012962	0.247634	-1.31357
105890979	chr8:105890979:G:A	2.23595e-28	-2.01248	-1.1174	1.55653e-05	-2.09175	-1.09375
105891291	chr8:105891291:C:T	1.80313e-27	-0.0999685	-0.942466	0.00014952	-0.125386	-0.797724
105891300	chr8:105891300:G:A	3.52019e-28	-1.4474	-1.22863	1.50872e-05	-1.9595	-1.2572
105891355	chr8:105891355:A:G	1.5328e-27	-6.38037e-10	-1.20486	0.000118445	-6.38037e-10	-1.15609
105891513	chr8:105891513:T:C	1.49208e-27	-6.38037e-10	-1.23179	0.000115773	-6.38037e-10	-1.17891
105891642	chr8:105891642:C:T	1.37027e-27	-0.437989	-0.87896	0.000112482	-0.483618	-0.724131
105891814	chr8:105891814:A:G	2.90365e-27	-6.38037e-10	-0.565991	0.000196708	-6.38037e-10	-0.648821
105892182	chr8:105892182:T:C	1.40209e-27	-6.38037e-10	-1.29399	0.000103789	-6.38037e-10	-1.28818
105892735	chr8:105892735:G:A	2.17118e-27	0.144619	-1.00131	0.00017677	0.115217	-0.870908
105892829	chr8:105892829:T:G	1.47843e-27	-6.38037e-10	-1.24098	0.000113475	-6.38037e-10	-1.19896
105893038	chr8:105893038:C:CA	1.4084e-28	-2.39655	-1.19554	1.0717e-05	-2.41227	-1.14644
105893061	chr8:105893061:T:C	1.89518e-27	-0.00617507	-0.986472	0.000155419	-0.0337943	-0.850624
105893322	chr8:105893322:T:A	3.99625e-28	-1.31498	-1.2342	3.75568e-05	-1.05652	-1.24817
105893362	chr8:105893362:TA:T	1.89364e-27	0.0255652	-1.01902	0.000154235	-0.00252538	-0.889536
105893435	chr8:105893435:T:C	4.02384e-28	-1.31101	-1.23129	3.77713e-05	-1.05349	-1.2455
105893482	chr8:105893482:T:C	8.30183e-28	-1.81807	-3.32691e-10	8.21163e-05	-1.5224	-3.32691e-10
105893629	chr8:105893629:T:C	7.10335e-28	-1.97398	-3.32691e-10	5.36786e-05	-1.94753	-3.32691e-10
105893707	chr8:105893707:A:G	1.57806e-27	-6.38037e-10	-1.17576	0.000112993	-6.38037e-10	-1.20322
105893759	chr8:105893759:A:G	3.90969e-28	-1.37011	-1.20097	3.64291e-05	-1.11781	-1.21737
105893970	chr8:105893970:C:T	1.41501e-28	-2.39677	-1.19063	1.07795e-05	-2.41214	-1.14075
105894033	chr8:105894033:T:C	1.36734e-27	-6.38037e-10	-1.31909	9.97809e-05	-6.38037e-10	-1.32756
105894058	chr8:105894058:G:T	1.36187e-27	-6.38037e-10	-1.3231	0.000100365	-6.38037e-10	-1.32173
105894743	chr8:105894743:A:G	4.54327e-28	-2.4209	-3.32691e-10	3.3538e-05	-2.41786	-3.32691e-10
105894882	chr8:105894882:A:T	1.53e-27	-6.38037e-10	-1.20669	0.000118213	-6.38037e-10	-1.15806
105895050	chr8:105895050:G:A	1.66738e-27	-6.38037e-10	-1.12071	0.000123067	-6.38037e-10	-1.11781
105895200	chr8:105895200:G:C	1.42458e-27	-6.38037e-10	-1.27808	0.000106844	-6.38037e-10	-1.25917
105895535	chr8:105895535:G:A	1.41796e-26	-6.38037e-10	1.01985	0.00192883	-6.38037e-10	1.63412
105895795	chr8:105895795:C:T	1.44547e-27	-0.244286	-1.01924	0.000116067	-0.286462	-0.889908
105895816	chr8:105895816:T:C	8.03046e-28	-1.8513	-3.32691e-10	7.92858e-05	-1.55748	-3.32691e-10
105896244	chr8:105896244:C:T	3.53127e-28	-1.50844	-1.16445	1.52902e-05	-2.00129	-1.20204
105897244	chr8:105897244:C:T	1.70071e-27	-6.38037e-10	-1.10092	0.000133291	-6.38037e-10	-1.03801
105898145	chr8:105898145:A:G	3.64751e-28	-1.31921	-1.32129	2.28202e-05	-1.48581	-1.31708
105898353	chr8:105898353:C:T	2.02012e-27	-6.38037e-10	-0.928804	0.000141952	-6.38037e-10	-0.975053
105898688	chr8:105898688:A:C	2.07695e-27	-6.38037e-10	-0.901057	0.000142759	-6.38037e-10	-0.969386
105899038	chr8:105899038:A:C	8.45285e-28	-1.80004	-3.32691e-10	7.35809e-05	-1.63216	-3.32691e-10
105899508	chr8:105899508:C:T	1.36651e-27	-6.38037e-10	-1.3197	0.000100199	-6.38037e-10	-1.32338
105899965	chr8:105899965:T:G	1.36612e-27	-6.38037e-10	-1.31998	9.97437e-05	-6.38037e-10	-1.32794
105900381	chr8:105900381:T:C	3.2304e-28	-2.42156	-0.340374	2.77975e-05	-2.41706	-0.18854
105900497	chr8:105900497:A:G	2.09202e-28	-2.42055	-0.775865	1.79516e-05	-2.39516	-0.647706
105900732	chr8:105900732:A:G	1.53309e-27	-6.38037e-10	-1.20467	0.000111783	-6.38037e-10	-1.21398
105901934	chr8:105901934:C:T	1.52931e-27	-6.38037e-10	-1.20714	0.000111518	-6.38037e-10	-1.21635
105902031	chr8:105902031:A:G	2.76578e-28	-1.94752	-0.969703	2.25775e-05	-1.93918	-0.874407
105902048	chr8:105902048:A:G	4.84933e-27	-6.38037e-10	-0.0531185	0.000425152	-6.38037e-10	0.121904
105902154	chr8:105902154:C:T	3.56138e-28	-1.63719	-1.0272	2.04555e-05	-1.85592	-1.05637
105902923	chr8:105902923:G:C	5.83105e-28	-0.86079	-1.31056	1.99273e-05	-1.62659	-1.31186
105903212	chr8:105903212:T:C	4.64483e-28	-2.39879	-3.32691e-10	3.58091e-05	-2.35234	-3.32691e-10
105903832	chr8:105903832:C:T	2.31885e-28	-1.78823	-1.30524	1.46528e-05	-1.95088	-1.29503
105903914	chr8:105903914:G:A	1.5434e-27	-6.38037e-10	-1.19797	0.000112505	-6.38037e-10	-1.20754
105904018	chr8:105904018:C:T	1.53288e-27	-6.38037e-10	-1.20481	0.000113522	-6.38037e-10	-1.19854
105904162	chr8:105904162:A:C	6.02463e-28	-1.01835	-1.12033	6.3733e-05	-0.633414	-1.14243
105904679	chr8:105904679:G:A	2.81598e-28	-1.6189	-1.28033	1.7682e-05	-1.79196	-1.26604
105904934	chr8:105904934:C:T	5.84062e-28	-0.849732	-1.31998	5.61974e-05	-0.57386	-1.32781
105904996	chr8:105904996:G:A	1.14995e-26	-6.38037e-10	0.810345	0.00149054	-6.38037e-10	1.37635
105905570	chr8:105905570:T:A	4.5705e-28	-1.10954	-1.30539	2.40604e-05	-1.43756	-1.31241
105905580	chr8:105905580:C:T	2.64405e-27	-6.38037e-10	-0.659646	0.000172908	-6.38037e-10	-0.777782
105906102	chr8:105906102:T:C	1.23272e-27	-1.42273	-3.32691e-10	0.000108632	-1.24258	-3.32691e-10
105906391	chr8:105906391:C:G	1.56161e-27	-6.38037e-10	-1.18624	0.000111748	-6.38037e-10	-1.2143
105906493	chr8:105906493:T:G	1.74832e-27	-6.38037e-10	-1.0733	0.000129364	-6.38037e-10	-1.06791
105906811	chr8:105906811:T:C	7.94183e-27	-6.38037e-10	0.440185	0.000712326	-6.38037e-10	0.637994
105907476	chr8:105907476:C:T	1.20418e-26	-6.38037e-10	0.856426	0.00146821	-6.38037e-10	1.36125
105907998	chr8:105907998:G:C	3.18253e-27	-6.38037e-10	-0.474284	0.000249056	-6.38037e-10	-0.412865
105908014	chr8:105908014:T:C	5.73523e-28	-2.18792	-3.32691e-10	6.13838e-05	-1.8134	-3.32691e-10
105908235	chr8:105908235:A:G	1.61645e-27	-6.38037e-10	-1.15173	0.000121015	-6.38037e-10	-1.13462
105908420	chr8:105908420:C:T	1.35611e-27	-6.38037e-10	-1.32734	0.000100045	-6.38037e-10	-1.32492
105909116	chr8:105909116:C:T	4.91751e-27	-6.38037e-10	-0.0391568	0.000512324	-6.38037e-10	0.308416
105909543	chr8:105909543:T:C	1.36926e-27	-6.38037e-10	-1.31769	0.0001019	-6.38037e-10	-1.30655
105909587	chr8:105909587:TAG:T	1.3727e-27	-6.38037e-10	-1.31518	0.0001015	-6.38037e-10	-1.31048
105910015	chr8:105910015:T:G	2.72946e-27	-6.38037e-10	-0.627855	0.000235993	-6.38037e-10	-0.466741
105910169	chr8:105910169:T:C	1.35379e-27	-6.38037e-10	-1.32905	9.9611e-05	-6.38037e-10	-1.32927
105910300	chr8:105910300:T:A	1.3558e-27	-6.38037e-10	-1.32757	0.000100012	-6.38037e-10	-1.32526
105910545	chr8:105910545:C:T	8.40384e-28	-0.513996	-1.29186	6.63547e-05	-0.432637	-1.30289
105910548	chr8:105910548:T:C	4.5622e-28	-2.41674	-3.32691e-10	3.38782e-05	-2.40777	-3.32691e-10
105911241	chr8:105911241:T:C	1.3559e-27	-6.38037e-10	-1.32749	0.000100026	-6.38037e-10	-1.32512
105911889	chr8:105911889:T:C	1.36455e-27	-6.38037e-10	-1.32114	0.000100804	-6.38037e-10	-1.31736
105911943	chr8:105911943:T:C	2.73196e-27	-6.38037e-10	-0.626939	0.000215846	-6.38037e-10	-0.555976
105912075	chr8:105912075:A:T	2.55554e-27	-6.38037e-10	-0.693696	0.000203711	-6.38037e-10	-0.613838
105912315	chr8:105912315:C:G	5.49101e-27	-6.38037e-10	0.0711534	0.000449726	-6.38037e-10	0.178097
105912536	chr8:105912536:C:T	8.73116e-27	-6.38037e-10	0.534939	0.000805237	-6.38037e-10	0.760595
105913398	chr8:105913398:G:T	1.43815e-27	-6.38037e-10	-1.2686	0.000106653	-6.38037e-10	-1.26096
105913696	chr8:105913696:G:C	2.63179e-27	-6.38037e-10	-0.664295	0.000212106	-6.38037e-10	-0.573453
105913747	chr8:105913747:A:G	1.3965e-27	-6.38037e-10	-1.29799	0.00010134	-6.38037e-10	-1.31206
105913760	chr8:105913760:T:A	1.82444e-27	-6.38037e-10	-1.03069	0.000142532	-6.38037e-10	-0.970975
105913767	chr8:105913767:T:G	5.80948e-28	-0.887034	-1.28802	4.02957e-05	-0.954307	-1.27999
105913868	chr8:105913868:G:A	4.87018e-28	-1.49798	-0.853436	3.39278e-05	-1.59014	-0.816166
105914549	chr8:105914549:AG:A	6.43826e-28	-1.02006	-1.05223	4.59255e-05	-1.08667	-1.01685
105914583	chr8:105914583:T:C	1.35396e-27	-6.38037e-10	-1.32893	9.98022e-05	-6.38037e-10	-1.32735
105915240	chr8:105915240:T:G	6.78237e-28	-1.12566	-0.894559	4.64384e-05	-1.28189	-0.810527
105915363	chr8:105915363:G:A	6.61966e-28	-2.0445	-3.32691e-10	4.83687e-05	-2.05169	-3.32691e-10
105915548	chr8:105915548:T:G	2.63432e-27	-6.38037e-10	-0.663336	0.000202049	-6.38037e-10	-0.622032
105915623	chr8:105915623:G:A	5.77945e-28	-0.89004	-1.2902	4.01161e-05	-0.956458	-1.2823
105915690	chr8:105915690:C:T	7.23967e-28	-1.072	-0.882969	4.95157e-05	-1.23071	-0.797546
105915694	chr8:105915694:A:G	1.1883e-27	-1.45943	-3.32691e-10	5.57172e-05	-1.91025	-3.32691e-10
105915966	chr8:105915966:G:A	1.57948e-27	-6.38037e-10	-1.17486	0.000117822	-6.38037e-10	-1.16136
105915979	chr8:105915979:C:T	8.51644e-27	-6.38037e-10	0.510039	0.000764585	-6.38037e-10	0.708791
105916042	chr8:105916042:G:T	6.52005e-28	-2.05966	-3.32691e-10	5.14923e-05	-1.98911	-3.32691e-10
105916092	chr8:105916092:T:C	1.71899e-27	-6.38037e-10	-1.09022	0.000133523	-6.38037e-10	-1.03627
105916604	chr8:105916604:T:C	1.57035e-27	-6.38037e-10	-1.18066	0.00011224	-6.38037e-10	-1.2099
105916730	chr8:105916730:A:G	2.08483e-27	-6.38037e-10	-0.89727	0.000167485	-6.38037e-10	-0.809647
105916769	chr8:105916769:G:C	2.85449e-27	-6.38037e-10	-0.583066	0.000225895	-6.38037e-10	-0.510471
105916862	chr8:105916862:A:G	1.35491e-27	-6.38037e-10	-1.32822	9.99167e-05	-6.38037e-10	-1.32621
105916892	chr8:105916892:G:C	1.65602e-27	-6.38037e-10	-1.12754	0.000127159	-6.38037e-10	-1.0851
105917218	chr8:105917218:C:A	7.75065e-28	-0.999832	-0.886936	5.27234e-05	-1.1635	-0.801978
105917565	chr8:105917565:C:T	1.35315e-27	-6.38037e-10	-1.32952	9.96682e-05	-6.38037e-10	-1.3287
105917653	chr8:105917653:C:T	1.11832e-27	-0.23795	-1.28218	8.72989e-05	-0.167431	-1.29377
105917708	chr8:105917708:C:G	2.65844e-27	-6.38037e-10	-0.654218	0.00021439	-6.38037e-10	-0.562747
105917911	chr8:105917911:A:G	5.93697e-28	-0.85409	-1.29926	4.10793e-05	-0.922758	-1.29228
105918434	chr8:105918434:C:A	7.67422e-28	-0.997034	-0.899644	5.2251e-05	-1.16032	-0.814158
105918459	chr8:105918459:C:T	4.2916e-27	-6.38037e-10	-0.175299	0.000364981	-6.38037e-10	-0.030696
105919079	chr8:105919079:A:G	6.70722e-28	-1.09777	-0.933589	4.58284e-05	-1.25223	-0.853406
105919554	chr8:105919554:T:G	5.49085e-28	-0.940201	-1.29126	3.81053e-05	-1.00683	-1.28336
105919840	chr8:105919840:A:G	1.84689e-27	-6.38037e-10	-1.01845	0.000144548	-6.38037e-10	-0.956931
105920040	chr8:105920040:ACC:A	7.62203e-28	-1.0065	-0.896997	5.19476e-05	-1.1671	-0.81321
105920088	chr8:105920088:T:C	2.64875e-27	-6.38037e-10	-0.657871	0.000213703	-6.38037e-10	-0.565956
105920406	chr8:105920406:A:G	3.188e-28	-1.55018	-1.22497	2.80354e-05	-1.36544	-1.23164
105921453	chr8:105921453:C:T	1.71421e-27	-6.38037e-10	-1.09301	0.000132021	-6.38037e-10	-1.04758
105921713	chr8:105921713:C:A	2.49486e-27	-6.38037e-10	-0.717727	0.000196877	-6.38037e-10	-0.647964
105922125	chr8:105922125:T:G	1.61665e-27	-6.38037e-10	-1.1516	0.000123948	-6.38037e-10	-1.11068
105922221	chr8:105922221:G:A	1.35423e-27	-6.38037e-10	-1.32873	9.96433e-05	-6.38037e-10	-1.32894
105922254	chr8:105922254:C:T	2.16899e-27	-6.38037e-10	-0.857696	0.000174197	-6.38037e-10	-0.770357
105922566	chr8:105922566:G:A	1.42301e-27	-6.38037e-10	-1.27919	0.000103601	-6.38037e-10	-1.29
105922791	chr8:105922791:C:A	7.58773e-27	-6.38037e-10	0.394573	0.000676731	-6.38037e-10	0.586732
105922973	chr8:105922973:C:G	1.35499e-27	-6.38037e-10	-1.32816	9.99277e-05	-6.38037e-10	-1.32609
105923104	chr8:105923104:A:G	1.35338e-27	-6.38037e-10	-1.32936	9.97132e-05	-6.38037e-10	-1.32824
105923319	chr8:105923319:C:A	1.38092e-27	-6.38037e-10	-1.30921	0.000102322	-6.38037e-10	-1.30242
105923340	chr8:105923340:C:T	1.58645e-27	-6.38037e-10	-1.17046	0.000118449	-6.38037e-10	-1.15606
105923515	chr8:105923515:GC:G	1.42129e-27	-6.38037e-10	-1.28039	0.000106436	-6.38037e-10	-1.26299
105923763	chr8:105923763:A:C	1.43752e-28	-2.26019	-1.31143	1.09355e-05	-2.2234	-1.31514
105923846	chr8:105923846:C:T	1.88607e-27	-6.38037e-10	-0.997465	0.000149434	-6.38037e-10	-0.923687
105924204	chr8:105924204:A:T	1.75721e-27	-6.38037e-10	-1.06823	0.000135719	-6.38037e-10	-1.01996
105924251	chr8:105924251:C:T	1.35356e-27	-6.38037e-10	-1.32922	9.96017e-05	-6.38037e-10	-1.32936
105924687	chr8:105924687:T:C	6.99646e-28	-1.0802	-0.908944	4.75684e-05	-1.24189	-0.826488
105925427	chr8:105925427:C:T	3.20997e-27	-6.38037e-10	-0.465696	0.000248414	-6.38037e-10	-0.415444
105925590	chr8:105925590:A:T	1.77883e-27	-6.38037e-10	-1.05601	0.000137556	-6.38037e-10	-1.00651
105925603	chr8:105925603:C:G	1.42489e-27	-6.38037e-10	-1.27787	0.000106749	-6.38037e-10	-1.26006
105925613	chr8:105925613:T:C	8.03563e-27	-6.38037e-10	0.451926	0.000719199	-6.38037e-10	0.647596
105925781	chr8:105925781:C:T	2.09185e-27	-6.38037e-10	-0.893909	0.000163691	-6.38037e-10	-0.832564
105925782	chr8:105925782:T:C	1.37862e-28	-2.29597	-1.31749	1.04344e-05	-2.26496	-1.32048
105926083	chr8:105926083:A:G	6.87854e-27	-6.38037e-10	0.296448	0.000610365	-6.38037e-10	0.483515
105926187	chr8:105926187:T:C	1.5638e-26	-6.38037e-10	1.11775	0.00137886	-6.38037e-10	1.29847
105926475	chr8:105926475:G:A	5.37586e-28	-2.25263	-3.32691e-10	5.50465e-05	-1.92236	-3.32691e-10
105927014	chr8:105927014:G:A	4.74752e-28	-1.24398	-1.13294	3.53146e-05	-1.2655	-1.10075
105927187	chr8:105927187:A:C	2.41998e-27	-6.38037e-10	-0.748198	0.00018616	-6.38037e-10	-0.703934
105927348	chr8:105927348:G:A	1.37241e-27	-6.38037e-10	-1.31539	0.000102225	-6.38037e-10	-1.30336
105927544	chr8:105927544:G:A	2.87731e-27	-6.38037e-10	-0.575102	0.000221883	-6.38037e-10	-0.528391
105927559	chr8:105927559:G:A	1.36355e-27	-6.38037e-10	-1.32187	0.000100826	-6.38037e-10	-1.31714
105927585	chr8:105927585:A:G	1.53013e-27	-6.38037e-10	-1.20661	0.000113954	-6.38037e-10	-1.19475
105927737	chr8:105927737:G:A	4.82377e-27	-6.38037e-10	-0.0584037	0.000395548	-6.38037e-10	0.0497293
105927872	chr8:105927872:AC:A	1.39227e-27	-6.38037e-10	-1.30103	0.000103256	-6.38037e-10	-1.29333
105928805	chr8:105928805:A:G	3.62664e-27	-6.38037e-10	-0.343654	0.000340863	-6.38037e-10	-0.0990608
105929183	chr8:105929183:A:G	3.54496e-28	-1.66236	-1.00666	2.09637e-05	-1.9522	-0.93555
105930298	chr8:105930298:G:A	3.852e-28	-1.65786	-0.928096	2.29791e-05	-1.94831	-0.847646
105930309	chr8:105930309:C:T	3.38579e-28	-1.9658	-0.749155	2.33059e-05	-2.11057	-0.671261
105930517	chr8:105930517:G:A	2.01013e-27	-6.38037e-10	-0.933758	0.000156792	-6.38037e-10	-0.875621
105930845	chr8:105930845:A:G	1.45226e-27	-6.38037e-10	-1.25884	0.000108013	-6.38037e-10	-1.24829
105931017	chr8:105931017:G:A	1.13612e-27	-0.215365	-1.28897	6.43811e-05	-0.472886	-1.29284
105931243	chr8:105931243:A:G	3.62872e-28	-1.67208	-0.973585	2.16014e-05	-1.95999	-0.897797
105931360	chr8:105931360:G:T	2.96108e-27	-6.38037e-10	-0.546405	0.00025388	-6.38037e-10	-0.39368
105931515	chr8:105931515:T:C	2.57386e-27	-6.38037e-10	-0.686552	0.000198071	-6.38037e-10	-0.641918
105931559	chr8:105931559:G:A	9.71666e-28	-0.374431	-1.28627	5.5885e-05	-0.616916	-1.29033
105931582	chr8:105931582:G:A	3.02165e-28	-2.0018	-0.826936	2.079e-05	-2.14055	-0.755514
105931656	chr8:105931656:A:T	3.55252e-28	-1.68718	-0.979708	2.12074e-05	-1.97158	-0.90461
105931666	chr8:105931666:T:A	3.73323e-28	-1.65048	-0.966795	2.2176e-05	-1.94114	-0.890392
105931726	chr8:105931726:G:A	2.5819e-27	-6.38037e-10	-0.683433	0.000198691	-6.38037e-10	-0.638792
105931741	chr8:105931741:T:C	1.41841e-27	-6.38037e-10	-1.28242	0.000106207	-6.38037e-10	-1.26515
105932197	chr8:105932197:T:C	1.4195e-27	-6.38037e-10	-1.28165	0.000105551	-6.38037e-10	-1.27134
105932429	chr8:105932429:A:T	1.37104e-27	-6.38037e-10	-1.31639	0.000101533	-6.38037e-10	-1.31016
105932520	chr8:105932520:C:T	3.19888e-27	-6.38037e-10	-0.469158	0.000227178	-6.38037e-10	-0.504809
105932621	chr8:105932621:C:G	4.12486e-28	-1.61084	-0.906667	2.44251e-05	-1.91128	-0.823651
105932661	chr8:105932661:T:C	2.5617e-27	-6.38037e-10	-0.691287	0.000197094	-6.38037e-10	-0.646863
105932737	chr8:105932737:G:C	3.99584e-27	-6.38037e-10	-0.246706	0.000379231	-6.38037e-10	0.00760511
105933556	chr8:105933556:G:A	2.91696e-27	-6.38037e-10	-0.561417	0.000233324	-6.38037e-10	-0.478114
105933694	chr8:105933694:T:C	1.36623e-27	-6.38037e-10	-1.3199	0.000101096	-6.38037e-10	-1.31448
105933791	chr8:105933791:T:G	1.36524e-27	-6.38037e-10	-1.32063	0.000101005	-6.38037e-10	-1.31537
105934840	chr8:105934840:A:G	1.35853e-27	-6.38037e-10	-1.32556	0.000100358	-6.38037e-10	-1.3218
105934845	chr8:105934845:AACT:A	1.45211e-27	-6.38037e-10	-1.25894	0.000107385	-6.38037e-10	-1.25412
105934922	chr8:105934922:T:C	1.60106e-27	-2.41324	1.25195	0.000115224	-2.39916	1.2155
105934956	chr8:105934956:C:T	3.14236e-27	-6.38037e-10	-0.486987	0.00022324	-6.38037e-10	-0.522294
105935186	chr8:105935186:C:T	2.13704e-28	-1.97325	-1.20187	1.34577e-05	-2.13327	-1.19771
105935726	chr8:105935726:T:C	1.409e-27	-6.38037e-10	-1.28908	0.00010537	-6.38037e-10	-1.27306
105935900	chr8:105935900:A:G	2.17366e-27	-6.38037e-10	-0.855545	0.000169312	-6.38037e-10	-0.798797
105936708	chr8:105936708:G:A	1.36892e-27	-6.38037e-10	-1.31793	0.000101247	-6.38037e-10	-1.31298
105936783	chr8:105936783:C:T	7.80993e-28	-1.87915	-3.32691e-10	6.16022e-05	-1.80984	-3.32691e-10
105937942	chr8:105937942:A:T	8.79635e-28	-0.58001	-1.1802	5.17802e-05	-0.819511	-1.16402
105937973	chr8:105937973:C:T	1.38389e-27	-6.38037e-10	-1.30706	0.000102637	-6.38037e-10	-1.29934
105938180	chr8:105938180:ATCT:A	1.36571e-27	-6.38037e-10	-1.32028	0.000101051	-6.38037e-10	-1.31491
105938198	chr8:105938198:G:A	1.05537e-27	-0.792128	-0.785937	6.47581e-05	-0.983088	-0.776795
105938447	chr8:105938447:A:G	3.20346e-28	-1.77051	-0.999806	1.9737e-05	-2.01933	-0.928724
105938470	chr8:105938470:C:G	1.56065e-27	-6.38037e-10	-1.18686	0.0001159	-6.38037e-10	-1.17782
105939226	chr8:105939226:T:C	1.47202e-27	-6.38037e-10	-1.24532	0.000110169	-6.38037e-10	-1.22853
105939739	chr8:105939739:C:T	1.00748e-27	-1.62451	-3.32691e-10	4.77392e-05	-2.06479	-3.32691e-10
105939806	chr8:105939806:A:AG	1.49494e-27	-6.38037e-10	-1.22987	0.000112501	-6.38037e-10	-1.20758
105940016	chr8:105940016:G:A	2.37439e-27	-6.38037e-10	-0.76722	0.000188845	-6.38037e-10	-0.689618
105940469	chr8:105940469:T:C	3.80808e-27	-6.38037e-10	-0.294834	0.000271774	-6.38037e-10	-0.325572
105940622	chr8:105940622:A:G	1.38564e-27	-6.38037e-10	-1.30579	0.00010228	-6.38037e-10	-1.30283
105940768	chr8:105940768:C:T	1.38478e-27	-6.38037e-10	-1.30642	0.000102213	-6.38037e-10	-1.30348
105940786	chr8:105940786:A:G	3.80686e-27	-6.38037e-10	-0.295155	0.000271684	-6.38037e-10	-0.325902
105941322	chr8:105941322:A:T	1.39852e-27	-6.38037e-10	-1.29655	0.000104416	-6.38037e-10	-1.28216
105941675	chr8:105941675:T:C	4.07655e-27	-6.38037e-10	-0.226709	0.000304092	-6.38037e-10	-0.213211
105941817	chr8:105941817:C:T	1.39496e-27	-6.38037e-10	-1.2991	0.000104099	-6.38037e-10	-1.2852
105942186	chr8:105942186:T:C	2.14412e-27	-6.38037e-10	-0.869228	0.000167267	-6.38037e-10	-0.810953
105942188	chr8:105942188:T:C	1.54907e-28	-2.25284	-1.24405	9.82642e-06	-2.37938	-1.26608
105942192	chr8:105942192:A:T	1.4031e-27	-6.38037e-10	-1.29328	0.000104828	-6.38037e-10	-1.27822
105943020	chr8:105943020:G:A	1.38967e-27	-6.38037e-10	-1.30289	0.00010411	-6.38037e-10	-1.28509
105943322	chr8:105943322:A:G	4.28438e-28	-1.22462	-1.25495	2.05149e-05	-1.67185	-1.23754
105943850	chr8:105943850:T:A	4.54135e-28	-2.42132	-3.32691e-10	3.39431e-05	-2.40586	-3.32691e-10
105943924	chr8:105943924:T:C	1.61373e-27	-6.38037e-10	-1.15341	0.000126658	-6.38037e-10	-1.08905
105944128	chr8:105944128:G:A	1.35541e-27	-6.38037e-10	-1.32786	9.98444e-05	-6.38037e-10	-1.32693
105944199	chr8:105944199:G:A	1.37726e-28	-2.28705	-1.3274	9.12358e-06	-2.39106	-1.32862
105944481	chr8:105944481:G:A	1.35891e-27	-6.38037e-10	-1.32527	0.00010015	-6.38037e-10	-1.32388
105944505	chr8:105944505:G:C	1.8167e-28	-2.00798	-1.32954	1.24911e-05	-2.07682	-1.3287
105944587	chr8:105944587:A:G	1.41101e-27	-6.38037e-10	-1.28766	0.000105532	-6.38037e-10	-1.27153
105944819	chr8:105944819:ATTAGT:A	3.08031e-28	-1.6325	-1.17701	1.50618e-05	-2.07547	-1.14291
105945819	chr8:105945819:A:G	1.50411e-27	-6.38037e-10	-1.22376	0.000114394	-6.38037e-10	-1.1909
105946080	chr8:105946080:A:G	4.56973e-28	-2.41509	-3.32691e-10	4.17129e-05	-2.19973	-3.32691e-10
105946458	chr8:105946458:A:G	1.39297e-27	-6.38037e-10	-1.30052	0.000102863	-6.38037e-10	-1.29714
105946941	chr8:105946941:G:T	2.06481e-27	-6.38037e-10	-0.906921	0.000158795	-6.38037e-10	-0.862925
105947769	chr8:105947769:T:C	1.42304e-27	-6.38037e-10	-1.27916	0.000106653	-6.38037e-10	-1.26097
105948138	chr8:105948138:C:T	1.38501e-27	-6.38037e-10	-1.30625	0.000102249	-6.38037e-10	-1.30313
105948376	chr8:105948376:T:C	1.38763e-27	-6.38037e-10	-1.30436	0.000102451	-6.38037e-10	-1.30116
105948378	chr8:105948378:A:G	1.39181e-27	-6.38037e-10	-1.30135	0.000104052	-6.38037e-10	-1.28565
105948461	chr8:105948461:G:A	1.4604e-27	-6.38037e-10	-1.25325	0.000109583	-6.38037e-10	-1.23386
105949767	chr8:105949767:C:G	2.4703e-27	-6.38037e-10	-0.72762	0.000195685	-6.38037e-10	-0.654037
105950133	chr8:105950133:AG:A	5.39003e-28	-2.24999	-3.32691e-10	4.56955e-05	-2.10854	-3.32691e-10
105950390	chr8:105950390:A:G	3.00744e-28	-1.92765	-0.905804	2.07108e-05	-1.9756	-0.924283
105950577	chr8:105950577:A:T	3.82929e-27	-6.38037e-10	-0.289279	0.000287232	-6.38037e-10	-0.270253
105950598	chr8:105950598:T:C	1.41515e-27	-6.38037e-10	-1.28472	0.000105981	-6.38037e-10	-1.26729
105951366	chr8:105951366:A:G	2.88852e-28	-1.66088	-1.21292	1.41885e-05	-2.09483	-1.18329
105951461	chr8:105951461:G:A	1.78123e-27	-6.38037e-10	-1.05465	0.000137775	-6.38037e-10	-1.00492
105951499	chr8:105951499:A:G	1.42578e-27	-6.38037e-10	-1.27724	0.000107694	-6.38037e-10	-1.25125
105951545	chr8:105951545:G:A	2.09096e-28	-2.02584	-1.17108	1.68622e-05	-1.91856	-1.18691
105951659	chr8:105951659:A:C	3.71623e-27	-6.38037e-10	-0.31925	0.000265302	-6.38037e-10	-0.349673
105951921	chr8:105951921:A:G	2.42306e-27	-6.38037e-10	-0.746927	0.000188402	-6.38037e-10	-0.691965
105952058	chr8:105952058:A:C	2.10201e-27	-6.38037e-10	-0.889065	0.000161812	-6.38037e-10	-0.844109
105952118	chr8:105952118:TC:T	1.36633e-27	-6.38037e-10	-1.31983	9.95778e-05	-6.38037e-10	-1.3296
105952313	chr8:105952313:T:C	1.37044e-27	-6.38037e-10	-1.31683	0.000101095	-6.38037e-10	-1.31448
105952583	chr8:105952583:G:T	1.49357e-27	-6.38037e-10	-1.23079	0.00011266	-6.38037e-10	-1.20617
105952775	chr8:105952775:G:A	1.41879e-27	-6.38037e-10	-1.28215	0.000104724	-6.38037e-10	-1.27921
105952886	chr8:105952886:A:G	1.68521e-27	-6.38037e-10	-1.11007	0.000124453	-6.38037e-10	-1.10661
105952981	chr8:105952981:T:C	6.05686e-28	-2.13335	-3.32691e-10	4.60486e-05	-2.10084	-3.32691e-10
105953128	chr8:105953128:C:T	2.00538e-28	-2.04462	-1.1941	1.16845e-05	-2.24949	-1.22279
105953130	chr8:105953130:G:A	1.41817e-27	-6.38037e-10	-1.28259	0.000106293	-6.38037e-10	-1.26435
105953234	chr8:105953234:AC:A	3.68885e-28	-1.32993	-1.29931	1.63438e-05	-1.83752	-1.29917
105953283	chr8:105953283:A:C	7.83908e-28	-0.546161	-1.32926	2.3274e-05	-1.45368	-1.32953
105953520	chr8:105953520:G:T	1.63764e-27	-6.38037e-10	-1.1387	0.000125526	-6.38037e-10	-1.09803
105953580	chr8:105953580:C:A	3.25906e-27	-6.38037e-10	-0.450519	0.000233713	-6.38037e-10	-0.476449
105953622	chr8:105953622:C:T	3.88568e-28	-1.64867	-0.928576	1.97538e-05	-2.08235	-0.864842
105953750	chr8:105953750:C:T	1.84972e-27	-6.38037e-10	-1.01692	0.000136245	-6.38037e-10	-1.01609
105953761	chr8:105953761:G:A	9.48341e-28	-1.685	-3.32691e-10	7.85283e-05	-1.56708	-3.32691e-10
105953781	chr8:105953781:C:A	1.38368e-27	-6.38037e-10	-1.30722	0.000103157	-6.38037e-10	-1.29429
105953832	chr8:105953832:C:T	4.10372e-28	-1.58096	-0.941691	2.03856e-05	-2.03672	-0.878994
105953947	chr8:105953947:C:T	4.59466e-28	-1.17664	-1.23301	1.94757e-05	-1.72466	-1.23671
105954551	chr8:105954551:C:T	1.36054e-27	-6.38037e-10	-1.32407	0.000100465	-6.38037e-10	-1.32073
105954688	chr8:105954688:C:T	2.4213e-27	-6.38037e-10	-0.747656	0.000188263	-6.38037e-10	-0.692702
105954895	chr8:105954895:A:G	1.43764e-27	-6.38037e-10	-1.26896	0.000107987	-6.38037e-10	-1.24853
105954896	chr8:105954896:A:T	4.51003e-28	-1.16107	-1.26717	1.90559e-05	-1.71273	-1.27044
105954911	chr8:105954911:C:G	3.41851e-27	-6.38037e-10	-0.402754	0.000244963	-6.38037e-10	-0.429434
105954940	chr8:105954940:C:T	1.69485e-27	-6.38037e-10	-1.10437	0.000125049	-6.38037e-10	-1.10184
105955016	chr8:105955016:G:A	1.42488e-27	-6.38037e-10	-1.27787	0.000106879	-6.38037e-10	-1.25884
105955040	chr8:105955040:T:C	1.47519e-27	-0.247897	-0.995276	4.44673e-05	-1.16736	-0.968431
105955053	chr8:105955053:G:A	4.40772e-28	-1.60093	-0.850257	2.21945e-05	-2.05028	-0.78042
105955055	chr8:105955055:G:A	3.60179e-26	3.27894	-1.32688	0.00127192	2.54564	-1.32789
105955112	chr8:105955112:C:A	2.43283e-27	-6.38037e-10	-0.742904	0.000189199	-6.38037e-10	-0.687741
105955181	chr8:105955181:A:C	2.42591e-27	-6.38037e-10	-0.745752	0.000188631	-6.38037e-10	-0.690749
105955249	chr8:105955249:T:A	8.65522e-28	-2.38323	0.606844	6.38376e-05	-2.35244	0.578243
105955266	chr8:105955266:G:A	2.52388e-28	-1.93386	-1.07488	2.06547e-05	-1.80793	-1.09467
105955270	chr8:105955270:C:T	1.06102e-27	-1.57273	-3.32691e-10	0.000123345	-1.11556	-3.32691e-10
105955402	chr8:105955402:C:T	2.90781e-28	-1.55027	-1.31687	1.4382e-05	-1.95066	-1.31391
105955548	chr8:105955548:A:G	3.41851e-27	-6.38037e-10	-0.402754	0.000244963	-6.38037e-10	-0.429434
105955691	chr8:105955691:G:A	3.78336e-28	-1.30156	-1.30237	1.66565e-05	-1.81573	-1.30201
105956118	chr8:105956118:G:A	4.0829e-28	-1.60728	-0.92046	2.04809e-05	-2.05515	-0.855901
105956346	chr8:105956346:C:G	5.97478e-28	-2.147	-3.32691e-10	4.28385e-05	-2.17311	-3.32691e-10
105956501	chr8:105956501:A:G	1.28245e-26	-6.38037e-10	0.919401	0.00157734	-6.38037e-10	1.43296
105956521	chr8:105956521:C:T	1.37922e-27	-6.38037e-10	-1.31044	0.000101702	-6.38037e-10	-1.30849
105957114	chr8:105957114:GAAAC:G	1.41932e-27	-6.38037e-10	-1.28178	0.00010646	-6.38037e-10	-1.26277
105957302	chr8:105957302:C:T	2.32807e-27	-6.38037e-10	-0.786921	0.000185172	-6.38037e-10	-0.709256
105957310	chr8:105957310:A:T	1.4199e-27	-6.38037e-10	-1.28137	0.000104808	-6.38037e-10	-1.27841
105957589	chr8:105957589:C:T	2.43466e-27	-6.38037e-10	-0.742152	0.000189349	-6.38037e-10	-0.686951
105957866	chr8:105957866:A:T	3.55917e-27	-6.38037e-10	-0.362432	0.000254909	-6.38037e-10	-0.389636
105958090	chr8:105958090:A:T	1.35947e-27	-6.38037e-10	-1.32487	0.000100242	-6.38037e-10	-1.32296
105958276	chr8:105958276:A:G	3.05266e-28	-1.65069	-1.16785	1.6593e-05	-1.98735	-1.13421
105958329	chr8:105958329:A:C	3.3008e-28	-1.58314	-1.15724	1.76844e-05	-1.93536	-1.1225
105958347	chr8:105958347:C:T	1.84827e-28	-2.11006	-1.21024	1.01105e-05	-2.39935	-1.21762
105958381	chr8:105958381:T:C	2.45755e-28	-1.9032	-1.13218	2.01318e-05	-1.77878	-1.14946
105958459	chr8:105958459:A:T	2.47669e-28	-1.89882	-1.1288	2.02957e-05	-1.77388	-1.14625
105959185	chr8:105959185:C:G	1.64714e-27	-6.38037e-10	-1.13292	0.000129754	-6.38037e-10	-1.0649
105959320	chr8:105959320:T:C	1.46589e-27	-6.38037e-10	-1.2495	0.000108252	-6.38037e-10	-1.24608
105959337	chr8:105959337:T:C	2.99376e-28	-1.54415	-1.29386	1.47724e-05	-1.94941	-1.28837
105959390	chr8:105959390:T:C	3.31412e-28	-1.47482	-1.26153	1.68797e-05	-1.86517	-1.23926
105959857	chr8:105959857:A:C	9.18002e-28	-1.71751	-3.32691e-10	7.59563e-05	-1.60038	-3.32691e-10
105960181	chr8:105960181:C:T	2.23958e-28	-1.94028	-1.18798	1.81532e-05	-1.82881	-1.20289
105960528	chr8:105960528:T:C	1.41245e-27	-6.38037e-10	-1.28663	0.000104234	-6.38037e-10	-1.28391
105960820	chr8:105960820:G:A	2.82679e-28	-1.76833	-1.12707	1.45669e-05	-2.15816	-1.09364
105961148	chr8:105961148:A:G	1.09475e-27	-1.54143	-3.32691e-10	8.56027e-05	-1.48082	-3.32691e-10
105961362	chr8:105961362:T:C	6.32907e-28	-2.08939	-3.32691e-10	7.109e-05	-1.6666	-3.32691e-10
105961954	chr8:105961954:A:G	1.99149e-28	-2.0854	-1.16026	1.06851e-05	-2.39221	-1.16948
105962287	chr8:105962287:C:T	1.43219e-27	-6.38037e-10	-1.27275	0.000105771	-6.38037e-10	-1.26927
105962526	chr8:105962526:T:G	1.39555e-27	-6.38037e-10	-1.29867	0.00010461	-6.38037e-10	-1.28031
105962628	chr8:105962628:T:C	7.3533e-28	-1.93939	-3.32691e-10	5.86621e-05	-1.85875	-3.32691e-10
105962741	chr8:105962741:A:C	1.38365e-27	-6.38037e-10	-1.30723	0.000103179	-6.38037e-10	-1.29408
105962834	chr8:105962834:C:T	1.39317e-27	-6.38037e-10	-1.30038	0.000104115	-6.38037e-10	-1.28505
105963148	chr8:105963148:G:A	5.14014e-27	-6.38037e-10	0.00512051	0.000386384	-6.38037e-10	0.0262892
105963264	chr8:105963264:G:A	3.47402e-27	-6.38037e-10	-0.386647	0.000249116	-6.38037e-10	-0.412623
105963291	chr8:105963291:T:A	3.46667e-27	-6.38037e-10	-0.388766	0.000248611	-6.38037e-10	-0.414653
105963296	chr8:105963296:T:C	7.59919e-28	-0.579645	-1.32686	2.24769e-05	-1.49256	-1.32549
105963612	chr8:105963612:T:C	1.61979e-27	-6.38037e-10	-1.14966	0.000123419	-6.38037e-10	-1.11496
105963826	chr8:105963826:T:C	1.4301e-27	-6.38037e-10	-1.27422	0.000107471	-6.38037e-10	-1.25333
105964264	chr8:105964264:G:C	9.1603e-28	-1.71966	-3.32691e-10	3.87466e-05	-2.2735	-3.32691e-10
105964487	chr8:105964487:C:T	1.35998e-27	-6.38037e-10	-1.32449	0.000100101	-6.38037e-10	-1.32437
105964573	chr8:105964573:G:A	1.38534e-27	-6.38037e-10	-1.30601	0.000102174	-6.38037e-10	-1.30386
105964716	chr8:105964716:G:A	3.49326e-27	-6.38037e-10	-0.381125	0.00028816	-6.38037e-10	-0.267027
105965110	chr8:105965110:C:T	4.67179e-28	-2.393	-3.32691e-10	3.37705e-05	-2.41095	-3.32691e-10
105965604	chr8:105965604:G:A	1.35458e-27	-6.38037e-10	-1.32847	9.9696e-05	-6.38037e-10	-1.32842
105966062	chr8:105966062:G:A	1.46439e-27	-6.38037e-10	-1.25052	0.000110446	-6.38037e-10	-1.22602
105966511	chr8:105966511:AT:A	3.61012e-27	-6.38037e-10	-0.348217	0.000257619	-6.38037e-10	-0.37906
105966516	chr8:105966516:A:C	3.60122e-27	-6.38037e-10	-0.350686	0.000256981	-6.38037e-10	-0.381538
105966658	chr8:105966658:A:G	5.25569e-27	-6.38037e-10	0.0273518	0.000438192	-6.38037e-10	0.152115
105966703	chr8:105966703:C:T	2.12965e-28	-2.09229	-1.0863	1.14268e-05	-2.39577	-1.09881
105966722	chr8:105966722:C:A	1.48589e-27	-6.38037e-10	-1.23595	0.000112281	-6.38037e-10	-1.20953
105966749	chr8:105966749:T:C	1.39338e-27	-6.38037e-10	-1.30023	0.000102791	-6.38037e-10	-1.29785
105967251	chr8:105967251:T:C	1.4694e-27	-6.38037e-10	-1.2471	0.000109275	-6.38037e-10	-1.23668
105967510	chr8:105967510:A:G	3.5364e-27	-6.38037e-10	-0.368851	0.000292717	-6.38037e-10	-0.251336
105967574	chr8:105967574:T:A	1.35449e-27	-6.38037e-10	-1.32853	9.97002e-05	-6.38037e-10	-1.32837
105967660	chr8:105967660:C:A	1.50633e-27	-6.38037e-10	-1.22229	0.000113148	-6.38037e-10	-1.20185
105967721	chr8:105967721:C:G	1.4807e-27	-6.38037e-10	-1.23944	0.000111856	-6.38037e-10	-1.21333
105968040	chr8:105968040:G:A	2.19556e-27	-6.38037e-10	-0.845522	0.000169144	-6.38037e-10	-0.799793
105968049	chr8:105968049:C:T	2.0693e-27	-6.38037e-10	-0.904748	0.000159722	-6.38037e-10	-0.85711
105968052	chr8:105968052:A:C	1.62314e-27	-6.38037e-10	-1.1476	0.000123383	-6.38037e-10	-1.11525
105968057	chr8:105968057:C:T	1.70554e-27	-6.38037e-10	-1.09808	0.000130044	-6.38037e-10	-1.06267
105968174	chr8:105968174:T:C	1.64782e-27	-6.38037e-10	-1.13251	0.000125767	-6.38037e-10	-1.09611
105968203	chr8:105968203:G:A	3.4998e-28	-1.68833	-0.993506	1.82064e-05	-2.09008	-0.938686
105968483	chr8:105968483:G:T	1.06388e-26	-6.38037e-10	0.732545	0.000829342	-6.38037e-10	0.79009
105968871	chr8:105968871:T:C	3.79172e-27	-6.38037e-10	-0.299141	0.000356239	-6.38037e-10	-0.05494
105969593	chr8:105969593:G:A	1.4691e-27	-6.38037e-10	-1.24731	0.000110832	-6.38037e-10	-1.22253
105969665	chr8:105969665:A:G	3.49374e-27	-6.38037e-10	-0.380986	0.000288661	-6.38037e-10	-0.26529
105969904	chr8:105969904:A:G	9.90754e-28	-0.314682	-1.32657	2.6509e-05	-1.32463	-1.32843
105969919	chr8:105969919:C:T	1.48376e-27	-6.38037e-10	-1.23738	0.000112101	-6.38037e-10	-1.21114
105970148	chr8:105970148:T:C	2.76453e-27	-6.38037e-10	-0.615088	0.000230095	-6.38037e-10	-0.49205
105970203	chr8:105970203:A:T	1.49487e-27	-6.38037e-10	-1.22992	0.000110741	-6.38037e-10	-1.22335
105971356	chr8:105971356:TA:T	1.46707e-27	-6.38037e-10	-1.24869	0.000110688	-6.38037e-10	-1.22382
105971396	chr8:105971396:C:A	1.10069e-27	-0.220674	-1.31534	2.93486e-05	-1.2407	-1.31059
105971436	chr8:105971436:T:C	1.47526e-27	-6.38037e-10	-1.24313	0.000111383	-6.38037e-10	-1.21757
105971567	chr8:105971567:CAAG:C	3.3492e-28	-1.72085	-1.00498	1.7542e-05	-2.11341	-0.952533
105971738	chr8:105971738:A:G	3.83306e-28	-1.50309	-1.08779	1.908e-05	-1.9307	-1.0512
105971739	chr8:105971739:G:C	1.81813e-27	-6.38037e-10	-1.03415	0.000131012	-6.38037e-10	-1.05525
105971828	chr8:105971828:T:C	3.97127e-28	-1.27014	-1.28532	1.72649e-05	-1.79462	-1.28724
105971993	chr8:105971993:C:T	3.48847e-27	-6.38037e-10	-0.382496	0.000288186	-6.38037e-10	-0.266934
105972175	chr8:105972175:A:G	1.05179e-27	-0.262619	-1.31885	2.8365e-05	-1.27101	-1.31437
105972349	chr8:105972349:AAAT:A	4.23471e-28	-1.49718	-0.994054	2.04912e-05	-1.97926	-0.931286
105972630	chr8:105972630:A:G	1.09666e-26	-6.38037e-10	0.762897	0.00133428	-6.38037e-10	1.2656
105972941	chr8:105972941:A:G	3.11128e-28	-1.48543	-1.31409	2.61361e-05	-1.37439	-1.29283
105972966	chr8:105972966:CA:C	5.82124e-28	-2.17303	-3.32691e-10	6.46362e-05	-1.76177	-3.32691e-10
105973031	chr8:105973031:T:C	1.41917e-27	-6.38037e-10	-1.28189	0.000106491	-6.38037e-10	-1.26248
105973285	chr8:105973285:A:G	1.4673e-27	-6.38037e-10	-1.24853	0.000110728	-6.38037e-10	-1.22346
105973579	chr8:105973579:T:C	1.78294e-27	-6.38037e-10	-1.0537	0.000135036	-6.38037e-10	-1.025
105973766	chr8:105973766:T:A	1.16631e-26	-6.38037e-10	0.82447	0.00142346	-6.38037e-10	1.3303
105973775	chr8:105973775:A:C	4.06895e-28	-1.25141	-1.27975	1.74747e-05	-1.7918	-1.27799
105973830	chr8:105973830:A:G	1.80133e-27	-6.38037e-10	-1.04343	0.000128184	-6.38037e-10	-1.07708
105974541	chr8:105974541:T:C	1.38909e-27	-6.38037e-10	-1.30331	0.000102479	-6.38037e-10	-1.30088
105975081	chr8:105975081:A:G	8.51225e-27	-6.38037e-10	0.509547	0.000760409	-6.38037e-10	0.703315
105975418	chr8:105975418:G:A	2.52584e-27	-6.38037e-10	-0.705387	0.000201847	-6.38037e-10	-0.623032
105976244	chr8:105976244:G:T	6.79921e-27	-6.38037e-10	0.284848	0.000472645	-6.38037e-10	0.227802
105976476	chr8:105976476:T:C	3.68702e-27	-6.38037e-10	-0.327141	0.000343158	-6.38037e-10	-0.0923517
105976731	chr8:105976731:G:A	1.28506e-26	-6.38037e-10	0.921432	0.00158334	-6.38037e-10	1.43675
105976877	chr8:105976877:G:A	1.85836e-27	-6.38037e-10	-1.01227	0.000126428	-6.38037e-10	-1.09087
105977075	chr8:105977075:A:C	3.21567e-28	-1.7945	-0.97201	1.73156e-05	-2.16343	-0.915508
105977104	chr8:105977104:C:T	2.53334e-27	-6.38037e-10	-0.702422	0.000202491	-6.38037e-10	-0.619845
105977330	chr8:105977330:T:C	3.97056e-28	-1.2564	-1.29923	1.72662e-05	-1.78381	-1.29798
105977428	chr8:105977428:G:T	2.53163e-27	-6.38037e-10	-0.703095	0.000202346	-6.38037e-10	-0.62056
105977555	chr8:105977555:T:C	5.34195e-28	-1.45151	-0.807443	2.92371e-05	-1.84658	-0.708521
105977735	chr8:105977735:A:G	2.02314e-27	-6.38037e-10	-0.927311	0.000158318	-6.38037e-10	-0.865937
105978047	chr8:105978047:T:G	7.08865e-28	-1.28361	-0.692439	3.71186e-05	-1.74298	-0.573448
105978494	chr8:105978494:G:A	5.3477e-28	-2.25788	-3.32691e-10	5.09604e-05	-1.99949	-3.32691e-10
105978629	chr8:105978629:C:T	1.35393e-27	-6.38037e-10	-1.32895	9.98236e-05	-6.38037e-10	-1.32714
105978738	chr8:105978738:A:G	5.06236e-28	-2.31271	-3.32691e-10	3.34254e-05	-2.42123	-3.32691e-10
105978828	chr8:105978828:G:A	5.71449e-28	-2.19154	-3.32691e-10	6.12673e-05	-1.8153	-3.32691e-10
105978858	chr8:105978858:G:A	3.83253e-27	-6.38037e-10	-0.288435	0.000354543	-6.38037e-10	-0.0597134
105978992	chr8:105978992:A:G	3.18256e-27	-6.38037e-10	-0.474275	0.000260816	-6.38037e-10	-0.366725
105980058	chr8:105980058:T:C	2.00978e-28	-2.06478	-1.17174	1.05311e-05	-2.38705	-1.18916
105981130	chr8:105981130:G:A	1.97687e-27	-6.38037e-10	-0.950444	0.000151386	-6.38037e-10	-0.910711
105982088	chr8:105982088:T:C	2.32375e-28	-2.32557	-0.765799	1.71411e-05	-2.34726	-0.741805
105983085	chr8:105983085:G:A	3.98654e-28	-1.22856	-1.32306	1.70128e-05	-1.77418	-1.32239
105983155	chr8:105983155:A:T	1.97496e-27	-6.38037e-10	-0.95141	0.000151361	-6.38037e-10	-0.910874
105983357	chr8:105983357:G:A	1.38115e-27	-6.38037e-10	-1.30904	9.97947e-05	-6.38037e-10	-1.32743
105983447	chr8:105983447:T:G	3.18986e-28	-1.79837	-0.976194	1.72307e-05	-2.16529	-0.918555
105983658	chr8:105983658:C:T	2.23506e-28	-1.98687	-1.14341	1.81585e-05	-1.87063	-1.16077
105984410	chr8:105984410:A:G	5.2188e-28	-1.34974	-0.93254	2.71657e-05	-1.78007	-0.848519
105984449	chr8:105984449:T:C	4.94348e-28	-1.41796	-0.918516	2.61184e-05	-1.83201	-0.835891
105984493	chr8:105984493:T:C	6.29918e-28	-2.09413	-3.32691e-10	4.50641e-05	-2.12246	-3.32691e-10
105984858	chr8:105984858:C:T	3.22436e-27	-6.38037e-10	-0.461225	0.000264431	-6.38037e-10	-0.352961
105985550	chr8:105985550:G:A	1.68275e-27	-6.38037e-10	-1.11153	0.000129524	-6.38037e-10	-1.06668
105985681	chr8:105985681:C:T	3.30415e-27	-0.436779	-3.32691e-10	0.00012363	-1.11325	-3.32691e-10
105985697	chr8:105985697:GC:G	1.58509e-27	-6.38037e-10	-1.17132	0.000126379	-6.38037e-10	-1.09125
105985796	chr8:105985796:C:G	1.62234e-27	-6.38037e-10	-1.14809	0.000124482	-6.38037e-10	-1.10638
105986330	chr8:105986330:C:A	1.95015e-27	-6.38037e-10	-0.964054	0.000149381	-6.38037e-10	-0.92404
105987157	chr8:105987157:C:T	1.81121e-27	-6.38037e-10	-1.03797	0.000137906	-6.38037e-10	-1.00397
105987332	chr8:105987332:T:A	1.085e-27	-1.55038	-3.32691e-10	4.99528e-05	-2.01946	-3.32691e-10
105988274	chr8:105988274:C:A	2.72803e-28	-1.79534	-1.13562	1.43702e-05	-2.17709	-1.0883
105988337	chr8:105988337:G:C	9.5628e-28	-0.508827	-1.16784	2.80822e-05	-1.45813	-1.13728
105988410	chr8:105988410:G:C	3.45086e-28	-1.39498	-1.30094	1.53235e-05	-1.89727	-1.30389
105988787	chr8:105988787:C:T	2.91568e-27	-6.38037e-10	-0.561855	0.00021122	-6.38037e-10	-0.57764
105988907	chr8:105988907:G:GCT	9.72992e-28	-0.48915	-1.17019	2.87188e-05	-1.43341	-1.13957
105988915	chr8:105988915:G:A	6.41082e-28	-2.07656	-3.32691e-10	4.71495e-05	-2.07722	-3.32691e-10
105988926	chr8:105988926:C:T	2.51603e-27	-6.38037e-10	-0.709278	0.00020107	-6.38037e-10	-0.626889
105989633	chr8:105989633:G:C	6.11264e-28	-2.12418	-3.32691e-10	4.39234e-05	-2.1481	-3.32691e-10
105990223	chr8:105990223:C:T	3.41487e-28	-1.75018	-0.956223	1.82081e-05	-2.13256	-0.896116
105990376	chr8:105990376:A:G	3.63246e-28	-1.36511	-1.27952	1.61407e-05	-1.86605	-1.28314
105990427	chr8:105990427:C:A	1.44608e-27	-6.38037e-10	-1.2631	0.000106053	-6.38037e-10	-1.2666
105990666	chr8:105990666:G:A	1.37125e-27	-6.38037e-10	-1.31624	0.000101748	-6.38037e-10	-1.30804
105990724	chr8:105990724:A:G	2.30976e-28	-2.03621	-1.06119	1.18211e-05	-2.37788	-1.08277
105991657	chr8:105991657:C:T	1.62585e-27	-6.38037e-10	-1.14593	0.000119731	-6.38037e-10	-1.1453
105991962	chr8:105991962:C:T	1.51159e-27	-6.38037e-10	-1.21879	0.000114576	-6.38037e-10	-1.1893
105992078	chr8:105992078:A:G	1.36069e-27	-6.38037e-10	-1.32397	0.000101081	-6.38037e-10	-1.31462
105992163	chr8:105992163:T:C	4.70902e-28	-2.38507	-3.32691e-10	3.35216e-05	-2.41835	-3.32691e-10
105992806	chr8:105992806:C:T	9.30181e-28	-0.535261	-1.16907	2.74422e-05	-1.4791	-1.13936
105992839	chr8:105992839:G:A	2.5619e-27	-6.38037e-10	-0.69121	0.000186977	-6.38037e-10	-0.699554
105992912	chr8:105992912:C:G	1.47255e-27	-6.38037e-10	-1.24496	0.000107951	-6.38037e-10	-1.24886
105993012	chr8:105993012:C:T	1.95015e-27	-6.38037e-10	-0.964054	0.000149381	-6.38037e-10	-0.92404
105993240	chr8:105993240:C:T	5.40337e-27	-6.38037e-10	0.055064	0.000436159	-6.38037e-10	0.147466
105993597	chr8:105993597:C:T	8.3897e-28	-0.494117	-1.31342	2.38007e-05	-1.45333	-1.3075
105994128	chr8:105994128:T:C	7.94037e-28	-0.694463	-1.16812	2.6201e-05	-1.51045	-1.15429
105994137	chr8:105994137:C:T	4.86703e-28	-1.48962	-0.862442	2.63143e-05	-1.88774	-0.77269
105994233	chr8:105994233:G:A	4.4383e-27	-6.38037e-10	-0.141687	0.000333126	-6.38037e-10	-0.122021
105994329	chr8:105994329:C:T	1.39559e-27	-6.38037e-10	-1.29864	0.000102982	-6.38037e-10	-1.29599
105994734	chr8:105994734:T:C	1.39063e-27	-0.559595	-0.742608	4.54566e-05	-1.4339	-0.67988
105994928	chr8:105994928:T:A	6.36734e-28	-1.39859	-0.684769	3.42703e-05	-1.83283	-0.563435
105994950	chr8:105994950:A:G	6.73975e-28	-1.34337	-0.68315	3.58203e-05	-1.79064	-0.56139
105995519	chr8:105995519:G:A	3.19832e-28	-1.75554	-1.01638	1.68649e-05	-2.15746	-0.947842
105995942	chr8:105995942:T:C	3.48006e-28	-1.81282	-0.874673	1.88486e-05	-2.19055	-0.803554
105997100	chr8:105997100:C:T	4.95852e-28	-1.49429	-0.839147	1.80713e-05	-2.13104	-0.905177
105997307	chr8:105997307:T:C	1.3584e-27	-0.580174	-0.745479	4.48666e-05	-1.44373	-0.683114
105997430	chr8:105997430:T:C	1.39256e-27	-6.38037e-10	-1.30082	0.000102732	-6.38037e-10	-1.29842
105997609	chr8:105997609:GGTATAA:G	3.60591e-28	-1.40077	-1.2512	1.60714e-05	-1.89793	-1.25557
105997717	chr8:105997717:A:G	4.0468e-27	-6.38037e-10	-0.234034	0.000377847	-6.38037e-10	0.00394816
105997999	chr8:105997999:TA:T	2.89554e-27	-6.38037e-10	-0.568787	0.000209938	-6.38037e-10	-0.583728
105998165	chr8:105998165:G:A	3.26959e-27	-6.38037e-10	-0.447293	0.000237142	-6.38037e-10	-0.461884
105998968	chr8:105998968:C:G	4.5257e-28	-1.64868	-0.776092	2.30383e-05	-2.10106	-0.692321
105999389	chr8:105999389:A:G	3.09117e-27	-6.38037e-10	-0.503409	0.000252489	-6.38037e-10	-0.399172
105999800	chr8:105999800:TCTTA:T	3.59215e-28	-1.41345	-1.24234	1.60637e-05	-1.90683	-1.24715
105999899	chr8:105999899:T:G	8.76397e-27	-6.38037e-10	0.53869	0.000783632	-6.38037e-10	0.733398
105999968	chr8:105999968:G:A	4.25716e-27	-6.38037e-10	-0.183356	0.000319913	-6.38037e-10	-0.162493
106000114	chr8:106000114:G:T	1.06755e-27	-0.283063	-1.28353	2.8368e-05	-1.31382	-1.27146
106000420	chr8:106000420:C:T	2.81772e-27	-6.38037e-10	-0.59603	0.000202134	-6.38037e-10	-0.62161
106000447	chr8:106000447:G:T	5.24598e-28	-2.27708	-3.32691e-10	4.61351e-05	-2.09897	-3.32691e-10
106000530	chr8:106000530:C:T	2.47173e-27	-6.38037e-10	-0.727043	0.000177675	-6.38037e-10	-0.750584
106000662	chr8:106000662:A:G	2.82599e-27	-6.38037e-10	-0.593101	0.000202715	-6.38037e-10	-0.618742
106000687	chr8:106000687:C:T	1.06773e-27	-0.299256	-1.26717	2.85432e-05	-1.32606	-1.25306
106001226	chr8:106001226:G:A	1.40241e-27	-6.38037e-10	-1.29377	0.000102578	-6.38037e-10	-1.29991
106002489	chr8:106002489:C:A	2.41016e-28	-2.08657	-0.968286	1.27038e-05	-2.39539	-0.993246
106002533	chr8:106002533:G:A	4.57842e-28	-2.41319	-3.32691e-10	3.56169e-05	-2.35772	-3.32691e-10
106002609	chr8:106002609:T:C	1.49116e-27	-6.38037e-10	-1.2324	0.000109272	-6.38037e-10	-1.23671
106003006	chr8:106003006:T:G	3.53768e-28	-1.82133	-0.849745	1.92766e-05	-2.19527	-0.776378
106004062	chr8:106004062:C:T	1.92495e-27	-6.38037e-10	-0.977059	0.000147131	-6.38037e-10	-0.939218
106004176	chr8:106004176:T:C	3.63866e-28	-1.38284	-1.26008	1.6226e-05	-1.87987	-1.26406
106004359	chr8:106004359:A:T	3.76781e-28	-1.76708	-0.840973	2.01109e-05	-2.16273	-0.76655
106004561	chr8:106004561:C:T	1.04155e-26	-6.38037e-10	0.71134	0.000812519	-6.38037e-10	0.769597
106004709	chr8:106004709:TGTAAA:T	1.24656e-28	-2.41388	-1.30027	9.5417e-06	-2.36834	-1.30653
106004913	chr8:106004913:T:C	3.71192e-28	-1.80775	-0.815248	2.01118e-05	-2.18948	-0.739757
106005300	chr8:106005300:A:C	3.75922e-28	-1.77966	-0.830673	2.01299e-05	-2.17226	-0.756077
106005362	chr8:106005362:T:C	1.43174e-27	-6.38037e-10	-1.27307	0.000105752	-6.38037e-10	-1.26945
106005874	chr8:106005874:C:T	1.72601e-27	-6.38037e-10	-1.08615	0.00013513	-6.38037e-10	-1.0243
106006026	chr8:106006026:G:A	1.08172e-27	-0.265845	-1.28757	2.84818e-05	-1.30527	-1.27601
106006495	chr8:106006495:C:T	3.73185e-28	-1.81473	-0.802915	2.0362e-05	-2.19289	-0.723974
106006741	chr8:106006741:C:A	2.89103e-27	-6.38037e-10	-0.570347	0.000209616	-6.38037e-10	-0.585262
106006784	chr8:106006784:C:A	2.49994e-27	-6.38037e-10	-0.715691	0.000199539	-6.38037e-10	-0.634533
106007014	chr8:106007014:C:T	1.78803e-27	-6.38037e-10	-1.05084	0.000140563	-6.38037e-10	-0.984885
106007230	chr8:106007230:G:A	3.52745e-28	-1.81518	-0.858792	1.91311e-05	-2.19504	-0.784183
106007389	chr8:106007389:AATAATATAAAAATGC:A	6.56015e-28	-1.33714	-0.716394	3.49678e-05	-1.77799	-0.598125
106007834	chr8:106007834:G:A	2.73177e-27	-0.627008	-3.32691e-10	0.000254249	-0.392227	-3.32691e-10
106007965	chr8:106007965:G:A	4.41249e-28	-1.39145	-1.05865	2.28801e-05	-1.82634	-0.973931
106008072	chr8:106008072:G:C	3.03124e-27	-6.38037e-10	-0.522987	0.00024694	-6.38037e-10	-0.421396
106008178	chr8:106008178:C:T	7.21464e-28	-1.26049	-0.697941	3.74927e-05	-1.72858	-0.577818
106008240	chr8:106008240:A:C	1.72788e-27	-6.38037e-10	-1.08507	0.000135297	-6.38037e-10	-1.02307
106008420	chr8:106008420:G:A	7.10717e-28	-1.26305	-0.710386	3.68426e-05	-1.73195	-0.591938
106008561	chr8:106008561:G:A	1.20269e-27	-0.141909	-1.30549	3.00867e-05	-1.22874	-1.29772
106009374	chr8:106009374:ATATTATTTATTT:A	3.91072e-28	-1.49916	-1.07166	2.06868e-05	-1.91306	-0.98799
106009663	chr8:106009663:A:T	1.23786e-26	-6.38037e-10	0.884012	0.000952438	-6.38037e-10	0.928484
106009717	chr8:106009717:T:C	1.72452e-27	-6.38037e-10	-1.08701	0.000135001	-6.38037e-10	-1.02526
106009836	chr8:106009836:G:T	2.92843e-27	-6.38037e-10	-0.557493	0.000212302	-6.38037e-10	-0.572534
106010016	chr8:106010016:T:C	1.37839e-27	-6.38037e-10	-1.31105	0.000101639	-6.38037e-10	-1.30911
106010246	chr8:106010246:G:A	2.94015e-27	-6.38037e-10	-0.553499	0.000239039	-6.38037e-10	-0.453915
106010358	chr8:106010358:A:C	2.06943e-27	-1.20132	0.296634	0.000123776	-1.68221	0.570136
106010518	chr8:106010518:A:T	1.96201e-27	-6.38037e-10	-0.957988	0.000138693	-6.38037e-10	-0.998277
106010560	chr8:106010560:T:A	1.4114e-27	-6.38037e-10	-1.28738	0.000104724	-6.38037e-10	-1.27922
106010666	chr8:106010666:G:A	3.68775e-28	-1.37002	-1.25951	1.63698e-05	-1.87149	-1.26362
106011004	chr8:106011004:G:A	3.69053e-28	-1.36871	-1.26006	1.64838e-05	-1.86401	-1.26415
106011780	chr8:106011780:C:T	2.01688e-27	-6.38037e-10	-0.930407	0.000154937	-6.38037e-10	-0.887522
106011841	chr8:106011841:C:T	7.98221e-27	-6.38037e-10	0.445256	0.000708255	-6.38037e-10	0.632262
106011901	chr8:106011901:C:T	8.02091e-28	-0.625394	-1.2271	2.45108e-05	-1.52932	-1.20211
106012030	chr8:106012030:A:G	1.46297e-27	-1.25985	0.00836757	8.54027e-05	-1.73185	0.248688
106012193	chr8:106012193:T:G	3.14487e-27	-6.38037e-10	-0.486186	0.000228271	-6.38037e-10	-0.500008
106012217	chr8:106012217:C:T	1.46091e-27	-0.176856	-1.07604	3.82786e-05	-1.26065	-1.025
106012229	chr8:106012229:T:C	3.62195e-28	-1.81982	-0.82771	1.96963e-05	-2.19679	-0.753319
106012277	chr8:106012277:C:T	1.44177e-27	-1.28225	0.0161628	8.46556e-05	-1.74921	0.257257
106012283	chr8:106012283:T:C	2.73943e-27	-6.38037e-10	-0.624208	0.000227893	-6.38037e-10	-0.501664
106012467	chr8:106012467:T:A	1.46033e-27	-0.178124	-1.07518	3.83639e-05	-1.25961	-1.02381
106012483	chr8:106012483:A:G	1.76807e-27	-6.38037e-10	-1.06207	0.000133169	-6.38037e-10	-1.03892
106012634	chr8:106012634:T:G	3.64801e-28	-1.79834	-0.842026	1.96406e-05	-2.18413	-0.768808
106013733	chr8:106013733:A:G	3.69914e-27	-6.38037e-10	-0.323858	0.00031071	-6.38037e-10	-0.191681
106013734	chr8:106013734:G:A	1.35621e-27	-6.38037e-10	-1.32727	9.98544e-05	-6.38037e-10	-1.32683
106013919	chr8:106013919:C:T	2.20807e-28	-2.04452	-1.09791	1.13745e-05	-2.37991	-1.11926
106014183	chr8:106014183:AG:A	1.62295e-28	-2.19359	-1.25671	1.197e-05	-2.20947	-1.23866
106014370	chr8:106014370:A:G	1.19735e-26	-6.38037e-10	0.85074	0.00139452	-6.38037e-10	1.30977
106014640	chr8:106014640:G:A	1.31764e-28	-2.34624	-1.31247	2.58456e-05	-1.38539	-1.29301
106014685	chr8:106014685:G:A	7.41807e-28	-1.35171	-0.57892	4.18249e-05	-1.80944	-0.38761
106014820	chr8:106014820:T:A	8.72356e-27	-6.38037e-10	0.534068	0.00077751	-6.38037e-10	0.725555
106014913	chr8:106014913:C:T	8.27076e-28	-0.598229	-1.22359	2.4902e-05	-1.51906	-1.19653
106015275	chr8:106015275:G:T	6.83785e-27	-6.38037e-10	0.290514	0.000475314	-6.38037e-10	0.233433
106015357	chr8:106015357:G:C	2.89301e-27	-6.38037e-10	-0.569662	0.000209679	-6.38037e-10	-0.584966
106015636	chr8:106015636:G:A	2.56264e-26	-6.38037e-10	1.61166	0.00337854	-6.38037e-10	2.19466
106015928	chr8:106015928:C:T	1.30329e-28	-2.35719	-1.31247	2.72598e-05	-1.33221	-1.29292
106016416	chr8:106016416:T:C	2.87516e-27	-6.38037e-10	-0.575849	0.00020862	-6.38037e-10	-0.590025
106017167	chr8:106017167:A:G	3.59095e-28	-1.8578	-0.798329	1.9862e-05	-2.22036	-0.72137
106017468	chr8:106017468:G:A	3.26278e-27	-6.38037e-10	-0.449379	0.000261667	-6.38037e-10	-0.36347
106017592	chr8:106017592:A:G	1.7039e-27	-0.0584986	-1.04054	4.38063e-05	-1.16772	-0.983043
106017732	chr8:106017732:C:T	4.45171e-27	-6.38037e-10	-0.138671	0.000400049	-6.38037e-10	0.0610458
106017740	chr8:106017740:G:T	2.6699e-27	-6.38037e-10	-0.64992	0.0002161	-6.38037e-10	-0.554801
106018759	chr8:106018759:G:A	2.31043e-27	-6.38037e-10	-0.794524	0.000177076	-6.38037e-10	-0.753965
106018858	chr8:106018858:C:T	3.47151e-28	-1.86423	-0.825726	1.92274e-05	-2.22329	-0.750912
106018891	chr8:106018891:A:T	1.40285e-27	-6.38037e-10	-1.29346	0.000100431	-6.38037e-10	-1.32107
106019109	chr8:106019109:T:C	3.43049e-27	-6.38037e-10	-0.399257	0.000275697	-6.38037e-10	-0.311241
106019644	chr8:106019644:A:C	4.10521e-28	-1.42633	-1.09596	1.69329e-05	-2.01571	-1.08557
106019785	chr8:106019785:A:G	3.79037e-28	-1.81109	-0.790995	2.05792e-05	-2.19245	-0.713814
106019860	chr8:106019860:A:G	4.7361e-27	-6.38037e-10	-0.0767443	0.000431347	-6.38037e-10	0.136372
106020077	chr8:106020077:C:T	2.87634e-27	-6.38037e-10	-0.57544	0.000208715	-6.38037e-10	-0.589573
106020242	chr8:106020242:G:A	1.94704e-27	-6.38037e-10	-0.965649	0.000146466	-6.38037e-10	-0.943747
106020358	chr8:106020358:A:G	6.52986e-28	-2.05816	-3.32691e-10	3.60075e-05	-2.34681	-3.32691e-10
106020753	chr8:106020753:G:A	2.84406e-27	-6.38037e-10	-0.586726	0.000233203	-6.38037e-10	-0.478633
106020929	chr8:106020929:A:C	6.23743e-28	-2.10398	-3.32691e-10	6.45043e-05	-1.76381	-3.32691e-10
106020990	chr8:106020990:T:C	3.55348e-28	-1.39326	-1.27335	1.59787e-05	-1.88199	-1.27729
106021029	chr8:106021029:C:T	2.32121e-28	-2.01644	-1.07601	1.17195e-05	-2.37098	-1.09831
106021309	chr8:106021309:C:G	3.45299e-28	-1.8521	-0.843201	1.89805e-05	-2.2175	-0.769632
106021486	chr8:106021486:A:C	3.72956e-28	-1.83082	-0.787434	2.04088e-05	-2.20425	-0.710322
106022093	chr8:106022093:T:C	1.82655e-27	-6.38037e-10	-1.02953	0.000132721	-6.38037e-10	-1.04229
106022141	chr8:106022141:C:T	5.6626e-27	-6.38037e-10	0.101924	0.000500311	-6.38037e-10	0.284688
106022634	chr8:106022634:T:C	2.3943e-28	-2.02319	-1.03827	1.21259e-05	-2.37261	-1.06258
106022770	chr8:106022770:T:C	3.96537e-28	-1.7914	-0.765546	2.14156e-05	-2.18004	-0.686388
106022892	chr8:106022892:G:A	3.65826e-28	-1.33953	-1.29803	1.70918e-05	-1.80874	-1.2832
106022923	chr8:106022923:T:C	3.57522e-28	-1.82324	-0.837277	1.94376e-05	-2.20027	-0.763063
106023000	chr8:106023000:A:G	4.59284e-27	-6.38037e-10	-0.107461	0.000345131	-6.38037e-10	-0.0866178
106023070	chr8:106023070:A:G	3.69767e-28	-1.8093	-0.817536	2.00287e-05	-2.19122	-0.742158
106023302	chr8:106023302:A:C	1.00115e-24	5.27695	-3.32691e-10	0.0114018	3.41099	-3.32691e-10
106023673	chr8:106023673:G:A	1.88705e-27	-6.38037e-10	-0.996944	0.000143887	-6.38037e-10	-0.961511
106023679	chr8:106023679:A:T	1.36313e-27	0.00692778	-1.3291	3.1868e-05	-1.13966	-1.32928
106023745	chr8:106023745:C:T	1.23326e-28	-2.41358	-1.31131	9.4417e-06	-2.36907	-1.31633
106023824	chr8:106023824:A:G	3.73435e-28	-1.7899	-0.827074	2.0061e-05	-2.17945	-0.752308
106023875	chr8:106023875:G:T	3.76419e-28	-1.78165	-0.827366	2.01499e-05	-2.17472	-0.752621
106023921	chr8:106023921:T:G	1.39009e-27	-6.38037e-10	-1.30259	0.000103851	-6.38037e-10	-1.28758
106023955	chr8:106023955:G:C	3.42083e-27	-6.38037e-10	-0.402076	0.000274883	-6.38037e-10	-0.314195
106024273	chr8:106024273:A:G	3.71716e-28	-1.82422	-0.797364	2.02678e-05	-2.20079	-0.720722
106024283	chr8:106024283:A:G	3.76605e-28	-1.79115	-0.817364	2.02599e-05	-2.17999	-0.741904
106024299	chr8:106024299:A:G	1.55745e-27	-0.203581	-0.985327	4.17925e-05	-1.27488	-0.922944
106024720	chr8:106024720:A:C	2.07987e-28	-2.06522	-1.13702	1.68652e-05	-1.95023	-1.15506
106024829	chr8:106024829:T:C	2.37985e-27	-6.38037e-10	-0.764922	0.000189788	-6.38037e-10	-0.684633
106025104	chr8:106025104:G:A	7.0113e-27	-6.38037e-10	0.315563	0.000577265	-6.38037e-10	0.427759
106025227	chr8:106025227:G:A	3.60812e-28	-1.84796	-0.803395	1.98643e-05	-2.2145	-0.727115
106025243	chr8:106025243:C:A	1.42287e-27	-6.38037e-10	-1.27928	0.000105642	-6.38037e-10	-1.27048
106025259	chr8:106025259:C:T	3.28953e-27	-6.38037e-10	-0.441213	0.000277501	-6.38037e-10	-0.304715
106025329	chr8:106025329:C:T	2.93395e-27	-6.38037e-10	-0.555609	0.000212853	-6.38037e-10	-0.569938
106025469	chr8:106025469:A:G	2.33145e-27	-6.38037e-10	-0.785467	0.000178752	-6.38037e-10	-0.74454
106025549	chr8:106025549:G:A	4.57146e-28	-2.41471	-3.32691e-10	3.56945e-05	-2.35554	-3.32691e-10
106025722	chr8:106025722:A:C	2.30327e-27	-6.38037e-10	-0.797628	0.000176507	-6.38037e-10	-0.757183
106025762	chr8:106025762:C:T	2.8442e-26	-6.38037e-10	1.71591	0.00330347	-6.38037e-10	2.17219
106025770	chr8:106025770:T:C	3.65783e-28	-1.81215	-0.825528	1.98251e-05	-2.19308	-0.75051
106025864	chr8:106025864:C:T	4.02706e-27	-6.38037e-10	-0.238924	0.000337972	-6.38037e-10	-0.107579
106026425	chr8:106026425:A:C	1.24334e-27	-0.107206	-1.30696	3.00825e-05	-1.22327	-1.30332
106026725	chr8:106026725:C:T	3.38505e-27	-6.38037e-10	-0.412591	0.000271325	-6.38037e-10	-0.327224
106027308	chr8:106027308:A:G	2.25919e-27	-6.38037e-10	-0.816952	0.000173009	-6.38037e-10	-0.777201
106027482	chr8:106027482:A:G	2.28698e-27	-6.38037e-10	-0.804727	0.000175057	-6.38037e-10	-0.765431
106027672	chr8:106027672:C:T	5.05282e-28	-2.3146	-3.32691e-10	4.91233e-05	-2.03621	-3.32691e-10
106027730	chr8:106027730:C:T	3.6133e-28	-1.3871	-1.26282	1.60942e-05	-1.88531	-1.26678
106027773	chr8:106027773:T:C	3.6776e-28	-1.79514	-0.837142	1.97817e-05	-2.18253	-0.763252
106027938	chr8:106027938:A:T	2.42877e-27	-6.38037e-10	-0.744573	0.000170218	-6.38037e-10	-0.793462
106028075	chr8:106028075:T:C	2.23418e-27	-6.38037e-10	-0.828084	0.000171102	-6.38037e-10	-0.788282
106028676	chr8:106028676:C:G	2.01013e-27	-6.38037e-10	-0.933759	0.000152595	-6.38037e-10	-0.902756
106028728	chr8:106028728:G:A	9.2538e-28	-0.395057	-1.31445	2.47368e-05	-1.41154	-1.31071
106028738	chr8:106028738:A:G	2.30155e-27	-6.38037e-10	-0.798375	0.000176387	-6.38037e-10	-0.757862
106028752	chr8:106028752:T:C	3.63845e-28	-1.82171	-0.821278	1.97901e-05	-2.19896	-0.746394
106028785	chr8:106028785:G:C	3.93002e-28	-1.31726	-1.24864	1.71918e-05	-1.83293	-1.25318
106028802	chr8:106028802:G:A	3.83076e-28	-1.77875	-0.812728	2.05144e-05	-2.17237	-0.737045
106028948	chr8:106028948:T:A	3.43341e-28	-1.85474	-0.846253	1.89039e-05	-2.21858	-0.77259
106029006	chr8:106029006:T:C	7.58018e-28	-1.90901	-3.32691e-10	5.96523e-05	-1.84201	-3.32691e-10
106029254	chr8:106029254:C:G	3.991e-28	-1.25266	-1.29784	1.73895e-05	-1.77403	-1.30064
106029304	chr8:106029304:T:C	3.98283e-28	-1.73369	-0.818862	2.09583e-05	-2.14373	-0.74428
106029603	chr8:106029603:G:T	3.85707e-28	-1.34007	-1.24457	1.69598e-05	-1.8504	-1.2493
106029623	chr8:106029623:C:T	3.74829e-28	-1.81405	-0.799196	2.03668e-05	-2.19422	-0.722418
106030105	chr8:106030105:G:A	3.7831e-28	-1.8164	-0.787597	2.05923e-05	-2.19538	-0.710241
106030373	chr8:106030373:T:C	3.37689e-27	-6.38037e-10	-0.415004	0.000297837	-6.38037e-10	-0.233997
106030748	chr8:106030748:G:A	7.91346e-27	-6.38037e-10	0.436605	0.000701796	-6.38037e-10	0.623102
106030769	chr8:106030769:A:T	3.66507e-27	-6.38037e-10	-0.333112	0.000308549	-6.38037e-10	-0.19866
106031049	chr8:106031049:A:G	4.43783e-28	-1.87235	-0.572024	2.48659e-05	-2.23001	-0.487035
106031317	chr8:106031317:C:G	2.23498e-28	-2.02626	-1.10405	1.14087e-05	-2.37229	-1.12388
106031430	chr8:106031430:C:T	3.19378e-27	-6.38037e-10	-0.470754	0.00026647	-6.38037e-10	-0.345281
106031569	chr8:106031569:G:A	8.66418e-28	-0.622668	-1.15268	2.81065e-05	-1.45557	-1.13897
106031770	chr8:106031770:C:CAT	1.43082e-27	-6.38037e-10	-1.27371	0.000106275	-6.38037e-10	-1.26451
106031931	chr8:106031931:G:A	3.74247e-28	-1.81535	-0.799448	2.03314e-05	-2.19453	-0.723846
106032207	chr8:106032207:C:T	3.80655e-28	-1.36722	-1.2306	1.67979e-05	-1.87506	-1.23423
106032339	chr8:106032339:G:C	3.69303e-28	-1.78441	-0.843691	1.97527e-05	-2.17761	-0.769637
106032369	chr8:106032369:G:A	4.28957e-28	-1.78764	-0.690716	2.31713e-05	-2.17852	-0.609103
106032445	chr8:106032445:C:G	1.7657e-27	-6.38037e-10	-1.06341	0.000134119	-6.38037e-10	-1.03182
106032659	chr8:106032659:C:T	5.02114e-28	-2.39538	0.074493	5.51922e-05	-2.21232	0.292596
106033081	chr8:106033081:A:G	4.53531e-28	-1.77608	-0.646573	2.44174e-05	-2.17233	-0.56292
106033130	chr8:106033130:G:A	2.27524e-27	-6.38037e-10	-0.809872	0.000180562	-6.38037e-10	-0.734469
106033224	chr8:106033224:G:A	1.37429e-27	-6.38037e-10	-1.31402	0.000101437	-6.38037e-10	-1.31111
106033490	chr8:106033490:C:T	2.81688e-28	-1.58091	-1.318	1.39261e-05	-1.98285	-1.31392
106033861	chr8:106033861:T:C	2.45869e-28	-1.98266	-1.05226	1.21894e-05	-2.3567	-1.07327
106034370	chr8:106034370:T:C	3.08322e-27	-6.38037e-10	-0.505983	0.000222431	-6.38037e-10	-0.525923
106034494	chr8:106034494:A:G	4.35022e-28	-1.78903	-0.675284	2.35142e-05	-2.17983	-0.593108
106034839	chr8:106034839:T:C	3.00081e-27	-6.38037e-10	-0.533077	0.000216569	-6.38037e-10	-0.552632
106035410	chr8:106035410:C:T	2.47846e-27	-6.38037e-10	-0.724322	0.00019485	-6.38037e-10	-0.658311
106035551	chr8:106035551:C:T	4.38132e-28	-1.761	-0.696197	2.3385e-05	-2.1629	-0.615551
106035823	chr8:106035823:C:A	2.19371e-28	-2.04447	-1.10449	1.78069e-05	-1.92734	-1.12361
106035867	chr8:106035867:T:C	3.91192e-28	-1.29838	-1.27214	1.71932e-05	-1.81038	-1.27565
106036580	chr8:106036580:A:C	2.12614e-27	-0.218654	-0.658999	6.43365e-05	-1.18732	-0.579091
106036597	chr8:106036597:G:A	4.25568e-28	-1.77814	-0.708151	2.28885e-05	-2.17337	-0.626535
106036633	chr8:106036633:T:G	3.40196e-27	-6.38037e-10	-0.407608	0.000261408	-6.38037e-10	-0.364459
106037550	chr8:106037550:G:A	2.4633e-27	-6.38037e-10	-0.730459	0.000205345	-6.38037e-10	-0.605849
106037977	chr8:106037977:G:A	4.26846e-28	-1.19785	-1.28544	1.82109e-05	-1.74083	-1.28769
106038183	chr8:106038183:G:C	1.40848e-27	-6.38037e-10	-1.28945	0.000104132	-6.38037e-10	-1.28488
106038301	chr8:106038301:G:T	3.88233e-28	-1.26772	-1.31039	1.67658e-05	-1.79911	-1.31209
106038727	chr8:106038727:C:A	3.81077e-28	-1.87648	-0.720234	2.13611e-05	-2.22837	-0.640605
106038970	chr8:106038970:T:A	3.93392e-28	-1.89373	-0.671176	2.22112e-05	-2.23958	-0.590365
106039194	chr8:106039194:T:C	1.62974e-26	-6.38037e-10	1.15905	0.00206965	-6.38037e-10	1.70459
106039340	chr8:106039340:A:C	8.81556e-28	-0.678791	-1.07923	2.94109e-05	-1.49324	-1.05594
106039465	chr8:106039465:A:C	8.17508e-27	-6.38037e-10	0.469131	0.000726221	-6.38037e-10	0.657313
106039617	chr8:106039617:T:C	2.18753e-27	-2.35789	1.50871	0.000269269	-2.14026	1.80543
106039646	chr8:106039646:C:T	4.31724e-28	-2.41349	-0.0584388	4.45236e-05	-2.27806	0.143537
106040003	chr8:106040003:A:T	5.76333e-28	-2.18303	-3.32691e-10	4.3609e-05	-2.15528	-3.32691e-10
106040023	chr8:106040023:A:G	2.64346e-28	-1.93093	-1.03153	1.44838e-05	-2.27189	-0.985617
106040281	chr8:106040281:T:C	4.11356e-28	-1.8187	-0.701555	2.24969e-05	-2.19448	-0.622688
106041111	chr8:106041111:G:C	4.23583e-28	-1.78775	-0.703218	2.28374e-05	-2.17804	-0.624098
106041153	chr8:106041153:T:C	4.46836e-28	-1.82634	-0.611187	2.43994e-05	-2.20065	-0.53533
106041218	chr8:106041218:T:C	4.05884e-28	-1.24745	-1.2862	1.75796e-05	-1.77503	-1.28877
106041280	chr8:106041280:C:A	7.56397e-27	-6.38037e-10	0.391437	0.0008361	-6.38037e-10	0.798207
106041898	chr8:106041898:G:A	5.57802e-28	-2.21571	-3.32691e-10	5.65151e-05	-1.89603	-3.32691e-10
106041903	chr8:106041903:A:G	1.84411e-27	-6.38037e-10	-1.01996	0.00014039	-6.38037e-10	-0.986116
106041969	chr8:106041969:A:C	4.24562e-28	-1.78991	-0.698745	2.28838e-05	-2.18075	-0.619367
106041993	chr8:106041993:C:T	1.93384e-27	-6.38037e-10	-0.972449	0.000145216	-6.38037e-10	-0.952318
106042001	chr8:106042001:G:A	4.15225e-28	-1.24291	-1.26799	1.79837e-05	-1.77009	-1.27098
106042059	chr8:106042059:C:A	2.97925e-27	-6.38037e-10	-0.540286	0.000215027	-6.38037e-10	-0.559779
106042181	chr8:106042181:T:C	7.06733e-28	-1.97906	-3.32691e-10	5.23603e-05	-1.97239	-3.32691e-10
106043110	chr8:106043110:G:A	1.54976e-27	-6.38037e-10	-1.19386	0.000113509	-6.38037e-10	-1.19866
106043111	chr8:106043111:C:A	1.54026e-27	-6.38037e-10	-1.20001	0.000112824	-6.38037e-10	-1.20471
106043129	chr8:106043129:C:T	4.34944e-28	-1.77445	-0.690047	2.33131e-05	-2.17104	-0.610487
106043198	chr8:106043198:A:C	9.26028e-27	-6.38037e-10	0.593775	0.00118168	-6.38037e-10	1.14415
106043447	chr8:106043447:T:C	1.5782e-27	-6.38037e-10	-1.17568	0.00011564	-6.38037e-10	-1.18006
106043736	chr8:106043736:T:C	7.34688e-28	-1.94027	-3.32691e-10	3.96789e-05	-2.24972	-3.32691e-10
106043765	chr8:106043765:C:T	3.50488e-27	0.103056	-0.480858	9.65517e-05	-0.980763	-0.3797
106044034	chr8:106044034:C:T	4.12009e-28	-1.77603	-0.742637	2.20526e-05	-2.1709	-0.666213
106044139	chr8:106044139:C:A	3.52495e-27	-6.38037e-10	-0.372092	0.000271002	-6.38037e-10	-0.328414
106044141	chr8:106044141:C:A	3.51671e-27	-6.38037e-10	-0.374433	0.000270367	-6.38037e-10	-0.330762
106044411	chr8:106044411:G:A	1.44159e-27	-6.38037e-10	-1.26621	0.000108411	-6.38037e-10	-1.24461
106044432	chr8:106044432:A:C	3.74026e-27	-6.38037e-10	-0.312804	0.000335464	-6.38037e-10	-0.115027
106044509	chr8:106044509:C:T	3.51885e-27	-6.38037e-10	-0.373824	0.00027053	-6.38037e-10	-0.330158
106044566	chr8:106044566:C:T	3.06919e-27	-6.38037e-10	-0.510544	0.000221312	-6.38037e-10	-0.530969
106044606	chr8:106044606:C:T	1.80377e-27	-6.38037e-10	-1.04208	0.000154832	-6.38037e-10	-0.888199
106044805	chr8:106044805:G:A	4.31431e-28	-1.43414	-1.03846	1.93267e-05	-1.92337	-1.04568
106044882	chr8:106044882:G:C	1.37568e-27	-6.38037e-10	-1.31301	0.000101548	-6.38037e-10	-1.31001
106045036	chr8:106045036:T:G	1.39368e-27	-6.38037e-10	-1.30001	0.000106485	-6.38037e-10	-1.26253
106045240	chr8:106045240:A:G	1.84463e-27	-6.38037e-10	-1.01968	0.000140433	-6.38037e-10	-0.985814
106045281	chr8:106045281:A:T	2.49353e-27	-0.00301419	-0.715245	7.0369e-05	-1.03599	-0.640802
106045318	chr8:106045318:C:T	4.04405e-28	-1.75497	-0.782324	2.14177e-05	-2.158	-0.708321
106045633	chr8:106045633:A:G	1.75935e-27	-0.314715	-0.7523	5.47833e-05	-1.24507	-0.682084
106045679	chr8:106045679:A:G	2.48196e-28	-1.95432	-1.07118	1.20761e-05	-2.34778	-1.09153
106045881	chr8:106045881:G:C	1.80496e-27	-0.284895	-0.756527	5.56005e-05	-1.2252	-0.687155
106046056	chr8:106046056:A:G	2.18231e-27	-2.3324	1.48083	0.000274956	-2.08965	1.77572
106046634	chr8:106046634:G:T	3.56748e-27	0.113137	-0.473238	9.74997e-05	-0.97854	-0.372152
106047230	chr8:106047230:AC:A	1.37429e-27	-6.38037e-10	-1.31402	0.000101437	-6.38037e-10	-1.31111
106047305	chr8:106047305:T:C	3.52495e-27	-6.38037e-10	-0.372092	0.000271002	-6.38037e-10	-0.328414
106047355	chr8:106047355:A:G	4.10792e-28	-1.9443	-0.577329	2.44133e-05	-2.25775	-0.477666
106047358	chr8:106047358:TAAA:T	3.23837e-27	-6.38037e-10	-0.45689	0.000244471	-6.38037e-10	-0.431445
106047410	chr8:106047410:A:G	4.33919e-28	-1.91253	-0.554322	2.54636e-05	-2.23932	-0.453973
106047653	chr8:106047653:C:T	1.11154e-27	-1.52622	-3.32691e-10	5.56413e-05	-1.91162	-3.32691e-10
106047869	chr8:106047869:T:C	3.0036e-27	-6.38037e-10	-0.532148	0.000216762	-6.38037e-10	-0.551742
106047896	chr8:106047896:C:T	3.0036e-27	-6.38037e-10	-0.532148	0.000216762	-6.38037e-10	-0.551742
106047925	chr8:106047925:C:T	3.75953e-27	-6.38037e-10	-0.307664	0.000281362	-6.38037e-10	-0.290898
106047965	chr8:106047965:G:A	1.38948e-27	-6.38037e-10	-1.30303	0.000103794	-6.38037e-10	-1.28813
106048282	chr8:106048282:T:G	1.67294e-27	-6.38037e-10	-1.11737	0.000123048	-6.38037e-10	-1.11797
106048526	chr8:106048526:A:G	1.84315e-27	-6.38037e-10	-1.02048	0.000140311	-6.38037e-10	-0.986684
106048677	chr8:106048677:G:C	2.88358e-28	-1.84662	-1.02889	1.69049e-05	-2.14875	-0.954188
106048843	chr8:106048843:A:T	3.62075e-28	-1.92988	-0.717989	2.24298e-05	-2.18919	-0.630958
106048885	chr8:106048885:T:C	3.70854e-27	-6.38037e-10	-0.32132	0.000332452	-6.38037e-10	-0.124047
106049496	chr8:106049496:G:A	2.09035e-27	-0.187095	-0.707532	6.39421e-05	-1.13365	-0.638911
106049680	chr8:106049680:A:AGT	1.89203e-27	-0.256532	-0.737776	5.95459e-05	-1.17487	-0.668925
106049711	chr8:106049711:G:C	2.90448e-27	-6.38037e-10	-0.565706	0.000209706	-6.38037e-10	-0.584836
106049914	chr8:106049914:C:CA	1.69594e-27	-1.10372	-3.32691e-10	0.000223924	-0.519235	-3.32691e-10
106049997	chr8:106049997:C:T	1.37876e-27	-6.38037e-10	-1.31078	0.000101795	-6.38037e-10	-1.30758
106050501	chr8:106050501:T:A	3.51298e-27	-6.38037e-10	-0.375496	0.000262997	-6.38037e-10	-0.3584
106050559	chr8:106050559:G:T	1.37348e-27	-6.38037e-10	-1.31461	0.000101372	-6.38037e-10	-1.31175
106050591	chr8:106050591:G:A	1.64651e-27	-0.752715	-0.380585	8.90528e-05	-1.22054	-0.220773
106050594	chr8:106050594:A:G	1.58695e-27	-6.38037e-10	-1.17015	0.000126484	-6.38037e-10	-1.09042
106050620	chr8:106050620:C:G	6.11415e-27	-6.38037e-10	0.178647	0.000664121	-6.38037e-10	0.567923
106050898	chr8:106050898:A:G	8.00942e-28	-1.40337	-0.450557	4.68205e-05	-1.78558	-0.29864
106051056	chr8:106051056:A:G	4.54996e-28	-2.41943	-3.32691e-10	3.86656e-05	-2.27559	-3.32691e-10
106051104	chr8:106051104:A:G	1.35644e-27	-6.38037e-10	-1.32709	0.000100223	-6.38037e-10	-1.32314
106051238	chr8:106051238:C:A	1.88286e-27	-6.38037e-10	-0.99917	0.000145006	-6.38037e-10	-0.953769
106051984	chr8:106051984:A:ACT	5.03087e-28	-2.31895	-3.32691e-10	3.73618e-05	-2.30989	-3.32691e-10
106052659	chr8:106052659:C:T	2.50343e-28	-1.96907	-1.04781	1.23032e-05	-2.35263	-1.06806
106052701	chr8:106052701:A:G	2.75484e-28	-1.88056	-1.04062	1.28416e-05	-2.31677	-1.06109
106052769	chr8:106052769:T:C	1.88286e-27	-6.38037e-10	-0.99917	0.000145006	-6.38037e-10	-0.953769
106052877	chr8:106052877:G:A	4.37672e-28	-1.18025	-1.278	1.88862e-05	-1.71147	-1.28064
106053470	chr8:106053470:G:A	1.72231e-26	-6.38037e-10	1.21429	0.00219421	-6.38037e-10	1.76303
106053560	chr8:106053560:C:T	2.86924e-27	-6.38037e-10	-0.577912	0.000206984	-6.38037e-10	-0.597902
106053572	chr8:106053572:G:T	1.82692e-27	-6.38037e-10	-1.02933	0.000140411	-6.38037e-10	-0.985967
106053920	chr8:106053920:A:T	1.363e-27	-6.38037e-10	-1.32227	0.000100516	-6.38037e-10	-1.32022
106054509	chr8:106054509:T:C	1.75305e-27	-6.38037e-10	-1.0706	0.000132094	-6.38037e-10	-1.04703
106054707	chr8:106054707:C:T	2.66949e-27	-6.38037e-10	-0.650071	0.000204102	-6.38037e-10	-0.611921
106054708	chr8:106054708:G:A	3.62812e-27	0.610002	-0.953248	9.62165e-05	-0.452371	-0.911569
106055238	chr8:106055238:T:G	1.37544e-27	-6.38037e-10	-1.31319	0.000101528	-6.38037e-10	-1.31021
106055973	chr8:106055973:T:C	1.98966e-27	-6.38037e-10	-0.943995	0.000152494	-6.38037e-10	-0.903418
106055986	chr8:106055986:T:C	2.0904e-26	-6.38037e-10	1.40798	0.00271836	-6.38037e-10	1.97724
106056464	chr8:106056464:C:A	1.83346e-27	-6.38037e-10	-1.02575	0.000144895	-6.38037e-10	-0.954531
106056613	chr8:106056613:C:G	3.02309e-27	-6.38037e-10	-0.52568	0.000231734	-6.38037e-10	-0.48495
106056656	chr8:106056656:T:C	1.49254e-26	-6.38037e-10	1.07111	0.0018603	-6.38037e-10	1.59795
106056876	chr8:106056876:AT:A	1.46275e-27	-1.25164	-3.32691e-10	9.81329e-05	-1.34422	-3.32691e-10
106057069	chr8:106057069:G:A	2.0075e-27	-6.38037e-10	-0.935068	0.000155427	-6.38037e-10	-0.884363
106057644	chr8:106057644:C:G	3.53726e-28	-1.35211	-1.31908	2.29002e-05	-1.48524	-1.31415
106057833	chr8:106057833:G:A	6.17986e-27	-6.38037e-10	0.189336	0.000541847	-6.38037e-10	0.364441
106058033	chr8:106058033:C:T	4.6743e-27	-6.38037e-10	-0.0898791	0.000378831	-6.38037e-10	0.00654934
106058846	chr8:106058846:C:T	2.24636e-27	-6.38037e-10	-0.822647	0.000191519	-6.38037e-10	-0.675555
106058893	chr8:106058893:T:C	2.93719e-27	-6.38037e-10	-0.554506	0.00024989	-6.38037e-10	-0.409522
106059096	chr8:106059096:G:A	6.40376e-27	-6.38037e-10	0.224926	0.000562369	-6.38037e-10	0.401616
106059379	chr8:106059379:G:T	3.72899e-28	-1.32966	-1.28875	1.68221e-05	-1.81694	-1.29091
106059799	chr8:106059799:G:A	3.77927e-28	-1.36686	-1.23815	1.73048e-05	-1.8386	-1.24096
106059907	chr8:106059907:C:A	2.21563e-27	-0.836425	-3.32691e-10	9.98253e-05	-1.32712	-3.32691e-10
106060726	chr8:106060726:C:G	3.78949e-28	-1.97259	-0.629726	2.29649e-05	-2.2712	-0.525377
106060779	chr8:106060779:T:TC	1.61432e-27	-6.38037e-10	-1.15304	0.000118987	-6.38037e-10	-1.15153
106061260	chr8:106061260:A:G	2.67441e-27	-6.38037e-10	-0.648232	0.000215003	-6.38037e-10	-0.559891
106061557	chr8:106061557:A:T	6.24009e-28	-0.851201	-1.25235	1.69781e-05	-1.84152	-1.25709
106062096	chr8:106062096:A:G	1.38206e-27	-6.38037e-10	-1.30838	0.000101291	-6.38037e-10	-1.31254
106062146	chr8:106062146:A:G	2.551e-27	-6.38037e-10	-0.695473	0.000205873	-6.38037e-10	-0.603284
106062248	chr8:106062248:T:C	1.49088e-27	-6.38037e-10	-1.23259	0.000108226	-6.38037e-10	-1.24632
106062329	chr8:106062329:T:A	1.72351e-28	-2.17033	-1.21985	1.51707e-05	-1.97427	-1.23691
106062402	chr8:106062402:CTG:C	1.46929e-27	-6.38037e-10	-1.24718	0.000110676	-6.38037e-10	-1.22394
106062484	chr8:106062484:T:G	2.01847e-27	-0.929618	-3.32691e-10	5.92623e-05	-1.84857	-3.32691e-10
106062570	chr8:106062570:C:T	1.38343e-27	-6.38037e-10	-1.30739	0.000101381	-6.38037e-10	-1.31166
106062765	chr8:106062765:A:T	2.33767e-28	-2.3752	-0.710195	1.84399e-05	-2.33322	-0.682806
106062842	chr8:106062842:T:C	3.98787e-28	-1.23542	-1.31586	3.41791e-05	-1.10437	-1.29456
106063179	chr8:106063179:A:C	6.01179e-28	-1.02395	-1.11687	1.73138e-05	-1.94143	-1.13761
106063290	chr8:106063290:G:A	7.71743e-28	-0.579968	-1.3111	3.05677e-05	-1.19382	-1.31678
106063364	chr8:106063364:T:C	3.25742e-27	0.676651	-1.12768	7.66935e-05	-0.484779	-1.10595
106063447	chr8:106063447:T:C	1.38557e-27	-6.38037e-10	-1.30585	0.000101523	-6.38037e-10	-1.31026
106063698	chr8:106063698:T:TGTATAAGG	1.38552e-27	-6.38037e-10	-1.30588	0.000101518	-6.38037e-10	-1.31031
106063732	chr8:106063732:A:G	1.59958e-27	-1.16222	-3.32691e-10	5.13859e-05	-1.99118	-3.32691e-10
106063752	chr8:106063752:A:G	2.30379e-27	-6.38037e-10	-0.797404	0.000183685	-6.38037e-10	-0.717321
106063968	chr8:106063968:TCTGA:T	4.49669e-28	-1.366	-1.0652	1.52913e-05	-2.11681	-1.08645
106064020	chr8:106064020:G:A	3.41307e-26	-6.38037e-10	1.89824	0.00421124	-6.38037e-10	2.41497
106064193	chr8:106064193:G:A	3.71198e-28	-2.01534	-0.607638	3.33861e-05	-1.80492	-0.617478
106064417	chr8:106064417:G:A	2.13073e-27	-6.38037e-10	-0.875493	0.000167361	-6.38037e-10	-0.810389
106064604	chr8:106064604:T:G	1.3631e-26	-6.38037e-10	0.980388	0.00103533	-6.38037e-10	1.01193
106065074	chr8:106065074:C:G	5.25313e-27	-6.38037e-10	0.0268644	0.000515399	-6.38037e-10	0.3144
106065401	chr8:106065401:G:A	5.60001e-28	-2.21178	-3.32691e-10	4.03554e-05	-2.23282	-3.32691e-10
106065759	chr8:106065759:C:T	6.79734e-27	-6.38037e-10	0.284572	0.000749301	-6.38037e-10	0.688599
106066299	chr8:106066299:C:T	8.55655e-27	-6.38037e-10	0.514737	0.00072436	-6.38037e-10	0.654747
106066462	chr8:106066462:G:A	1.78857e-28	-2.17621	-1.17691	1.56163e-05	-1.98547	-1.19676
106066770	chr8:106066770:C:T	2.50767e-28	-1.90469	-1.1105	1.23846e-05	-2.26826	-1.14582
106066777	chr8:106066777:T:C	5.06114e-28	-0.991093	-1.32186	1.56834e-05	-1.85702	-1.32092
106066986	chr8:106066986:T:C	1.39358e-27	-6.38037e-10	-1.30009	0.000102039	-6.38037e-10	-1.30518
106067129	chr8:106067129:T:C	1.78465e-27	-6.38037e-10	-1.05274	0.000140209	-6.38037e-10	-0.98741
106067132	chr8:106067132:A:G	2.59065e-27	-0.680049	-3.32691e-10	9.1473e-05	-1.4145	-3.32691e-10
106067320	chr8:106067320:T:C	1.39916e-27	-6.38037e-10	-1.29609	0.000102413	-6.38037e-10	-1.30152
106067471	chr8:106067471:T:G	5.05214e-28	-0.993737	-1.321	1.56675e-05	-1.85893	-1.32002
106067605	chr8:106067605:G:T	2.19111e-27	-6.38037e-10	-0.847549	0.000165887	-6.38037e-10	-0.819236
106067839	chr8:106067839:C:A	4.55311e-28	-2.41873	-3.32691e-10	4.58431e-05	-2.10532	-3.32691e-10
106067927	chr8:106067927:T:A	2.63787e-28	-2.10616	-0.858417	2.30163e-05	-1.90559	-0.888749
106068095	chr8:106068095:G:A	1.39382e-27	-6.38037e-10	-1.29991	0.000101823	-6.38037e-10	-1.3073
106068277	chr8:106068277:G:C	1.38886e-27	-6.38037e-10	-1.30347	0.000101728	-6.38037e-10	-1.30824
106068381	chr8:106068381:G:C	7.30531e-28	-0.667335	-1.27861	3.02891e-05	-1.23134	-1.28841
106068600	chr8:106068600:C:T	2.39445e-27	-6.38037e-10	-0.758805	0.000191045	-6.38037e-10	-0.678031
106068822	chr8:106068822:G:A	3.01627e-26	-6.38037e-10	1.77465	0.0044437	-6.38037e-10	2.4687
106069121	chr8:106069121:C:T	1.41314e-27	-6.38037e-10	-1.28615	0.000102433	-6.38037e-10	-1.30133
106069139	chr8:106069139:G:A	1.39468e-27	-6.38037e-10	-1.29929	0.000102114	-6.38037e-10	-1.30445
106070009	chr8:106070009:C:T	1.41849e-27	-6.38037e-10	-1.28237	0.000105025	-6.38037e-10	-1.27635
106070190	chr8:106070190:A:G	3.79443e-28	-2.02295	-0.578058	3.41983e-05	-1.81045	-0.587913
106070325	chr8:106070325:G:A	3.92213e-28	-1.98044	-0.587471	3.56281e-05	-1.76081	-0.596591
106070517	chr8:106070517:G:A	1.39533e-27	-6.38037e-10	-1.29883	0.000102159	-6.38037e-10	-1.30401
106070564	chr8:106070564:G:A	1.39986e-27	-6.38037e-10	-1.29558	0.000102462	-6.38037e-10	-1.30105
106070836	chr8:106070836:A:G	1.60054e-27	-6.38037e-10	-1.16162	0.000117915	-6.38037e-10	-1.16058
106070960	chr8:106070960:C:T	3.72909e-28	-2.02284	-0.595534	3.37846e-05	-1.80526	-0.605274
106071015	chr8:106071015:C:T	1.40202e-27	-6.38037e-10	-1.29404	0.000102607	-6.38037e-10	-1.29964
106071061	chr8:106071061:T:G	1.41145e-27	-6.38037e-10	-1.28734	0.000103238	-6.38037e-10	-1.2935
106071292	chr8:106071292:T:G	3.57845e-27	0.411926	-0.768954	9.50605e-05	-0.758909	-0.617118
106071435	chr8:106071435:T:C	5.60518e-28	-1.14927	-1.06159	1.69933e-05	-2.01371	-1.08401
106071589	chr8:106071589:C:T	3.39529e-28	-2.04824	-0.663913	3.05775e-05	-1.83718	-0.673093
106071681	chr8:106071681:T:C	1.68691e-27	-6.38037e-10	-1.10906	0.00013098	-6.38037e-10	-1.0555
106071751	chr8:106071751:T:C	1.38528e-27	-6.38037e-10	-1.30606	0.000103425	-6.38037e-10	-1.29169
106071765	chr8:106071765:A:G	2.89991e-27	-6.38037e-10	-0.56728	0.000219567	-6.38037e-10	-0.538886
106071776	chr8:106071776:T:C	2.26681e-27	-0.813588	-3.32691e-10	0.000249093	-0.412714	-3.32691e-10
106071889	chr8:106071889:T:C	2.55085e-27	-0.695532	-3.32691e-10	0.000202814	-0.618251	-3.32691e-10
106072996	chr8:106072996:T:A	6.30708e-28	-0.801348	-1.29152	2.66775e-05	-1.34639	-1.30034
106073003	chr8:106073003:C:T	4.89532e-28	-2.34626	-3.32691e-10	4.45724e-05	-2.13343	-3.32691e-10
106073060	chr8:106073060:A:G	7.52887e-28	-2.11418	0.198377	7.6242e-05	-1.8917	0.295074
106073422	chr8:106073422:AC:A	3.53966e-28	-1.34552	-1.325	1.26854e-05	-2.0631	-1.32699
106073429	chr8:106073429:G:A	2.21419e-28	-2.08399	-1.05567	1.93297e-05	-1.87742	-1.09148
106073568	chr8:106073568:T:C	3.74282e-27	-6.38037e-10	-0.31212	0.000317184	-6.38037e-10	-0.171059
106073817	chr8:106073817:C:T	5.82861e-28	-2.17177	-3.32691e-10	3.5444e-05	-2.36259	-3.32691e-10
106074191	chr8:106074191:T:C	5.96269e-28	-0.857388	-1.29163	2.5347e-05	-1.39746	-1.30042
106074470	chr8:106074470:C:T	3.56703e-28	-1.96563	-0.697178	2.14349e-05	-2.26758	-0.597942
106075574	chr8:106075574:T:A	5.72223e-28	-2.19019	-3.32691e-10	4.38611e-05	-2.14951	-3.32691e-10
106075770	chr8:106075770:T:C	3.18195e-27	-6.38037e-10	-0.474464	0.000266086	-6.38037e-10	-0.346723
106075850	chr8:106075850:C:G	5.8137e-28	-1.12579	-1.04854	1.72361e-05	-2.01161	-1.07193
106076004	chr8:106076004:A:G	4.3623e-28	-1.20237	-1.25917	1.45105e-05	-1.99391	-1.26176
106076062	chr8:106076062:C:T	3.77245e-27	-6.38037e-10	-0.304234	0.000319332	-6.38037e-10	-0.164309
106076198	chr8:106076198:C:T	6.52304e-28	-0.760074	-1.29913	2.58508e-05	-1.37157	-1.30663
106076368	chr8:106076368:T:G	7.99439e-28	-1.8558	-3.32691e-10	4.45032e-05	-2.13498	-3.32691e-10
106076622	chr8:106076622:T:A	1.89886e-28	-2.19258	-1.10071	1.59311e-05	-2.02745	-1.13481
106076708	chr8:106076708:T:C	1.91886e-28	-2.19473	-1.08808	1.60851e-05	-2.02971	-1.12294
106076751	chr8:106076751:A:G	7.68877e-28	-0.612828	-1.28196	2.94667e-05	-1.25619	-1.29109
106077375	chr8:106077375:G:T	3.46309e-27	0.673173	-1.06297	7.69664e-05	-0.575421	-1.01175
106077405	chr8:106077405:T:G	7.18383e-28	-0.671223	-1.29149	2.78982e-05	-1.30213	-1.29985
106077425	chr8:106077425:T:C	1.82795e-27	-1.02877	-3.32691e-10	0.000151521	-0.90982	-3.32691e-10
106077448	chr8:106077448:G:A	8.05286e-28	-0.630339	-1.21818	3.05069e-05	-1.2874	-1.22519
106077482	chr8:106077482:C:T	1.99616e-26	-6.38037e-10	1.36185	0.00224966	-6.38037e-10	1.78799
106077496	chr8:106077496:C:T	8.57012e-28	-1.78626	-3.32691e-10	4.64385e-05	-2.09241	-3.32691e-10
106077525	chr8:106077525:T:C	6.90731e-28	-2.00196	-3.32691e-10	3.84987e-05	-2.27992	-3.32691e-10
106077736	chr8:106077736:A:C	4.34683e-28	-1.17837	-1.28672	1.43307e-05	-1.97905	-1.28909
106077772	chr8:106077772:C:T	6.92151e-28	-0.748465	-1.25145	2.7524e-05	-1.3582	-1.25728
106077890	chr8:106077890:G:A	1.66919e-27	-6.38037e-10	-1.11962	0.00012314	-6.38037e-10	-1.11722
106078272	chr8:106078272:G:A	5.18366e-28	-0.991876	-1.29716	2.22586e-05	-1.52275	-1.30506
106078344	chr8:106078344:T:G	1.99045e-27	-6.38037e-10	-0.943597	0.00015671	-6.38037e-10	-0.876147
106078358	chr8:106078358:C:T	5.82113e-27	-6.38037e-10	0.129535	0.000630391	-6.38037e-10	0.515799
106078469	chr8:106078469:G:A	3.1425e-27	-6.38037e-10	-0.486939	0.000263105	-6.38037e-10	-0.35799
106078501	chr8:106078501:G:A	6.48558e-28	-0.791017	-1.27395	2.71664e-05	-1.34429	-1.28427
106078599	chr8:106078599:C:T	5.58965e-28	-1.96352	-0.250102	3.5745e-05	-2.25517	-0.0989636
106078627	chr8:106078627:T:C	1.68942e-27	-6.38037e-10	-1.10757	0.000131264	-6.38037e-10	-1.05333
106078673	chr8:106078673:C:T	5.84794e-28	-0.885451	-1.283	2.51328e-05	-1.41375	-1.29262
106079068	chr8:106079068:G:A	1.72283e-27	-6.38037e-10	-1.08799	0.000144469	-6.38037e-10	-0.957474
106079099	chr8:106079099:G:A	2.56796e-27	-6.38037e-10	-0.688849	0.00020611	-6.38037e-10	-0.60213
106079123	chr8:106079123:A:C	3.71003e-27	-6.38037e-10	-0.320921	0.000405455	-6.38037e-10	0.0744685
106079331	chr8:106079331:G:A	3.21986e-28	-1.47011	-1.2951	1.23474e-05	-2.12042	-1.29667
106079539	chr8:106079539:T:C	1.63346e-27	-6.38037e-10	-1.14126	0.000120462	-6.38037e-10	-1.13921
106079587	chr8:106079587:T:C	1.66684e-27	-6.38037e-10	-1.12103	0.000138658	-6.38037e-10	-0.998528
106079983	chr8:106079983:C:G	3.26104e-28	-1.45489	-1.29761	1.24064e-05	-2.1131	-1.29923
106080211	chr8:106080211:C:T	1.3668e-27	-6.38037e-10	-1.31949	0.00010136	-6.38037e-10	-1.31187
106080319	chr8:106080319:T:C	1.6869e-27	-6.38037e-10	-1.10907	0.000131071	-6.38037e-10	-1.0548
106080372	chr8:106080372:T:A	3.56707e-28	-2.09359	-0.569212	3.15465e-05	-1.90049	-0.578584
106080385	chr8:106080385:A:G	4.6098e-28	-1.30823	-1.09813	1.52949e-05	-2.08454	-1.11848
106080623	chr8:106080623:A:T	6.24935e-28	-0.823453	-1.27861	2.63755e-05	-1.36967	-1.28843
106080928	chr8:106080928:G:A	1.41621e-27	-6.38037e-10	-1.28398	0.000104866	-6.38037e-10	-1.27785
106080975	chr8:106080975:A:G	2.30548e-28	-2.39572	-0.703533	1.80414e-05	-2.36188	-0.675999
106081149	chr8:106081149:T:C	4.48806e-28	-1.30635	-1.12677	1.48792e-05	-2.08401	-1.14657
106081164	chr8:106081164:A:T	9.32255e-27	-6.38037e-10	0.600477	0.00111585	-6.38037e-10	1.08683
106081195	chr8:106081195:G:A	3.55423e-28	-1.33741	-1.329	1.27144e-05	-2.05825	-1.32956
106081348	chr8:106081348:G:A	3.41412e-28	-2.11378	-0.592847	3.01944e-05	-1.92109	-0.601791
106081449	chr8:106081449:T:C	2.05236e-26	-6.38037e-10	1.38962	0.00290262	-6.38037e-10	2.04283
106081693	chr8:106081693:C:T	2.44438e-26	-6.38037e-10	1.56442	0.00354006	-6.38037e-10	2.24136
106081748	chr8:106081748:A:G	1.37263e-27	-6.38037e-10	-1.31523	0.000102162	-6.38037e-10	-1.30399
106082265	chr8:106082265:G:A	1.25402e-27	-1.40561	-3.32691e-10	9.78798e-05	-1.3468	-3.32691e-10
106082800	chr8:106082800:G:A	1.4639e-27	-6.38037e-10	-1.25086	0.00010686	-6.38037e-10	-1.25902
106083202	chr8:106083202:CAGAA:C	2.34829e-27	-6.38037e-10	-0.778271	0.000154932	-6.38037e-10	-0.887558
106083914	chr8:106083914:C:T	3.96183e-27	-6.38037e-10	-0.255254	0.000317327	-6.38037e-10	-0.170608
106083990	chr8:106083990:T:C	2.48437e-28	-2.40197	-0.622557	1.86265e-05	-2.41213	-0.593825
106084230	chr8:106084230:A:G	7.7089e-28	-0.652215	-1.23995	4.65476e-05	-0.889466	-1.2006
106084513	chr8:106084513:C:A	7.09385e-28	-1.97532	-3.32691e-10	4.25408e-05	-2.18008	-3.32691e-10
106084580	chr8:106084580:C:T	2.6672e-27	-6.38037e-10	-0.650929	0.00022407	-6.38037e-10	-0.518584
106084705	chr8:106084705:G:A	1.74954e-27	-6.38037e-10	-1.07261	0.000136904	-6.38037e-10	-1.01126
106084736	chr8:106084736:T:G	3.52282e-26	-6.38037e-10	1.92989	0.00486543	-6.38037e-10	2.55937
106086021	chr8:106086021:C:T	3.83575e-27	-6.38037e-10	-0.287593	0.000306968	-6.38037e-10	-0.203799
106086494	chr8:106086494:T:C	8.59175e-28	-2.41335	0.629612	7.03594e-05	-2.41706	0.740134
106086804	chr8:106086804:T:C	4.76348e-26	-6.38037e-10	2.2316	0.00672043	-6.38037e-10	2.88237
106087069	chr8:106087069:G:A	7.13953e-27	-0.407224	0.740912	0.000430291	-0.817303	0.951223
106087304	chr8:106087304:A:G	6.29094e-28	-2.09543	-3.32691e-10	3.82473e-05	-2.28647	-3.32691e-10
106087616	chr8:106087616:C:T	1.86036e-27	-6.38037e-10	-1.01119	0.000146633	-6.38037e-10	-0.942606
106087839	chr8:106087839:G:A	6.48763e-27	-6.38037e-10	0.237938	0.000548594	-6.38037e-10	0.376817
106088057	chr8:106088057:G:A	7.68113e-28	-0.62347	-1.27231	4.24668e-05	-0.953043	-1.22878
106088933	chr8:106088933:C:T	1.73016e-27	-6.38037e-10	-1.08375	0.000136402	-6.38037e-10	-1.01493
106088940	chr8:106088940:G:A	2.01797e-27	-6.38037e-10	-0.92987	0.000163126	-6.38037e-10	-0.836017
106088998	chr8:106088998:A:G	6.49e-28	-0.781804	-1.28248	3.17011e-05	-1.19946	-1.27473
106089136	chr8:106089136:A:T	5.98002e-28	-0.894006	-1.25211	3.42998e-05	-1.1908	-1.2046
106089395	chr8:106089395:T:C	5.6624e-28	-0.957954	-1.24274	3.27751e-05	-1.24807	-1.19281
106089760	chr8:106089760:G:A	2.64868e-27	-6.38037e-10	-0.657896	0.000222343	-6.38037e-10	-0.526319
106089762	chr8:106089762:A:G	6.42213e-27	-6.38037e-10	0.22779	0.000561932	-6.38037e-10	0.400839
106090152	chr8:106090152:G:A	2.10495e-27	-6.38037e-10	-0.887665	0.000158519	-6.38037e-10	-0.864667
106090587	chr8:106090587:A:G	2.74564e-27	-6.38037e-10	-0.621944	0.000231249	-6.38037e-10	-0.487047
106090846	chr8:106090846:C:T	7.79377e-28	-1.88122	-3.32691e-10	4.13978e-05	-2.20731	-3.32691e-10
106091092	chr8:106091092:C:T	1.71137e-27	-6.38037e-10	-1.09467	0.000134752	-6.38037e-10	-1.02711
106091484	chr8:106091484:A:G	6.36887e-27	-6.38037e-10	0.219462	0.00062885	-6.38037e-10	0.513351
106092083	chr8:106092083:C:T	6.47924e-27	-6.38037e-10	0.236644	0.000567135	-6.38037e-10	0.410056
106092084	chr8:106092084:C:T	1.44867e-27	-6.38037e-10	-1.26131	0.000105362	-6.38037e-10	-1.27314
106092088	chr8:106092088:A:AC	1.85592e-27	-6.38037e-10	-1.01358	0.000146249	-6.38037e-10	-0.945234
106092090	chr8:106092090:T:TTAC	1.85422e-27	-6.38037e-10	-1.01449	0.000146103	-6.38037e-10	-0.94623
106092091	chr8:106092091:G:A	1.85906e-27	-6.38037e-10	-1.01189	0.000146518	-6.38037e-10	-0.943396
106092236	chr8:106092236:T:C	5.26178e-28	-2.27408	-3.32691e-10	6.05763e-05	-1.82664	-3.32691e-10
106092317	chr8:106092317:A:G	8.59479e-28	-0.682991	-1.1004	4.09122e-05	-1.14015	-1.07896
106092342	chr8:106092342:G:A	1.46537e-27	-6.38037e-10	-1.24985	0.00010703	-6.38037e-10	-1.25743
106092977	chr8:106092977:G:A	8.7455e-28	-0.493666	-1.27234	4.68736e-05	-0.853706	-1.22938
106093015	chr8:106093015:G:A	9.07163e-28	-0.533806	-1.19559	5.02624e-05	-0.874902	-1.13838
106093156	chr8:106093156:C:T	9.73489e-28	-0.44025	-1.21858	5.33415e-05	-0.791007	-1.16282
106093249	chr8:106093249:G:A	2.42304e-27	-6.38037e-10	-0.746936	0.000201792	-6.38037e-10	-0.623303
106093515	chr8:106093515:A:G	1.79941e-28	-2.37636	-0.970722	1.56612e-05	-2.35564	-0.823719
106094140	chr8:106094140:T:G	4.06781e-28	-1.37651	-1.15493	2.61376e-05	-1.58187	-1.0853
106094585	chr8:106094585:A:G	7.43354e-27	-6.38037e-10	0.374043	0.000794454	-6.38037e-10	0.747113
106094754	chr8:106094754:C:T	9.71858e-27	-6.38037e-10	0.64208	0.000734198	-6.38037e-10	0.668236
106095373	chr8:106095373:G:T	2.74564e-27	-6.38037e-10	-0.621944	0.000231249	-6.38037e-10	-0.487047
106095635	chr8:106095635:C:T	1.94704e-27	-6.38037e-10	-0.96565	0.000153645	-6.38037e-10	-0.895898
106095739	chr8:106095739:C:G	8.50987e-28	-0.747939	-1.04538	4.16508e-05	-1.18013	-1.02109
106095812	chr8:106095812:C:G	4.72308e-26	-6.38037e-10	2.22309	0.00566916	-6.38037e-10	2.71226
106095874	chr8:106095874:A:G	2.44302e-27	-6.38037e-10	-0.738724	0.000201093	-6.38037e-10	-0.626774
106095955	chr8:106095955:A:G	3.30183e-26	-6.38037e-10	1.8651	0.00373542	-6.38037e-10	2.29507
106095995	chr8:106095995:T:A	1.87337e-28	-2.35351	-0.9533	1.64408e-05	-2.3279	-0.802874
106096068	chr8:106096068:A:C	3.91702e-28	-2.401	-0.168214	2.96287e-05	-2.41385	-0.12795
106096083	chr8:106096083:G:A	1.85832e-28	-2.37736	-0.93751	1.62732e-05	-2.35684	-0.784182
106096542	chr8:106096542:C:A	1.09461e-25	-6.38037e-10	3.06361	0.0166598	-6.38037e-10	3.79022
106096633	chr8:106096633:T:G	8.00891e-28	-1.85399	-3.32691e-10	9.73815e-05	-1.35191	-3.32691e-10
106096829	chr8:106096829:T:C	1.37613e-27	-6.38037e-10	-1.31268	0.000102231	-6.38037e-10	-1.30331
106096952	chr8:106096952:C:T	1.49906e-27	-6.38037e-10	-1.22712	0.00011422	-6.38037e-10	-1.19242
106097107	chr8:106097107:C:G	1.86205e-28	-2.37775	-0.935116	1.63087e-05	-2.35748	-0.781359
106097292	chr8:106097292:T:C	1.78033e-28	-2.38247	-0.975279	1.54744e-05	-2.3631	-0.828259
106097611	chr8:106097611:T:G	5.51431e-28	-2.2272	-3.32691e-10	3.62096e-05	-2.34122	-3.32691e-10
106097725	chr8:106097725:A:G	1.79719e-28	-2.37596	-0.972361	1.56379e-05	-2.35531	-0.825532
106097804	chr8:106097804:G:A	1.84469e-28	-2.36738	-0.954852	1.61363e-05	-2.345	-0.804474
106097999	chr8:106097999:G:A	1.84585e-28	-2.36749	-0.954112	1.61456e-05	-2.34549	-0.803403
106098178	chr8:106098178:G:A	1.43341e-27	-6.38037e-10	-1.27191	0.000104131	-6.38037e-10	-1.2849
106098399	chr8:106098399:T:C	3.58203e-27	-6.38037e-10	-0.356031	0.00028378	-6.38037e-10	-0.282344
106098400	chr8:106098400:G:A	1.38391e-27	-6.38037e-10	-1.30705	0.000102956	-6.38037e-10	-1.29624
106098674	chr8:106098674:C:G	1.33251e-28	-2.42115	-1.22633	9.90591e-06	-2.41145	-1.22596
106098788	chr8:106098788:A:C	1.85937e-27	-6.38037e-10	-1.01172	0.000146557	-6.38037e-10	-0.943128
106099038	chr8:106099038:C:T	4.4936e-26	2.17328	-3.32691e-10	0.00245507	1.87537	-3.32691e-10
106099062	chr8:106099062:A:G	1.51243e-28	-2.40924	-1.11158	1.11518e-05	-2.37631	-1.14263
106099535	chr8:106099535:T:G	1.66997e-28	-2.39506	-1.02668	1.23665e-05	-2.42147	-0.994075
106099563	chr8:106099563:AAAC:A	1.79106e-28	-2.38233	-0.969406	1.55828e-05	-2.36305	-0.821328
106099576	chr8:106099576:G:A	1.85513e-27	-6.38037e-10	-1.01401	0.000146184	-6.38037e-10	-0.945675
106099592	chr8:106099592:C:T	1.48408e-27	-6.38037e-10	-1.23716	0.000107668	-6.38037e-10	-1.25149
106099887	chr8:106099887:G:A	1.28803e-27	-1.37885	-3.32691e-10	0.000165574	-0.821122	-3.32691e-10
106100039	chr8:106100039:A:T	1.20977e-28	-2.41964	-1.32447	9.80016e-06	-2.34494	-1.3032
106100101	chr8:106100101:G:T	1.2095e-28	-2.41824	-1.3261	9.8351e-06	-2.33751	-1.30708
106100323	chr8:106100323:C:A	2.42903e-27	-6.38037e-10	-0.744469	0.000199859	-6.38037e-10	-0.632931
106100330	chr8:106100330:C:T	3.26922e-28	-2.39209	-0.357909	2.40304e-05	-2.40862	-0.342601
106100400	chr8:106100400:C:T	1.76301e-28	-2.37886	-0.988659	1.53069e-05	-2.35852	-0.843722
106101794	chr8:106101794:G:A	1.9561e-27	-6.38037e-10	-0.961004	0.000154604	-6.38037e-10	-0.889674
106101861	chr8:106101861:A:G	1.22967e-28	-2.42121	-1.3066	1.00311e-05	-2.3516	-1.27325
106101885	chr8:106101885:A:G	2.11397e-28	-2.38066	-0.805322	1.8627e-05	-2.36476	-0.641168
106101906	chr8:106101906:A:C	1.31704e-27	-1.35657	-3.32691e-10	0.000159022	-0.861501	-3.32691e-10
106101917	chr8:106101917:T:C	1.83035e-28	-2.37308	-0.956954	1.59976e-05	-2.35123	-0.806867
106101918	chr8:106101918:G:A	1.08865e-26	-6.38037e-10	0.755566	0.000823642	-6.38037e-10	0.783194
106102000	chr8:106102000:C:G	1.41522e-27	-6.38037e-10	-1.28467	0.000108413	-6.38037e-10	-1.2446
106102197	chr8:106102197:T:C	1.80583e-27	-6.38037e-10	-1.04094	0.000141817	-6.38037e-10	-0.976007
106102349	chr8:106102349:A:T	1.20775e-28	-2.41973	-1.32606	9.75973e-06	-2.34518	-1.3071
106102377	chr8:106102377:G:T	1.21054e-28	-2.41916	-1.32432	9.83354e-06	-2.34181	-1.30294
106103033	chr8:106103033:T:C	1.89956e-28	-2.3776	-0.915327	1.6697e-05	-2.35737	-0.757942
106103193	chr8:106103193:A:G	6.42943e-27	-6.38037e-10	0.228926	0.000562628	-6.38037e-10	0.402078
106103297	chr8:106103297:G:C	1.84244e-28	-2.37473	-0.948727	1.61199e-05	-2.3532	-0.797285
106103680	chr8:106103680:C:T	5.99034e-27	0.158189	-3.32691e-10	0.000170822	-0.78992	-3.32691e-10
106103995	chr8:106103995:A:T	1.48791e-27	-6.38037e-10	-1.23458	0.000105031	-6.38037e-10	-1.27629
106104126	chr8:106104126:C:G	3.93439e-28	-2.40813	-0.15666	2.98733e-05	-2.418	-0.115578
106104136	chr8:106104136:T:C	1.41624e-27	-6.38037e-10	-1.28395	0.000106979	-6.38037e-10	-1.25791
106104244	chr8:106104244:A:G	1.57618e-27	-6.38037e-10	-1.17695	0.00011398	-6.38037e-10	-1.19452
106104264	chr8:106104264:A:C	1.40256e-28	-2.41754	-1.17871	1.12567e-05	-2.40353	-1.10605
106104266	chr8:106104266:A:G	1.4685e-28	-2.41256	-1.13774	1.08177e-05	-2.38273	-1.16663
106104386	chr8:106104386:A:G	1.47804e-27	-6.38037e-10	-1.24124	0.000112385	-6.38037e-10	-1.20861
106104641	chr8:106104641:CA:C	1.37594e-27	-6.38037e-10	-1.31282	0.000102212	-6.38037e-10	-1.3035
106104684	chr8:106104684:G:A	1.35887e-27	-6.38037e-10	-1.3253	9.96726e-05	-6.38037e-10	-1.32865
106105404	chr8:106105404:TGTA:T	1.2063e-25	-6.38037e-10	3.16077	0.0185479	-6.38037e-10	3.89757
106105415	chr8:106105415:C:T	1.86188e-27	-6.38037e-10	-1.01037	0.000146767	-6.38037e-10	-0.941698
106105563	chr8:106105563:A:T	1.84985e-27	-6.38037e-10	-1.01685	0.00014572	-6.38037e-10	-0.948853
106105598	chr8:106105598:G:A	2.58233e-26	-6.38037e-10	1.61932	0.00287042	-6.38037e-10	2.03167
106105837	chr8:106105837:C:T	1.43231e-27	-6.38037e-10	-1.27267	0.000104201	-6.38037e-10	-1.28422
106105861	chr8:106105861:T:C	4.0186e-28	-2.40032	-0.143295	3.04257e-05	-2.4135	-0.101759
106105954	chr8:106105954:T:C	8.46801e-28	-0.591318	-1.20693	9.83434e-05	-0.0957045	-1.24637
106106145	chr8:106106145:T:C	1.85612e-27	-6.38037e-10	-1.01347	0.000146265	-6.38037e-10	-0.945121
106106327	chr8:106106327:G:GA	2.35178e-28	-2.41559	-0.663781	2.10641e-05	-2.40781	-0.475165
106106423	chr8:106106423:A:C	6.39546e-27	-6.38037e-10	0.223629	0.000559471	-6.38037e-10	0.396451
106106570	chr8:106106570:A:G	1.75782e-27	-6.38037e-10	-1.06788	0.000133221	-6.38037e-10	-1.03853
106106966	chr8:106106966:A:T	1.48325e-27	-6.38037e-10	-1.23772	0.000107612	-6.38037e-10	-1.25201
106107055	chr8:106107055:G:A	1.98249e-27	-6.38037e-10	-0.947608	0.000161555	-6.38037e-10	-0.845695
106107433	chr8:106107433:T:A	1.86427e-28	-2.34856	-0.963112	1.63568e-05	-2.32204	-0.813859
106107492	chr8:106107492:T:G	1.48907e-27	-6.38037e-10	-1.23381	0.000107997	-6.38037e-10	-1.24844
106107728	chr8:106107728:A:G	1.20984e-28	-2.42145	-1.3226	9.69682e-06	-2.35924	-1.29951
106107766	chr8:106107766:A:G	1.81408e-27	0.0257576	-1.06214	3.66932e-05	-1.21633	-1.11162
106108399	chr8:106108399:C:T	2.73025e-27	-6.38037e-10	-0.627566	0.00022986	-6.38037e-10	-0.493073
106108595	chr8:106108595:C:T	2.29465e-27	-6.38037e-10	-0.80138	0.000171796	-6.38037e-10	-0.784236
106108596	chr8:106108596:G:A	1.46565e-28	-2.38091	-1.17133	1.21022e-05	-2.33966	-1.0975
106109303	chr8:106109303:A:G	3.01829e-27	-6.38037e-10	-0.52727	0.000228248	-6.38037e-10	-0.500109
106109318	chr8:106109318:T:A	1.99591e-27	-6.38037e-10	-0.940858	0.000162781	-6.38037e-10	-0.838135
106109481	chr8:106109481:G:A	7.98376e-28	-1.85714	-3.32691e-10	4.17887e-05	-2.19791	-3.32691e-10
106110603	chr8:106110603:G:A	1.2538e-28	-2.42062	-1.28775	1.0367e-05	-2.34624	-1.24568
106110690	chr8:106110690:A:G	1.4648e-27	-6.38037e-10	-1.25024	0.000111265	-6.38037e-10	-1.21863
106110792	chr8:106110792:G:A	1.21451e-28	-2.42078	-1.31942	9.82489e-06	-2.35236	-1.29326
106110834	chr8:106110834:C:T	1.23806e-28	-2.42082	-1.30018	1.01624e-05	-2.34834	-1.26351
106110862	chr8:106110862:T:A	1.45773e-28	-2.42023	-1.13743	1.05975e-05	-2.40362	-1.1663
106110898	chr8:106110898:A:G	3.62727e-27	-6.38037e-10	-0.343478	0.000287561	-6.38037e-10	-0.269108
106111011	chr8:106111011:G:C	1.98153e-27	-6.38037e-10	-0.948088	0.000161473	-6.38037e-10	-0.846204
106111518	chr8:106111518:G:C	1.88043e-27	-6.38037e-10	-1.00046	0.000148315	-6.38037e-10	-0.931207
106112171	chr8:106112171:A:T	1.7195e-27	-6.38037e-10	-1.08993	0.000134508	-6.38037e-10	-1.02892
106112432	chr8:106112432:G:A	5.57613e-28	-2.29878	0.0827324	4.17939e-05	-2.34112	0.143333
106112557	chr8:106112557:A:G	2.05683e-27	-6.38037e-10	-0.910793	0.000152605	-6.38037e-10	-0.902687
106112859	chr8:106112859:C:T	1.62624e-27	-6.38037e-10	-1.14569	0.00012857	-6.38037e-10	-1.07407
106112904	chr8:106112904:G:A	1.75341e-28	-2.123	-1.24998	2.61477e-05	-1.45161	-1.21517
106113861	chr8:106113861:G:T	1.35693e-27	-6.38037e-10	-1.32674	0.000100567	-6.38037e-10	-1.31971
106114086	chr8:106114086:G:A	1.46307e-27	-6.38037e-10	-1.25142	0.000106318	-6.38037e-10	-1.26411
106114186	chr8:106114186:T:C	1.83681e-27	-6.38037e-10	-1.02393	0.000144609	-6.38037e-10	-0.956507
106114203	chr8:106114203:C:G	2.15901e-28	-2.29037	-0.874531	2.53543e-05	-1.75732	-0.940274
106114385	chr8:106114385:A:C	2.01251e-27	-6.38037e-10	-0.932576	0.000168587	-6.38037e-10	-0.803088
106114469	chr8:106114469:A:G	4.86835e-28	-2.35179	-3.32691e-10	3.38922e-05	-2.40736	-3.32691e-10
106114506	chr8:106114506:C:CCT	2.00369e-27	-6.38037e-10	-0.936967	0.00016773	-6.38037e-10	-0.808187
106114518	chr8:106114518:G:C	1.07068e-27	-2.32839	0.764722	0.000100948	-2.42098	1.10505
106114868	chr8:106114868:T:C	1.63085e-27	-6.38037e-10	-1.14286	0.000113346	-6.38037e-10	-1.2001
106114939	chr8:106114939:T:A	2.01342e-27	-6.38037e-10	-0.932123	0.000168672	-6.38037e-10	-0.802586
106115193	chr8:106115193:C:T	1.56766e-27	-6.38037e-10	-1.18238	0.000121597	-6.38037e-10	-1.12983
106115464	chr8:106115464:T:C	1.59971e-27	-6.38037e-10	-1.16213	0.000126185	-6.38037e-10	-1.09279
106115524	chr8:106115524:AC:A	1.64159e-27	-6.38037e-10	-1.1363	0.000112421	-6.38037e-10	-1.20829
106115560	chr8:106115560:G:A	7.2438e-28	-2.24451	0.290117	6.11128e-05	-2.40115	0.583325
106115967	chr8:106115967:T:A	7.36488e-27	-6.38037e-10	0.364763	0.00064653	-6.38037e-10	0.541079
106116018	chr8:106116018:C:G	1.36939e-27	-6.38037e-10	-1.31759	0.00010201	-6.38037e-10	-1.30547
106116020	chr8:106116020:G:A	1.92589e-27	-6.38037e-10	-0.976574	0.000152343	-6.38037e-10	-0.904404
106116033	chr8:106116033:A:G	1.57917e-27	-6.38037e-10	-1.17506	0.000124254	-6.38037e-10	-1.10821
106116440	chr8:106116440:T:C	1.73177e-27	-6.38037e-10	-1.08281	0.000126217	-6.38037e-10	-1.09254
106116611	chr8:106116611:T:C	2.00461e-27	-6.38037e-10	-0.93651	0.000167828	-6.38037e-10	-0.807605
106116632	chr8:106116632:T:C	7.06518e-27	-6.38037e-10	0.32322	0.000621417	-6.38037e-10	0.50146
106116975	chr8:106116975:T:C	2.02623e-27	-6.38037e-10	-0.925785	0.000169865	-6.38037e-10	-0.79554
106117021	chr8:106117021:G:T	1.56825e-27	-6.38037e-10	-1.182	0.000108862	-6.38037e-10	-1.24046
106117024	chr8:106117024:G:A	1.92523e-27	-6.38037e-10	-0.976914	0.000152289	-6.38037e-10	-0.90476
106117150	chr8:106117150:G:T	1.70575e-28	-2.10767	-1.29287	2.58393e-05	-1.41319	-1.26546
106117393	chr8:106117393:T:A	9.30708e-28	-2.30987	0.606099	8.49177e-05	-2.41868	0.929816
106117560	chr8:106117560:C:T	2.2465e-27	-6.38037e-10	-0.822586	0.000177275	-6.38037e-10	-0.752839
106117593	chr8:106117593:G:A	1.58505e-27	-6.38037e-10	-1.17134	0.000123181	-6.38037e-10	-1.11689
106117678	chr8:106117678:C:A	5.58951e-28	-2.26732	0.0536638	4.15939e-05	-2.31574	0.113151
106117723	chr8:106117723:G:A	1.92589e-27	-6.38037e-10	-0.976574	0.000152343	-6.38037e-10	-0.904404
106117863	chr8:106117863:C:T	1.46307e-27	-6.38037e-10	-1.25142	0.000106318	-6.38037e-10	-1.26411
106117903	chr8:106117903:C:T	1.45913e-28	-2.22751	-1.32919	1.91465e-05	-1.64883	-1.32959
106117986	chr8:106117986:C:T	1.59257e-27	-6.38037e-10	-1.16661	0.000123833	-6.38037e-10	-1.1116
106118048	chr8:106118048:A:G	2.28615e-28	-2.29099	-0.816681	2.30336e-05	-1.92379	-0.869795
106118059	chr8:106118059:C:T	1.91111e-27	-6.38037e-10	-0.984276	0.000145011	-6.38037e-10	-0.953735
106118060	chr8:106118060:G:A	1.58165e-27	-6.38037e-10	-1.17349	0.000123852	-6.38037e-10	-1.11145
106118673	chr8:106118673:C:T	2.02113e-27	-6.38037e-10	-0.928304	0.000169397	-6.38037e-10	-0.798294
106118882	chr8:106118882:T:A	1.63264e-27	-6.38037e-10	-1.14176	0.000129252	-6.38037e-10	-1.06878
106119024	chr8:106119024:G:T	1.46383e-27	-6.38037e-10	-1.25091	0.000106368	-6.38037e-10	-1.26364
106119285	chr8:106119285:G:T	1.665e-27	-6.38037e-10	-1.12213	0.000132191	-6.38037e-10	-1.0463
106119331	chr8:106119331:T:G	1.58358e-27	-6.38037e-10	-1.17227	0.000109723	-6.38037e-10	-1.23258
106120030	chr8:106120030:C:T	1.60008e-28	-2.14839	-1.3161	2.27156e-05	-1.5048	-1.30269
106120984	chr8:106120984:G:A	5.85087e-28	-2.26213	0.0941724	4.34781e-05	-2.31275	0.154462
```
