## Supplementary material for "Characterization of shared and ancestry-specific signals driving complex traits using multi-ancestry fine-mapping": susiex_nc2.cs80.summary

```
# chr8:105069300-106121040
CS_ID	CS_LENGTH	CS_PURITY	MAX_PIP_SNP	BP	REF_ALLELE	ALT_ALLELE	REF_FRQ	BETA	SE	-LOG10P	MAX_PIP	POST-HOC_PROB_POP1	POST-HOC_PROB_POP2
1	1	1	chr8:105569300:A:T	105569300	T,T	A,A	1,1	inf,inf	inf,inf	28.4906,1.41335	0.979595	1	0.654094
2	950	0	chr8:105765158:T:C	105765158	NA,C	NA,T	NA,1	NA,-inf	NA,inf	NA,3.57154	0.0511845	0.412998	0.474845
```
