## Supplementary material for "Characterization of shared and ancestry-specific signals driving complex traits using multi-ancestry fine-mapping": susiex_nc3.cs80.cs

```
CS_ID	SNP	BP	REF_ALLELE	ALT_ALLELE	REF_FRQ	BETA	SE	-LOG10P	CS_PIP	OVRL_PIP
1	chr8:105569300:A:T	105569300	T,T	A,A	1,1	inf,inf	inf,inf	28.4906,1.41335	0.979799	0.979799
2	chr8:105765158:T:C	105765158	NA,C	NA,T	NA,1	NA,-inf	NA,inf	NA,3.57154	0.0401009	0.0401009
2	chr8:106105404:TGTA:T	106105404	NA,T	NA,TGTA	NA,1	NA,inf	NA,inf	NA,3.11317	0.0132806	0.0132806
2	chr8:106096542:C:A	106096542	NA,A	NA,C	NA,1	NA,inf	NA,inf	NA,3.05978	0.0120072	0.0120072
2	chr8:106023302:A:C	106023302	C,NA	A,NA	1,NA	inf,NA	inf,NA	4.19567,NA	0.0116691	0.0116691
2	chr8:105706829:C:T	105706829	NA,T	NA,C	NA,1	NA,inf	NA,inf	NA,2.7668	0.0106752	0.0106752
2	chr8:105134927:T:G	105134927	G,G	T,T	1,1	-inf,-inf	inf,inf	1.4089,2.40871	0.00853833	0.00853833
2	chr8:105839846:G:A	105839846	NA,A	NA,G	NA,1	NA,inf	NA,inf	NA,2.94121	0.00762403	0.00762403
2	chr8:105850491:T:C	105850491	NA,C	NA,T	NA,1	NA,inf	NA,inf	NA,2.8616	0.00660063	0.00660063
2	chr8:105853903:CAGG:C	105853903	NA,C	NA,CAGG	NA,1	NA,inf	NA,inf	NA,2.84315	0.00638091	0.00638091
2	chr8:105269747:A:G	105269747	NA,G	NA,A	NA,1	NA,-inf	NA,inf	NA,2.39067	0.00608314	0.00608314
2	chr8:105271477:G:T	105271477	NA,T	NA,G	NA,1	NA,-inf	NA,inf	NA,2.38122	0.00598508	0.00598508
2	chr8:105847857:G:A	105847857	NA,A	NA,G	NA,1	NA,inf	NA,inf	NA,2.80511	0.00596171	0.00596171
2	chr8:105843846:C:T	105843846	NA,T	NA,C	NA,1	NA,inf	NA,inf	NA,2.80511	0.00596171	0.00596171
2	chr8:105851616:C:T	105851616	NA,T	NA,C	NA,1	NA,inf	NA,inf	NA,2.80506	0.00596117	0.00596117
2	chr8:105847689:T:A	105847689	NA,A	NA,T	NA,1	NA,inf	NA,inf	NA,2.80429	0.00595338	0.00595338
2	chr8:105850537:G:A	105850537	NA,A	NA,G	NA,1	NA,inf	NA,inf	NA,2.80348	0.00594443	0.00594443
2	chr8:106095812:C:G	106095812	NA,G	NA,C	NA,1	NA,-inf	NA,inf	NA,2.4081	0.00544905	0.00544905
2	chr8:106086804:T:C	106086804	NA,C	NA,T	NA,1	NA,inf	NA,inf	NA,2.56295	0.00539371	0.00539371
2	chr8:105282634:T:A	105282634	NA,A	NA,T	NA,1	NA,-inf	NA,inf	NA,2.27175	0.00482252	0.00482252
2	chr8:105707031:G:T	105707031	NA,T	NA,G	NA,1	NA,inf	NA,inf	NA,2.26353	0.00447261	0.00447261
2	chr8:105808045:A:G	105808045	NA,G	NA,A	NA,1	NA,inf	NA,inf	NA,2.27106	0.00429349	0.00429349
2	chr8:105268583:T:A	105268583	NA,A	NA,T	NA,1	NA,-inf	NA,inf	NA,2.19403	0.00414122	0.00414122
2	chr8:105854556:T:G	105854556	NA,G	NA,T	NA,1	NA,inf	NA,inf	NA,2.5877	0.00402072	0.00402072
2	chr8:105841235:T:C	105841235	NA,C	NA,T	NA,1	NA,inf	NA,inf	NA,2.58537	0.00400529	0.00400529
2	chr8:106064020:G:A	106064020	NA,A	NA,G	NA,1	NA,inf	NA,inf	NA,2.25231	0.0039517	0.0039517
2	chr8:105279813:C:T	105279813	NA,T	NA,C	NA,1	NA,-inf	NA,inf	NA,2.16203	0.00390921	0.00390921
2	chr8:105279151:C:T	105279151	NA,T	NA,C	NA,1	NA,-inf	NA,inf	NA,2.15013	0.00380934	0.00380934
2	chr8:106084736:T:G	106084736	NA,G	NA,T	NA,1	NA,inf	NA,inf	NA,2.42858	0.00378949	0.00378949
2	chr8:105114426:G:A	105114426	NA,A	NA,G	NA,1	NA,inf	NA,inf	NA,2.32136	0.00377573	0.00377573
2	chr8:105269659:ACT:A	105269659	NA,A	NA,ACT	NA,1	NA,-inf	NA,inf	NA,2.1436	0.00375672	0.00375672
2	chr8:105648077:G:C	105648077	C,C	G,G	1,1	inf,inf	inf,inf	4.86997,1.60557	0.00354202	0.00354202
2	chr8:105862471:G:A	105862471	NA,A	NA,G	NA,1	NA,-inf	NA,inf	NA,2.39602	0.00346387	0.00346387
2	chr8:106095955:A:G	106095955	NA,G	NA,A	NA,1	NA,inf	NA,inf	NA,2.27205	0.00337358	0.00337358
2	chr8:105280584:G:A	105280584	NA,A	NA,G	NA,1	NA,-inf	NA,inf	NA,2.06808	0.00325718	0.00325718
2	chr8:106025762:C:T	106025762	NA,T	NA,C	NA,1	NA,-inf	NA,inf	NA,2.13878	0.00321323	0.00321323
2	chr8:106068822:G:A	106068822	NA,A	NA,G	NA,1	NA,inf	NA,inf	NA,2.40696	0.00319069	0.00319069
2	chr8:105069936:A:C	105069936	NA,C	NA,A	NA,1	NA,inf	NA,inf	NA,2.12198	0.00277578	0.00277578
2	chr8:106015636:G:A	106015636	NA,A	NA,G	NA,1	NA,inf	NA,inf	NA,2.25121	0.00268385	0.00268385
2	chr8:106099038:C:T	106099038	T,NA	C,NA	1,NA	inf,NA	inf,NA	2.70533,NA	0.00265389	0.00265389
2	chr8:105383106:C:A	105383106	NA,A	NA,C	NA,1	NA,inf	NA,inf	NA,1.85886	0.00262543	0.00262543
2	chr8:106105598:G:A	106105598	NA,A	NA,G	NA,1	NA,inf	NA,inf	NA,2.13627	0.00262538	0.00262538
2	chr8:106081693:C:T	106081693	NA,T	NA,C	NA,1	NA,inf	NA,inf	NA,2.28529	0.00258824	0.00258824
2	chr8:105128699:G:A	105128699	NA,A	NA,G	NA,1	NA,inf	NA,inf	NA,1.89004	0.002559	0.002559
2	chr8:105551794:A:G	105551794	NA,G	NA,A	NA,1	NA,-inf	NA,inf	NA,1.62858	0.00249734	0.00249734
2	chr8:105801037:GTC:G	105801037	NA,G	NA,GTC	NA,1	NA,inf	NA,inf	NA,2.30279	0.00242769	0.00242769
2	chr8:105393040:G:A	105393040	NA,A	NA,G	NA,1	NA,inf	NA,inf	NA,1.80631	0.00236562	0.00236562
2	chr8:105649777:G:T	105649777	T,T	G,G	1,1	inf,inf	inf,inf	5.04614,1.01813	0.00235078	0.00235078
2	chr8:105528090:A:C	105528090	NA,C	NA,A	NA,1	NA,-inf	NA,inf	NA,1.60792	0.0022819	0.0022819
2	chr8:105123239:G:A	105123239	A,A	G,G	1,1	-inf,-inf	inf,inf	1.23395,1.79793	0.0022664	0.0022664
2	chr8:106077482:C:T	106077482	NA,T	NA,C	NA,1	NA,-inf	NA,inf	NA,1.94316	0.00222331	0.00222331
2	chr8:106055986:T:C	106055986	NA,C	NA,T	NA,1	NA,inf	NA,inf	NA,2.13458	0.00219213	0.00219213
2	chr8:105652969:G:A	105652969	A,A	G,G	1,1	inf,inf	inf,inf	5.07476,0.920658	0.00215971	0.00215971
2	chr8:106081449:T:C	106081449	NA,C	NA,T	NA,1	NA,inf	NA,inf	NA,2.18294	0.00215813	0.00215813
2	chr8:105115805:T:C	105115805	C,NA	T,NA	1,NA	-inf,NA	inf,NA	2.87187,NA	0.00214794	0.00214794
2	chr8:105647839:C:T	105647839	T,T	C,C	1,1	inf,inf	inf,inf	4.96755,1.18153	0.00214705	0.00214705
2	chr8:105567687:T:G	105567687	NA,G	NA,T	NA,1	NA,inf	NA,inf	NA,1.70396	0.00214347	0.00214347
2	chr8:105082944:A:G	105082944	NA,G	NA,A	NA,1	NA,inf	NA,inf	NA,1.97833	0.00213186	0.00213186
2	chr8:105655522:C:T	105655522	T,T	C,C	1,1	inf,inf	inf,inf	5.1076,1.02304	0.00213004	0.00213004
2	chr8:105647823:C:T	105647823	T,T	C,C	1,1	inf,inf	inf,inf	4.81944,1.14534	0.00211816	0.00211816
2	chr8:105654974:T:G	105654974	G,G	T,T	1,1	inf,inf	inf,inf	5.1095,1.01077	0.00210347	0.00210347
2	chr8:105651518:G:T	105651518	T,T	G,G	1,1	inf,inf	inf,inf	5.0112,1.1182	0.00208893	0.00208893
2	chr8:105126299:A:T	105126299	NA,T	NA,A	NA,1	NA,inf	NA,inf	NA,1.94813	0.00204584	0.00204584
2	chr8:105647891:C:T	105647891	T,T	C,C	1,1	inf,inf	inf,inf	4.80737,1.12875	0.00202814	0.00202814
2	chr8:105358651:A:G	105358651	NA,G	NA,A	NA,1	NA,inf	NA,inf	NA,1.691	0.0019633	0.0019633
2	chr8:105643024:T:C	105643024	NA,C	NA,T	NA,1	NA,-inf	NA,inf	NA,1.74016	0.0019133	0.0019133
2	chr8:105131363:C:T	105131363	NA,T	NA,C	NA,1	NA,-inf	NA,inf	NA,1.93759	0.00190765	0.00190765
2	chr8:105244783:A:C	105244783	NA,C	NA,A	NA,1	NA,inf	NA,inf	NA,1.70737	0.00187658	0.00187658
2	chr8:105876809:C:T	105876809	NA,T	NA,C	NA,1	NA,inf	NA,inf	NA,1.82898	0.00186183	0.00186183
2	chr8:105093282:AT:A	105093282	NA,A	NA,AT	NA,1	NA,inf	NA,inf	NA,1.69904	0.00185291	0.00185291
2	chr8:105649425:C:G	105649425	G,G	C,C	1,1	inf,inf	inf,inf	4.89668,1.14816	0.00185067	0.00185067
2	chr8:105650882:G:C	105650882	C,C	G,G	1,1	inf,inf	inf,inf	4.90472,1.12686	0.00181593	0.00181593
2	chr8:106053470:G:A	106053470	NA,A	NA,G	NA,1	NA,inf	NA,inf	NA,2.02215	0.00179741	0.00179741
2	chr8:105653211:C:A	105653211	A,A	C,C	1,1	inf,inf	inf,inf	5.0304,0.985178	0.00179537	0.00179537
2	chr8:105653052:A:G	105653052	G,G	A,A	1,1	inf,inf	inf,inf	5.01146,1.00204	0.00179197	0.00179197
2	chr8:105648569:A:G	105648569	G,G	A,A	1,1	inf,inf	inf,inf	4.93711,1.08126	0.00177352	0.00177352
2	chr8:105861914:T:C	105861914	NA,C	NA,T	NA,1	NA,-inf	NA,inf	NA,2.03983	0.00175167	0.00175167
2	chr8:105101399:T:C	105101399	NA,C	NA,T	NA,1	NA,inf	NA,inf	NA,1.84535	0.00174388	0.00174388
2	chr8:105655422:G:A	105655422	A,A	G,G	1,1	inf,inf	inf,inf	5.02105,0.964159	0.00173367	0.00173367
2	chr8:105860655:A:G	105860655	NA,G	NA,A	NA,1	NA,-inf	NA,inf	NA,2.00863	0.00172974	0.00172974
2	chr8:105856795:T:C	105856795	NA,C	NA,T	NA,1	NA,-inf	NA,inf	NA,2.00655	0.0017193	0.0017193
2	chr8:105405280:T:A	105405280	NA,A	NA,T	NA,1	NA,inf	NA,inf	NA,1.83882	0.00170853	0.00170853
2	chr8:106039194:T:C	106039194	NA,C	NA,T	NA,1	NA,inf	NA,inf	NA,1.99022	0.00170223	0.00170223
2	chr8:105852644:C:T	105852644	NA,T	NA,C	NA,1	NA,-inf	NA,inf	NA,1.99789	0.00169699	0.00169699
2	chr8:105794353:T:C	105794353	NA,C	NA,T	NA,1	NA,-inf	NA,inf	NA,1.96376	0.00169618	0.00169618
2	chr8:105855969:A:G	105855969	NA,G	NA,A	NA,1	NA,-inf	NA,inf	NA,1.99672	0.00169551	0.00169551
2	chr8:105859725:T:C	105859725	NA,C	NA,T	NA,1	NA,-inf	NA,inf	NA,1.99737	0.00169539	0.00169539
2	chr8:105848686:C:A	105848686	NA,A	NA,C	NA,1	NA,-inf	NA,inf	NA,1.99683	0.00169373	0.00169373
2	chr8:105859163:G:A	105859163	NA,A	NA,G	NA,1	NA,-inf	NA,inf	NA,1.99683	0.00169373	0.00169373
2	chr8:105855815:A:G	105855815	NA,G	NA,A	NA,1	NA,-inf	NA,inf	NA,1.99683	0.00169373	0.00169373
2	chr8:105856183:A:C	105856183	NA,C	NA,A	NA,1	NA,-inf	NA,inf	NA,1.99683	0.00169373	0.00169373
2	chr8:105858092:C:A	105858092	NA,A	NA,C	NA,1	NA,-inf	NA,inf	NA,1.99683	0.00169373	0.00169373
2	chr8:105850619:G:A	105850619	NA,A	NA,G	NA,1	NA,-inf	NA,inf	NA,1.99449	0.00168638	0.00168638
2	chr8:105837096:G:A	105837096	NA,A	NA,G	NA,1	NA,-inf	NA,inf	NA,1.9921	0.00168514	0.00168514
2	chr8:105861030:T:G	105861030	NA,G	NA,T	NA,1	NA,-inf	NA,inf	NA,1.99429	0.00168486	0.00168486
2	chr8:105845552:A:C	105845552	NA,C	NA,A	NA,1	NA,-inf	NA,inf	NA,1.99353	0.00168422	0.00168422
2	chr8:105855684:A:C	105855684	NA,C	NA,A	NA,1	NA,-inf	NA,inf	NA,1.99297	0.00168231	0.00168231
2	chr8:105860987:G:C	105860987	NA,C	NA,G	NA,1	NA,-inf	NA,inf	NA,1.99096	0.00167601	0.00167601
2	chr8:105857576:C:A	105857576	NA,A	NA,C	NA,1	NA,-inf	NA,inf	NA,1.98816	0.00166814	0.00166814
2	chr8:105855932:C:T	105855932	NA,T	NA,C	NA,1	NA,-inf	NA,inf	NA,2.00794	0.00165647	0.00165647
2	chr8:105851407:A:G	105851407	NA,G	NA,A	NA,1	NA,-inf	NA,inf	NA,1.98286	0.00165247	0.00165247
2	chr8:105863559:T:C	105863559	NA,C	NA,T	NA,1	NA,-inf	NA,inf	NA,1.97909	0.00164241	0.00164241
2	chr8:105857273:C:T	105857273	NA,T	NA,C	NA,1	NA,-inf	NA,inf	NA,1.97341	0.00162556	0.00162556
2	chr8:105863565:C:G	105863565	NA,G	NA,C	NA,1	NA,-inf	NA,inf	NA,1.97262	0.00162386	0.00162386
2	chr8:105863498:C:T	105863498	NA,T	NA,C	NA,1	NA,-inf	NA,inf	NA,1.97262	0.00162386	0.00162386
2	chr8:105864001:A:T	105864001	NA,T	NA,A	NA,1	NA,-inf	NA,inf	NA,1.97262	0.00162386	0.00162386
2	chr8:105863787:T:C	105863787	NA,C	NA,T	NA,1	NA,-inf	NA,inf	NA,1.97214	0.00162264	0.00162264
2	chr8:105864134:T:G	105864134	NA,G	NA,T	NA,1	NA,-inf	NA,inf	NA,1.96665	0.00160707	0.00160707
2	chr8:105649349:T:G	105649349	G,G	T,T	1,1	inf,inf	inf,inf	5.08447,1.05648	0.00160157	0.00160157
2	chr8:105861849:T:C	105861849	NA,C	NA,T	NA,1	NA,-inf	NA,inf	NA,1.98758	0.00159909	0.00159909
2	chr8:105860711:C:T	105860711	NA,T	NA,C	NA,1	NA,-inf	NA,inf	NA,1.98673	0.00159605	0.00159605
2	chr8:105113438:A:G	105113438	NA,G	NA,A	NA,1	NA,inf	NA,inf	NA,1.70007	0.00159015	0.00159015
2	chr8:105861559:A:G	105861559	NA,G	NA,A	NA,1	NA,-inf	NA,inf	NA,1.98096	0.00158069	0.00158069
2	chr8:105859465:A:G	105859465	NA,G	NA,A	NA,1	NA,-inf	NA,inf	NA,1.95606	0.00157694	0.00157694
2	chr8:105862103:T:C	105862103	NA,C	NA,T	NA,1	NA,-inf	NA,inf	NA,1.97883	0.001575	0.001575
2	chr8:105862081:C:CA	105862081	NA,CA	NA,C	NA,1	NA,-inf	NA,inf	NA,1.97719	0.00157058	0.00157058
2	chr8:105926187:T:C	105926187	NA,C	NA,T	NA,1	NA,inf	NA,inf	NA,1.72087	0.00156949	0.00156949
2	chr8:105861929:T:C	105861929	NA,C	NA,T	NA,1	NA,-inf	NA,inf	NA,1.97674	0.00156918	0.00156918
2	chr8:105862319:G:A	105862319	NA,A	NA,G	NA,1	NA,-inf	NA,inf	NA,1.9766	0.00156892	0.00156892
2	chr8:105859990:G:C	105859990	NA,C	NA,G	NA,1	NA,-inf	NA,inf	NA,1.97525	0.00156524	0.00156524
2	chr8:105661572:T:G	105661572	G,G	T,T	1,1	inf,inf	inf,inf	5.1239,0.797064	0.00155556	0.00155556
2	chr8:105856728:C:T	105856728	NA,T	NA,C	NA,1	NA,-inf	NA,inf	NA,1.96806	0.00154571	0.00154571
2	chr8:105857121:T:C	105857121	NA,C	NA,T	NA,1	NA,-inf	NA,inf	NA,1.94383	0.00154334	0.00154334
2	chr8:105858857:A:C	105858857	NA,C	NA,A	NA,1	NA,-inf	NA,inf	NA,1.96408	0.00154141	0.00154141
2	chr8:105857116:T:C	105857116	NA,C	NA,T	NA,1	NA,-inf	NA,inf	NA,1.94067	0.00153465	0.00153465
2	chr8:105826693:C:T	105826693	NA,T	NA,C	NA,1	NA,-inf	NA,inf	NA,1.94013	0.00153167	0.00153167
2	chr8:105767747:G:T	105767747	NA,T	NA,G	NA,1	NA,-inf	NA,inf	NA,1.83638	0.00151311	0.00151311
2	chr8:105260723:C:A	105260723	NA,A	NA,C	NA,1	NA,inf	NA,inf	NA,1.59381	0.00150867	0.00150867
2	chr8:105857072:T:C	105857072	NA,C	NA,T	NA,1	NA,-inf	NA,inf	NA,1.93058	0.0015073	0.0015073
2	chr8:105884403:A:T	105884403	NA,T	NA,A	NA,1	NA,inf	NA,inf	NA,2.01464	0.00150435	0.00150435
2	chr8:105405762:C:T	105405762	NA,T	NA,C	NA,1	NA,inf	NA,inf	NA,1.7659	0.00149331	0.00149331
2	chr8:105895535:G:A	105895535	NA,A	NA,G	NA,1	NA,inf	NA,inf	NA,2.00526	0.0014822	0.0014822
2	chr8:106056656:T:C	106056656	NA,C	NA,T	NA,1	NA,inf	NA,inf	NA,1.99618	0.00148189	0.00148189
2	chr8:105649480:T:C	105649480	C,C	T,T	1,1	inf,inf	inf,inf	4.89099,0.874959	0.0014784	0.0014784
2	chr8:105820968:G:A	105820968	NA,A	NA,G	NA,1	NA,-inf	NA,inf	NA,1.88776	0.00139233	0.00139233
2	chr8:105822655:G:C	105822655	NA,C	NA,G	NA,1	NA,-inf	NA,inf	NA,1.88776	0.00139233	0.00139233
2	chr8:105225795:T:C	105225795	NA,C	NA,T	NA,1	NA,inf	NA,inf	NA,1.82895	0.00135659	0.00135659
2	chr8:105955055:G:A	105955055	A,A	G,G	1,1	inf,inf	inf,inf	3.2436,0.0238128	0.00134065	0.00134065
2	chr8:105633732:C:A	105633732	NA,A	NA,C	NA,1	NA,-inf	NA,inf	NA,1.56643	0.00132011	0.00132011
2	chr8:105858768:C:A	105858768	NA,A	NA,C	NA,1	NA,-inf	NA,inf	NA,1.85163	0.00130761	0.00130761
2	chr8:105862253:T:C	105862253	NA,C	NA,T	NA,1	NA,-inf	NA,inf	NA,1.84961	0.00130308	0.00130308
2	chr8:105282500:G:A	105282500	NA,A	NA,G	NA,1	NA,inf	NA,inf	NA,1.80367	0.00129931	0.00129931
2	chr8:106064604:T:G	106064604	NA,G	NA,T	NA,1	NA,inf	NA,inf	NA,1.57955	0.00129807	0.00129807
2	chr8:105808625:A:G	105808625	NA,G	NA,A	NA,1	NA,-inf	NA,inf	NA,1.84714	0.001293	0.001293
2	chr8:105976731:G:A	105976731	NA,A	NA,G	NA,1	NA,inf	NA,inf	NA,1.90864	0.00127611	0.00127611
2	chr8:105578131:TTTGA:T	105578131	NA,T	NA,TTTGA	NA,1	NA,-inf	NA,inf	NA,1.31058	0.0012756	0.0012756
2	chr8:105956501:A:G	105956501	NA,G	NA,A	NA,1	NA,inf	NA,inf	NA,1.90998	0.00126895	0.00126895
2	chr8:105859052:C:T	105859052	NA,T	NA,C	NA,1	NA,inf	NA,inf	NA,1.61641	0.0012464	0.0012464
2	chr8:105759243:T:C	105759243	NA,C	NA,T	NA,1	NA,-inf	NA,inf	NA,1.72837	0.00123667	0.00123667
2	chr8:105452968:ATAACT:A	105452968	NA,A	NA,ATAACT	NA,1	NA,-inf	NA,inf	NA,1.64832	0.00123258	0.00123258
2	chr8:106009663:A:T	106009663	NA,T	NA,A	NA,1	NA,inf	NA,inf	NA,1.52854	0.00119238	0.00119238
2	chr8:105817973:C:T	105817973	NA,T	NA,C	NA,1	NA,-inf	NA,inf	NA,1.79789	0.00118554	0.00118554
2	chr8:105907476:C:T	105907476	NA,T	NA,C	NA,1	NA,inf	NA,inf	NA,1.8761	0.00118434	0.00118434
2	chr8:105814918:T:C	105814918	NA,C	NA,T	NA,1	NA,-inf	NA,inf	NA,1.79586	0.00118142	0.00118142
2	chr8:105904996:G:A	105904996	NA,A	NA,G	NA,1	NA,inf	NA,inf	NA,1.8724	0.00117813	0.00117813
2	chr8:105973766:T:A	105973766	NA,A	NA,T	NA,1	NA,inf	NA,inf	NA,1.85042	0.0011575	0.0011575
2	chr8:106014370:A:G	106014370	NA,G	NA,A	NA,1	NA,inf	NA,inf	NA,1.85106	0.00115329	0.00115329
2	chr8:105805891:G:A	105805891	NA,A	NA,G	NA,1	NA,-inf	NA,inf	NA,1.77249	0.00114438	0.00114438
2	chr8:105254554:T:C	105254554	NA,C	NA,T	NA,1	NA,inf	NA,inf	NA,1.43108	0.00113857	0.00113857
2	chr8:105255142:T:C	105255142	NA,C	NA,T	NA,1	NA,inf	NA,inf	NA,1.72981	0.001134	0.001134
2	chr8:105250025:C:T	105250025	NA,T	NA,C	NA,1	NA,inf	NA,inf	NA,1.72649	0.0011275	0.0011275
2	chr8:105251540:C:T	105251540	NA,T	NA,C	NA,1	NA,inf	NA,inf	NA,1.72632	0.00112714	0.00112714
2	chr8:105261383:G:A	105261383	NA,A	NA,G	NA,1	NA,inf	NA,inf	NA,1.43798	0.00112616	0.00112616
2	chr8:105744297:A:G	105744297	NA,G	NA,A	NA,1	NA,inf	NA,inf	NA,1.61389	0.00112078	0.00112078
2	chr8:105261382:T:C	105261382	NA,C	NA,T	NA,1	NA,inf	NA,inf	NA,1.43484	0.00111964	0.00111964
2	chr8:105259301:G:A	105259301	NA,A	NA,G	NA,1	NA,inf	NA,inf	NA,1.43421	0.00111774	0.00111774
2	chr8:105590264:G:A	105590264	NA,A	NA,G	NA,1	NA,inf	NA,inf	NA,1.35783	0.00109508	0.00109508
2	chr8:105271957:A:C	105271957	NA,C	NA,A	NA,1	NA,-inf	NA,inf	NA,1.53992	0.00109486	0.00109486
2	chr8:105972630:A:G	105972630	NA,G	NA,A	NA,1	NA,inf	NA,inf	NA,1.8137	0.00109045	0.00109045
2	chr8:105497090:A:G	105497090	NA,G	NA,A	NA,1	NA,-inf	NA,inf	NA,1.26238	0.00108274	0.00108274
2	chr8:105244099:A:G	105244099	NA,G	NA,A	NA,1	NA,inf	NA,inf	NA,1.70301	0.00108065	0.00108065
2	chr8:105241260:G:A	105241260	NA,A	NA,G	NA,1	NA,inf	NA,inf	NA,1.7024	0.00107954	0.00107954
2	chr8:105868789:A:C	105868789	NA,C	NA,A	NA,1	NA,inf	NA,inf	NA,1.52851	0.00107072	0.00107072
2	chr8:105320453:C:CTT	105320453	NA,CTT	NA,C	NA,1	NA,inf	NA,inf	NA,1.54045	0.00105839	0.00105839
2	chr8:105619814:G:C	105619814	NA,C	NA,G	NA,1	NA,-inf	NA,inf	NA,1.43527	0.00105697	0.00105697
2	chr8:105266323:A:G	105266323	NA,G	NA,A	NA,1	NA,inf	NA,inf	NA,1.68347	0.00104246	0.00104246
2	chr8:105783637:C:T	105783637	NA,T	NA,C	NA,1	NA,-inf	NA,inf	NA,1.67845	0.00104164	0.00104164
2	chr8:105240820:G:A	105240820	NA,A	NA,G	NA,1	NA,inf	NA,inf	NA,1.67989	0.00103839	0.00103839
2	chr8:105785809:G:A	105785809	NA,A	NA,G	NA,1	NA,inf	NA,inf	NA,1.77863	0.00103381	0.00103381
2	chr8:106101918:G:A	106101918	NA,A	NA,G	NA,1	NA,inf	NA,inf	NA,1.45839	0.0010317	0.0010317
2	chr8:105799590:G:A	105799590	NA,A	NA,G	NA,1	NA,-inf	NA,inf	NA,1.49823	0.00102158	0.00102158
2	chr8:105794862:C:T	105794862	NA,T	NA,C	NA,1	NA,-inf	NA,inf	NA,1.66218	0.00101492	0.00101492
2	chr8:105789444:A:G	105789444	NA,G	NA,A	NA,1	NA,-inf	NA,inf	NA,1.66116	0.00101114	0.00101114
2	chr8:106043198:A:C	106043198	NA,C	NA,A	NA,1	NA,inf	NA,inf	NA,1.66628	0.00100211	0.00100211
2	chr8:105272459:G:C	105272459	NA,C	NA,G	NA,1	NA,inf	NA,inf	NA,1.3593	0.000999167	0.000999167
2	chr8:105101677:C:A	105101677	NA,A	NA,C	NA,1	NA,-inf	NA,inf	NA,1.55328	0.000994095	0.000994095
2	chr8:105270520:T:C	105270520	NA,C	NA,T	NA,1	NA,inf	NA,inf	NA,1.3528	0.000986815	0.000986815
2	chr8:105293501:G:A	105293501	NA,A	NA,G	NA,1	NA,inf	NA,inf	NA,1.65005	0.000981359	0.000981359
2	chr8:105262264:G:A	105262264	NA,A	NA,G	NA,1	NA,inf	NA,inf	NA,1.35061	0.000974228	0.000974228
2	chr8:105255175:C:T	105255175	NA,T	NA,C	NA,1	NA,inf	NA,inf	NA,1.34881	0.000970886	0.000970886
2	chr8:105778161:G:A	105778161	NA,A	NA,G	NA,1	NA,-inf	NA,inf	NA,1.63303	0.000965516	0.000965516
2	chr8:105085865:T:A	105085865	NA,A	NA,T	NA,1	NA,-inf	NA,inf	NA,1.48878	0.00096336	0.00096336
2	chr8:105888552:T:C	105888552	NA,C	NA,T	NA,1	NA,inf	NA,inf	NA,1.38325	0.000954572	0.000954572
2	chr8:105912536:C:T	105912536	NA,T	NA,C	NA,1	NA,inf	NA,inf	NA,1.37677	0.000951958	0.000951958
2	chr8:105623648:G:A	105623648	NA,A	NA,G	NA,1	NA,-inf	NA,inf	NA,1.39117	0.000947816	0.000947816
2	chr8:105383870:A:T	105383870	NA,T	NA,A	NA,1	NA,inf	NA,inf	NA,1.49759	0.000937431	0.000937431
2	chr8:105968483:G:T	105968483	NA,T	NA,G	NA,1	NA,inf	NA,inf	NA,1.52558	0.000935902	0.000935902
2	chr8:106081164:A:T	106081164	NA,T	NA,A	NA,1	NA,inf	NA,inf	NA,1.70686	0.000934097	0.000934097
2	chr8:105267790:A:G	105267790	NA,G	NA,A	NA,1	NA,inf	NA,inf	NA,1.61566	0.000929436	0.000929436
2	chr8:105271193:C:T	105271193	NA,T	NA,C	NA,1	NA,inf	NA,inf	NA,1.61566	0.000929436	0.000929436
2	chr8:105271547:G:T	105271547	NA,T	NA,G	NA,1	NA,inf	NA,inf	NA,1.33022	0.000928992	0.000928992
2	chr8:105269822:A:G	105269822	NA,G	NA,A	NA,1	NA,inf	NA,inf	NA,1.61464	0.000927838	0.000927838
2	chr8:105708517:G:C	105708517	NA,C	NA,G	NA,1	NA,-inf	NA,inf	NA,1.3899	0.000927651	0.000927651
2	chr8:105707465:G:A	105707465	NA,A	NA,G	NA,1	NA,-inf	NA,inf	NA,1.38846	0.000925198	0.000925198
2	chr8:105999899:T:G	105999899	NA,G	NA,T	NA,1	NA,inf	NA,inf	NA,1.37246	0.000921814	0.000921814
2	chr8:106094754:C:T	106094754	NA,T	NA,C	NA,1	NA,inf	NA,inf	NA,1.39621	0.000919773	0.000919773
2	chr8:106004561:C:T	106004561	NA,T	NA,C	NA,1	NA,inf	NA,inf	NA,1.51316	0.000918223	0.000918223
2	chr8:105862431:C:G	105862431	NA,G	NA,C	NA,1	NA,-inf	NA,inf	NA,1.64402	0.000915277	0.000915277
2	chr8:106014820:T:A	106014820	NA,A	NA,T	NA,1	NA,inf	NA,inf	NA,1.37065	0.000913891	0.000913891
2	chr8:105079560:G:A	105079560	NA,A	NA,G	NA,1	NA,inf	NA,inf	NA,1.38077	0.000899099	0.000899099
2	chr8:105420837:TGA:T	105420837	NA,T	NA,TGA	NA,1	NA,inf	NA,inf	NA,1.47185	0.000894853	0.000894853
2	chr8:105381520:C:T	105381520	NA,T	NA,C	NA,1	NA,inf	NA,inf	NA,1.46887	0.000894703	0.000894703
2	chr8:105975081:A:G	105975081	NA,G	NA,A	NA,1	NA,inf	NA,inf	NA,1.35717	0.000893814	0.000893814
2	chr8:105868146:TTTTC:T	105868146	NA,T	NA,TTTTC	NA,1	NA,inf	NA,inf	NA,1.4277	0.000892575	0.000892575
2	chr8:105293495:G:A	105293495	NA,A	NA,G	NA,1	NA,inf	NA,inf	NA,1.57565	0.00086662	0.00086662
2	chr8:105294085:G:A	105294085	NA,A	NA,G	NA,1	NA,inf	NA,inf	NA,1.57101	0.000859758	0.000859758
2	chr8:105295254:G:T	105295254	NA,T	NA,G	NA,1	NA,inf	NA,inf	NA,1.56911	0.000856992	0.000856992
2	chr8:105825421:A:G	105825421	NA,G	NA,A	NA,1	NA,inf	NA,inf	NA,1.68799	0.000856574	0.000856574
2	chr8:106039465:A:C	106039465	NA,C	NA,A	NA,1	NA,inf	NA,inf	NA,1.33425	0.000854526	0.000854526
2	chr8:105819149:A:G	105819149	NA,G	NA,A	NA,1	NA,inf	NA,inf	NA,1.68384	0.000850798	0.000850798
2	chr8:105727336:G:A	105727336	NA,A	NA,G	NA,1	NA,-inf	NA,inf	NA,1.40674	0.000846306	0.000846306
2	chr8:105833543:C:G	105833543	NA,G	NA,C	NA,1	NA,inf	NA,inf	NA,1.66648	0.00084185	0.00084185
2	chr8:105751103:G:A	105751103	A,NA	G,NA	1,NA	-inf,NA	inf,NA	2.50302,NA	0.000837419	0.000837419
2	chr8:106066299:C:T	106066299	NA,T	NA,C	NA,1	NA,inf	NA,inf	NA,1.38608	0.000835462	0.000835462
2	chr8:106011841:C:T	106011841	NA,T	NA,C	NA,1	NA,inf	NA,inf	NA,1.32083	0.000833717	0.000833717
2	chr8:105864176:A:G	105864176	NA,G	NA,A	NA,1	NA,inf	NA,inf	NA,1.66814	0.000828913	0.000828913
2	chr8:105439940:T:C	105439940	NA,C	NA,T	NA,1	NA,inf	NA,inf	NA,1.42445	0.000826858	0.000826858
2	chr8:106030748:G:A	106030748	NA,A	NA,G	NA,1	NA,inf	NA,inf	NA,1.31595	0.000826248	0.000826248
2	chr8:105847334:C:T	105847334	NA,T	NA,C	NA,1	NA,inf	NA,inf	NA,1.66226	0.000821175	0.000821175
2	chr8:105849006:G:A	105849006	NA,A	NA,G	NA,1	NA,inf	NA,inf	NA,1.66226	0.000821175	0.000821175
2	chr8:105271537:G:A	105271537	NA,A	NA,G	NA,1	NA,inf	NA,inf	NA,1.53248	0.000806617	0.000806617
2	chr8:105492495:A:G	105492495	G,NA	A,NA	1,NA	-inf,NA	inf,NA	1.35259,NA	0.000804853	0.000804853
2	chr8:105246369:C:T	105246369	NA,T	NA,C	NA,1	NA,inf	NA,inf	NA,1.2438	0.000798867	0.000798867
2	chr8:106094585:A:G	106094585	NA,G	NA,A	NA,1	NA,inf	NA,inf	NA,1.40139	0.000797981	0.000797981
2	chr8:105793182:G:A	105793182	NA,A	NA,G	NA,1	NA,inf	NA,inf	NA,1.63715	0.00079028	0.00079028
2	chr8:105748499:C:T	105748499	NA,T	NA,C	NA,1	NA,-inf	NA,inf	NA,1.36344	0.00078635	0.00078635
2	chr8:105105715:GTGTGTGTGTGTGTATGTGCA:G	105105715	NA,G	NA,GTGTGTGTGTGTGTATGTGCA	NA,1	NA,inf	NA,inf	NA,1.28944	0.000783751	0.000783751
2	chr8:105098288:C:T	105098288	NA,T	NA,C	NA,1	NA,inf	NA,inf	NA,1.30228	0.000782969	0.000782969
2	chr8:105410945:T:C	105410945	NA,C	NA,T	NA,1	NA,-inf	NA,inf	NA,1.23986	0.000780571	0.000780571
2	chr8:105281441:C:T	105281441	NA,T	NA,C	NA,1	NA,inf	NA,inf	NA,1.51252	0.000780013	0.000780013
2	chr8:105652060:G:C	105652060	C,C	G,G	1,1	inf,inf	inf,inf	2.06505,2.62199	0.000779564	0.000779564
2	chr8:105288828:A:G	105288828	NA,G	NA,A	NA,1	NA,inf	NA,inf	NA,1.51169	0.000779019	0.000779019
2	chr8:105276723:A:G	105276723	NA,G	NA,A	NA,1	NA,inf	NA,inf	NA,1.51166	0.000778919	0.000778919
2	chr8:105279564:T:C	105279564	NA,C	NA,T	NA,1	NA,inf	NA,inf	NA,1.5113	0.000778513	0.000778513
2	chr8:105070228:A:T	105070228	NA,T	NA,A	NA,1	NA,-inf	NA,inf	NA,1.33891	0.000777679	0.000777679
2	chr8:105133273:T:C	105133273	NA,C	NA,T	NA,1	NA,inf	NA,inf	NA,1.3336	0.000777357	0.000777357
2	chr8:105452277:AACCACT:A	105452277	NA,A	NA,AACCACT	NA,1	NA,inf	NA,inf	NA,1.38931	0.000775633	0.000775633
2	chr8:105276187:G:A	105276187	NA,A	NA,G	NA,1	NA,inf	NA,inf	NA,1.50967	0.00077533	0.00077533
2	chr8:105427324:T:C	105427324	NA,C	NA,T	NA,1	NA,inf	NA,inf	NA,1.18638	0.000769104	0.000769104
2	chr8:105772218:A:G	105772218	G,NA	A,NA	1,NA	inf,NA	inf,NA	1.47492,NA	0.000764024	0.000764024
2	chr8:105727428:T:A	105727428	NA,A	NA,T	NA,1	NA,-inf	NA,inf	NA,1.34191	0.000753967	0.000753967
2	chr8:105423850:G:C	105423850	NA,C	NA,G	NA,1	NA,inf	NA,inf	NA,1.36865	0.000748815	0.000748815
2	chr8:106116632:T:C	106116632	NA,C	NA,T	NA,1	NA,inf	NA,inf	NA,1.25112	0.000733761	0.000733761
2	chr8:105889056:T:C	105889056	NA,C	NA,T	NA,1	NA,inf	NA,inf	NA,1.30788	0.000733052	0.000733052
2	chr8:105649108:T:G	105649108	NA,G	NA,T	NA,1	NA,inf	NA,inf	NA,1.53694	0.000731765	0.000731765
2	chr8:105729310:A:G	105729310	NA,G	NA,A	NA,1	NA,-inf	NA,inf	NA,1.32242	0.00073045	0.00073045
2	chr8:105719816:T:C	105719816	C,NA	T,NA	1,NA	inf,NA	inf,NA	1.45546,NA	0.00073027	0.00073027
2	chr8:105147379:C:T	105147379	NA,T	NA,C	NA,1	NA,-inf	NA,inf	NA,1.39724	0.000727553	0.000727553
2	chr8:105868227:G:A	105868227	NA,A	NA,G	NA,1	NA,inf	NA,inf	NA,1.23636	0.000727441	0.000727441
2	chr8:105414235:G:A	105414235	A,NA	G,NA	1,NA	-inf,NA	inf,NA	1.16844,NA	0.000725051	0.000725051
2	chr8:105915979:C:T	105915979	NA,T	NA,C	NA,1	NA,inf	NA,inf	NA,1.55825	0.000723826	0.000723826
2	chr8:106041280:C:A	106041280	NA,A	NA,C	NA,1	NA,inf	NA,inf	NA,1.56977	0.000723519	0.000723519
2	chr8:105270506:A:G	105270506	NA,G	NA,A	NA,1	NA,-inf	NA,inf	NA,1.29556	0.00070411	0.00070411
2	chr8:105104064:T:G	105104064	NA,G	NA,T	NA,1	NA,inf	NA,inf	NA,1.23373	0.000699824	0.000699824
2	chr8:105872925:T:C	105872925	NA,C	NA,T	NA,1	NA,-inf	NA,inf	NA,1.27	0.000697668	0.000697668
2	chr8:105640734:A:G	105640734	NA,G	NA,A	NA,1	NA,inf	NA,inf	NA,1.16436	0.000692026	0.000692026
2	chr8:105641692:G:A	105641692	NA,A	NA,G	NA,1	NA,inf	NA,inf	NA,1.16414	0.000691749	0.000691749
2	chr8:106025104:G:A	106025104	NA,A	NA,G	NA,1	NA,inf	NA,inf	NA,1.24122	0.000690309	0.000690309
2	chr8:106115967:T:A	106115967	NA,A	NA,T	NA,1	NA,inf	NA,inf	NA,1.36409	0.000686921	0.000686921
2	chr8:105925613:T:C	105925613	NA,C	NA,T	NA,1	NA,inf	NA,inf	NA,1.52333	0.000683857	0.000683857
2	chr8:105279598:G:T	105279598	NA,T	NA,G	NA,1	NA,inf	NA,inf	NA,1.43189	0.000677797	0.000677797
2	chr8:105906811:T:C	105906811	NA,C	NA,T	NA,1	NA,inf	NA,inf	NA,1.51629	0.000677779	0.000677779
2	chr8:105379785:G:A	105379785	NA,A	NA,G	NA,1	NA,inf	NA,inf	NA,1.31751	0.00067702	0.00067702
2	chr8:105869741:AAAGAT:A	105869741	NA,A	NA,AAAGAT	NA,1	NA,inf	NA,inf	NA,1.1959	0.000675732	0.000675732
2	chr8:105425160:G:A	105425160	NA,A	NA,G	NA,1	NA,inf	NA,inf	NA,1.38009	0.000674857	0.000674857
2	chr8:106092083:C:T	106092083	NA,T	NA,C	NA,1	NA,inf	NA,inf	NA,1.20169	0.000670716	0.000670716
2	chr8:106103193:A:G	106103193	NA,G	NA,A	NA,1	NA,inf	NA,inf	NA,1.19728	0.000665468	0.000665468
2	chr8:105151936:A:T	105151936	T,NA	A,NA	1,NA	inf,NA	inf,NA	2.1588,NA	0.000664885	0.000664885
2	chr8:106059096:G:A	106059096	NA,A	NA,G	NA,1	NA,inf	NA,inf	NA,1.19556	0.000664716	0.000664716
2	chr8:106089762:A:G	106089762	NA,G	NA,A	NA,1	NA,inf	NA,inf	NA,1.19662	0.000664665	0.000664665
2	chr8:105408916:T:TA	105408916	NA,TA	NA,T	NA,1	NA,inf	NA,inf	NA,1.29781	0.000663702	0.000663702
2	chr8:106106423:A:C	106106423	NA,C	NA,A	NA,1	NA,inf	NA,inf	NA,1.19424	0.000661799	0.000661799
2	chr8:105827697:C:A	105827697	A,NA	C,NA	1,NA	inf,NA	inf,NA	1.41065,NA	0.000657804	0.000657804
2	chr8:106065759:C:T	106065759	NA,T	NA,C	NA,1	NA,inf	NA,inf	NA,1.49936	0.000657534	0.000657534
2	chr8:105094872:T:C	105094872	NA,C	NA,T	NA,1	NA,-inf	NA,inf	NA,1.26107	0.000651802	0.000651802
2	chr8:105102646:T:C	105102646	NA,C	NA,T	NA,1	NA,inf	NA,inf	NA,1.191	0.000650867	0.000650867
2	chr8:105922791:C:A	105922791	NA,A	NA,C	NA,1	NA,inf	NA,inf	NA,1.48843	0.00064654	0.00064654
2	chr8:105327539:G:A	105327539	NA,A	NA,G	NA,1	NA,inf	NA,inf	NA,1.26046	0.000646202	0.000646202
2	chr8:105107172:T:C	105107172	NA,C	NA,T	NA,1	NA,inf	NA,inf	NA,1.18629	0.000645624	0.000645624
2	chr8:105268527:G:A	105268527	NA,A	NA,G	NA,1	NA,-inf	NA,inf	NA,1.24404	0.000644658	0.000644658
2	chr8:106057833:G:A	106057833	NA,A	NA,G	NA,1	NA,inf	NA,inf	NA,1.17478	0.000641137	0.000641137
2	chr8:105578138:G:A	105578138	A,NA	G,NA	1,NA	inf,NA	inf,NA	0.887226,NA	0.000639623	0.000639623
2	chr8:105601419:A:G	105601419	NA,G	NA,A	NA,1	NA,-inf	NA,inf	NA,1.16999	0.000638988	0.000638988
2	chr8:106091484:A:G	106091484	NA,G	NA,A	NA,1	NA,inf	NA,inf	NA,1.34695	0.000632224	0.000632224
2	chr8:105707308:A:G	105707308	NA,G	NA,A	NA,1	NA,-inf	NA,inf	NA,1.16707	0.000629424	0.000629424
2	chr8:105755491:A:G	105755491	NA,G	NA,A	NA,1	NA,inf	NA,inf	NA,1.37347	0.000626904	0.000626904
2	chr8:105427025:C:A	105427025	NA,A	NA,C	NA,1	NA,inf	NA,inf	NA,1.35921	0.000623391	0.000623391
2	chr8:105843765:T:C	105843765	NA,C	NA,T	NA,1	NA,-inf	NA,inf	NA,1.22335	0.000623146	0.000623146
2	chr8:105651305:T:G	105651305	NA,G	NA,T	NA,1	NA,-inf	NA,inf	NA,1.03229	0.000618814	0.000618814
2	chr8:105423618:T:TA	105423618	TA,NA	T,NA	1,NA	-inf,NA	inf,NA	1.82762,NA	0.000614504	0.000614504
2	chr8:106087839:G:A	106087839	NA,A	NA,G	NA,1	NA,inf	NA,inf	NA,1.25366	0.000610833	0.000610833
2	chr8:105379502:C:T	105379502	NA,T	NA,C	NA,1	NA,inf	NA,inf	NA,1.24621	0.000600345	0.000600345
2	chr8:105133096:GC:G	105133096	G,G	GC,GC	1,1	-inf,-inf	inf,inf	0.784044,1.73675	0.000593621	0.000593621
2	chr8:105396382:A:G	105396382	G,NA	A,NA	1,NA	-inf,NA	inf,NA	1.1018,NA	0.000589294	0.000589294
2	chr8:106050620:C:G	106050620	NA,G	NA,C	NA,1	NA,inf	NA,inf	NA,1.43334	0.000588797	0.000588797
2	chr8:105926083:A:G	105926083	NA,G	NA,A	NA,1	NA,inf	NA,inf	NA,1.4288	0.000587602	0.000587602
2	chr8:106015275:G:T	106015275	NA,T	NA,G	NA,1	NA,-inf	NA,inf	NA,1.21971	0.000585609	0.000585609
2	chr8:105976244:G:T	105976244	NA,T	NA,G	NA,1	NA,-inf	NA,inf	NA,1.21651	0.000582332	0.000582332
2	chr8:105454285:T:C	105454285	NA,C	NA,T	NA,1	NA,-inf	NA,inf	NA,1.21323	0.000577603	0.000577603
2	chr8:105113265:A:C	105113265	NA,C	NA,A	NA,1	NA,-inf	NA,inf	NA,1.07951	0.000562503	0.000562503
2	chr8:106078358:C:T	106078358	NA,T	NA,C	NA,1	NA,inf	NA,inf	NA,1.40104	0.000562391	0.000562391
2	chr8:105608016:G:A	105608016	NA,A	NA,G	NA,1	NA,inf	NA,inf	NA,1.03468	0.000561504	0.000561504
2	chr8:105812865:T:C	105812865	NA,C	NA,T	NA,1	NA,inf	NA,inf	NA,1.4155	0.000561129	0.000561129
2	chr8:105106467:A:G	105106467	NA,G	NA,A	NA,1	NA,-inf	NA,inf	NA,1.0868	0.000557887	0.000557887
2	chr8:105082953:A:T	105082953	NA,T	NA,A	NA,1	NA,-inf	NA,inf	NA,1.08487	0.000547619	0.000547619
2	chr8:105379025:G:A	105379025	NA,A	NA,G	NA,1	NA,inf	NA,inf	NA,1.19017	0.000545612	0.000545612
2	chr8:106022141:C:T	106022141	NA,T	NA,C	NA,1	NA,inf	NA,inf	NA,1.19897	0.000544692	0.000544692
2	chr8:105792730:G:A	105792730	NA,A	NA,G	NA,1	NA,inf	NA,inf	NA,1.20494	0.000542127	0.000542127
2	chr8:105439224:A:G	105439224	NA,G	NA,A	NA,1	NA,inf	NA,inf	NA,1.29791	0.000540028	0.000540028
2	chr8:105268142:A:G	105268142	NA,G	NA,A	NA,1	NA,-inf	NA,inf	NA,1.14039	0.000534838	0.000534838
2	chr8:105993240:C:T	105993240	NA,T	NA,C	NA,1	NA,inf	NA,inf	NA,1.0947	0.000531129	0.000531129
2	chr8:105408086:TA:T	105408086	NA,T	NA,TA	NA,1	NA,inf	NA,inf	NA,1.23894	0.000530825	0.000530825
2	chr8:105909116:C:T	105909116	NA,T	NA,C	NA,1	NA,inf	NA,inf	NA,1.1496	0.000528919	0.000528919
2	chr8:105966658:A:G	105966658	NA,G	NA,A	NA,1	NA,inf	NA,inf	NA,1.08477	0.000528847	0.000528847
2	chr8:106065074:C:G	106065074	NA,G	NA,C	NA,1	NA,inf	NA,inf	NA,1.20738	0.000523519	0.000523519
2	chr8:105103382:T:G	105103382	NA,G	NA,T	NA,1	NA,-inf	NA,inf	NA,1.03879	0.000521244	0.000521244
2	chr8:105329355:A:G	105329355	NA,G	NA,A	NA,1	NA,inf	NA,inf	NA,1.01749	0.000517239	0.000517239
2	chr8:105139038:G:T	105139038	NA,T	NA,G	NA,1	NA,inf	NA,inf	NA,1.10943	0.000512157	0.000512157
2	chr8:105737851:C:T	105737851	NA,T	NA,C	NA,1	NA,inf	NA,inf	NA,1.06101	0.000503997	0.000503997
2	chr8:105292994:A:G	105292994	NA,G	NA,A	NA,1	NA,inf	NA,inf	NA,0.982023	0.000499607	0.000499607
2	chr8:105881746:A:G	105881746	NA,G	NA,A	NA,1	NA,inf	NA,inf	NA,1.19698	0.00049937	0.00049937
2	chr8:105912315:C:G	105912315	NA,G	NA,C	NA,1	NA,-inf	NA,inf	NA,1.16808	0.000498098	0.000498098
2	chr8:105379042:A:G	105379042	NA,G	NA,A	NA,1	NA,inf	NA,inf	NA,1.13292	0.000496461	0.000496461
2	chr8:105835348:T:C	105835348	C,C	T,T	1,1	-inf,inf	inf,inf	0.815724,2.16996	0.000490436	0.000490436
2	chr8:105696582:G:A	105696582	NA,A	NA,G	NA,1	NA,-inf	NA,inf	NA,0.925489	0.000486159	0.000486159
2	chr8:105182140:C:T	105182140	NA,T	NA,C	NA,1	NA,inf	NA,inf	NA,0.975612	0.000485725	0.000485725
2	chr8:105215344:G:A	105215344	NA,A	NA,G	NA,1	NA,inf	NA,inf	NA,0.974921	0.000484751	0.000484751
2	chr8:105196461:A:G	105196461	NA,G	NA,A	NA,1	NA,inf	NA,inf	NA,0.977505	0.000478188	0.000478188
2	chr8:105207485:A:G	105207485	NA,G	NA,A	NA,1	NA,inf	NA,inf	NA,1.06501	0.000474709	0.000474709
2	chr8:105177837:A:G	105177837	NA,G	NA,A	NA,1	NA,inf	NA,inf	NA,0.972827	0.000474219	0.000474219
2	chr8:105405807:G:T	105405807	NA,T	NA,G	NA,1	NA,-inf	NA,inf	NA,0.977023	0.000471431	0.000471431
2	chr8:106019860:A:G	106019860	NA,G	NA,A	NA,1	NA,inf	NA,inf	NA,1.09316	0.00047116	0.00047116
2	chr8:105072794:A:G	105072794	NA,G	NA,A	NA,1	NA,inf	NA,inf	NA,1.00406	0.00047085	0.00047085
2	chr8:105204083:G:A	105204083	NA,A	NA,G	NA,1	NA,inf	NA,inf	NA,1.04466	0.000469084	0.000469084
2	chr8:105330127:C:T	105330127	NA,T	NA,C	NA,1	NA,inf	NA,inf	NA,1.11258	0.000468725	0.000468725
2	chr8:105104259:T:G	105104259	NA,G	NA,T	NA,1	NA,inf	NA,inf	NA,1.0028	0.000468185	0.000468185
2	chr8:105568333:T:C	105568333	C,NA	T,NA	1,NA	inf,NA	inf,NA	0.606025,NA	0.000465353	0.000465353
2	chr8:105645372:A:G	105645372	NA,G	NA,A	NA,1	NA,inf	NA,inf	NA,1.25747	0.000454272	0.000454272
2	chr8:105306211:A:T	105306211	NA,T	NA,A	NA,1	NA,inf	NA,inf	NA,1.12225	0.000453263	0.000453263
2	chr8:105206653:A:G	105206653	NA,G	NA,A	NA,1	NA,inf	NA,inf	NA,1.03685	0.000453251	0.000453251
2	chr8:105759248:A:G	105759248	NA,G	NA,A	NA,1	NA,inf	NA,inf	NA,1.25847	0.000451796	0.000451796
2	chr8:105434156:A:G	105434156	NA,G	NA,A	NA,1	NA,inf	NA,inf	NA,0.942779	0.00044806	0.00044806
2	chr8:105110367:A:G	105110367	NA,G	NA,A	NA,1	NA,inf	NA,inf	NA,0.971417	0.000444786	0.000444786
2	chr8:105644749:A:G	105644749	NA,G	NA,A	NA,1	NA,inf	NA,inf	NA,0.93506	0.000443885	0.000443885
2	chr8:105963148:G:A	105963148	NA,A	NA,G	NA,1	NA,inf	NA,inf	NA,1.10971	0.000443843	0.000443843
2	chr8:106087069:G:A	106087069	A,A	G,G	1,1	inf,inf	inf,inf	1.37603,1.58029	0.000443386	0.000443386
2	chr8:105377405:G:A	105377405	NA,A	NA,G	NA,1	NA,inf	NA,inf	NA,1.06503	0.000443064	0.000443064
2	chr8:105102466:A:G	105102466	NA,G	NA,A	NA,1	NA,inf	NA,inf	NA,0.969602	0.00044235	0.00044235
2	chr8:105601982:T:C	105601982	NA,C	NA,T	NA,1	NA,-inf	NA,inf	NA,0.94819	0.000441074	0.000441074
2	chr8:105214044:AAAATCTAGC:A	105214044	NA,A	NA,AAAATCTAGC	NA,1	NA,inf	NA,inf	NA,0.919183	0.00044095	0.00044095
2	chr8:105412908:A:G	105412908	NA,G	NA,A	NA,1	NA,-inf	NA,inf	NA,0.770819	0.000440345	0.000440345
2	chr8:105927737:G:A	105927737	NA,A	NA,G	NA,1	NA,-inf	NA,inf	NA,1.09201	0.000439591	0.000439591
2	chr8:106058033:C:T	106058033	NA,T	NA,C	NA,1	NA,inf	NA,inf	NA,1.0499	0.000437349	0.000437349
2	chr8:105918459:C:T	105918459	NA,T	NA,C	NA,1	NA,inf	NA,inf	NA,0.960108	0.000436358	0.000436358
2	chr8:106017732:C:T	106017732	NA,T	NA,C	NA,1	NA,inf	NA,inf	NA,1.06083	0.000435723	0.000435723
2	chr8:105711741:A:G	105711741	NA,G	NA,A	NA,1	NA,inf	NA,inf	NA,1.0598	0.000435624	0.000435624
2	chr8:105123922:C:T	105123922	T,T	C,C	1,1	-inf,-inf	inf,inf	0.297055,1.55286	0.000431415	0.000431415
2	chr8:105247284:G:A	105247284	A,NA	G,NA	1,NA	-inf,NA	inf,NA	2.11157,NA	0.000430086	0.000430086
2	chr8:105230566:A:T	105230566	NA,T	NA,A	NA,1	NA,inf	NA,inf	NA,1.00824	0.000428191	0.000428191
2	chr8:105742500:G:T	105742500	NA,T	NA,G	NA,1	NA,-inf	NA,inf	NA,0.936562	0.000427085	0.000427085
2	chr8:105581800:A:G	105581800	NA,G	NA,A	NA,1	NA,inf	NA,inf	NA,0.855503	0.000426994	0.000426994
2	chr8:105356426:G:A	105356426	NA,A	NA,G	NA,1	NA,inf	NA,inf	NA,0.887836	0.000424684	0.000424684
2	chr8:105423735:T:A	105423735	NA,A	NA,T	NA,1	NA,inf	NA,inf	NA,1.05447	0.000424643	0.000424643
2	chr8:105902048:A:G	105902048	NA,G	NA,A	NA,1	NA,inf	NA,inf	NA,1.21313	0.000424475	0.000424475
2	chr8:105242530:G:C	105242530	NA,C	NA,G	NA,1	NA,inf	NA,inf	NA,0.927388	0.000421005	0.000421005
2	chr8:105811865:G:C	105811865	NA,C	NA,G	NA,1	NA,inf	NA,inf	NA,1.05242	0.000420284	0.000420284
2	chr8:105305124:C:A	105305124	NA,A	NA,C	NA,1	NA,inf	NA,inf	NA,1.07372	0.000418309	0.000418309
2	chr8:105161809:G:A	105161809	NA,A	NA,G	NA,1	NA,inf	NA,inf	NA,0.976577	0.000417219	0.000417219
2	chr8:105204021:G:A	105204021	NA,A	NA,G	NA,1	NA,inf	NA,inf	NA,0.935708	0.000411952	0.000411952
2	chr8:105487045:T:C	105487045	NA,C	NA,T	NA,1	NA,inf	NA,inf	NA,1.10333	0.000409031	0.000409031
2	chr8:105781868:C:T	105781868	T,NA	C,NA	1,NA	inf,NA	inf,NA	1.18561,NA	0.000405299	0.000405299
2	chr8:106025864:C:T	106025864	NA,T	NA,C	NA,1	NA,inf	NA,inf	NA,0.921672	0.000404045	0.000404045
2	chr8:105850764:CTCAAAGACAAAG:C	105850764	NA,C	NA,CTCAAAGACAAAG	NA,1	NA,inf	NA,inf	NA,0.921526	0.000402767	0.000402767
2	chr8:105209982:C:T	105209982	NA,T	NA,C	NA,1	NA,inf	NA,inf	NA,0.858232	0.000402599	0.000402599
2	chr8:105848800:G:T	105848800	NA,T	NA,G	NA,1	NA,inf	NA,inf	NA,0.920608	0.000402138	0.000402138
2	chr8:105155743:G:C	105155743	NA,C	NA,G	NA,1	NA,inf	NA,inf	NA,0.95952	0.000399732	0.000399732
2	chr8:105394414:T:G	105394414	NA,G	NA,T	NA,1	NA,-inf	NA,inf	NA,0.719726	0.000399394	0.000399394
2	chr8:105336173:T:C	105336173	NA,C	NA,T	NA,1	NA,inf	NA,inf	NA,0.979128	0.000399322	0.000399322
2	chr8:105739856:C:T	105739856	NA,T	NA,C	NA,1	NA,inf	NA,inf	NA,1.1905	0.000398409	0.000398409
2	chr8:106023000:A:G	106023000	NA,G	NA,A	NA,1	NA,inf	NA,inf	NA,1.04418	0.00039692	0.00039692
2	chr8:105574088:C:G	105574088	NA,G	NA,C	NA,1	NA,-inf	NA,inf	NA,1.40986	0.000391053	0.000391053
2	chr8:105122862:C:T	105122862	T,T	C,C	1,1	-inf,-inf	inf,inf	0.341744,1.35993	0.000384828	0.000384828
2	chr8:105799469:C:T	105799469	NA,T	NA,C	NA,1	NA,-inf	NA,inf	NA,1.05198	0.000384309	0.000384309
2	chr8:105994233:G:A	105994233	NA,A	NA,G	NA,1	NA,inf	NA,inf	NA,1.02283	0.000383844	0.000383844
2	chr8:105114337:G:A	105114337	NA,A	NA,G	NA,1	NA,-inf	NA,inf	NA,0.818247	0.000383657	0.000383657
2	chr8:105181451:G:A	105181451	NA,A	NA,G	NA,1	NA,inf	NA,inf	NA,0.842776	0.000383445	0.000383445
2	chr8:106076062:C:T	106076062	NA,T	NA,C	NA,1	NA,inf	NA,inf	NA,0.879642	0.00038311	0.00038311
2	chr8:106083914:C:T	106083914	NA,T	NA,C	NA,1	NA,-inf	NA,inf	NA,0.921464	0.000382691	0.000382691
2	chr8:105997717:A:G	105997717	NA,G	NA,A	NA,1	NA,inf	NA,inf	NA,1.08097	0.000382383	0.000382383
2	chr8:106073568:T:C	106073568	NA,C	NA,T	NA,1	NA,inf	NA,inf	NA,0.874819	0.000380585	0.000380585
2	chr8:105206018:T:C	105206018	C,NA	T,NA	1,NA	inf,NA	inf,NA	1.94725,NA	0.000377744	0.000377744
2	chr8:105475770:C:A	105475770	NA,A	NA,C	NA,1	NA,inf	NA,inf	NA,0.926979	0.000377352	0.000377352
2	chr8:105860210:T:G	105860210	NA,G	NA,T	NA,1	NA,inf	NA,inf	NA,0.883284	0.000376857	0.000376857
2	chr8:105577387:A:G	105577387	NA,G	NA,A	NA,1	NA,-inf	NA,inf	NA,1.3342	0.000375769	0.000375769
2	chr8:106079123:A:C	106079123	NA,C	NA,A	NA,1	NA,inf	NA,inf	NA,1.12596	0.000372361	0.000372361
2	chr8:105932737:G:C	105932737	NA,C	NA,G	NA,1	NA,inf	NA,inf	NA,1.11565	0.000371611	0.000371611
2	chr8:105480864:C:T	105480864	NA,T	NA,C	NA,1	NA,inf	NA,inf	NA,1.02244	0.000371262	0.000371262
2	chr8:106044432:A:C	106044432	NA,C	NA,A	NA,1	NA,inf	NA,inf	NA,0.94632	0.000371101	0.000371101
2	chr8:106086021:C:T	106086021	NA,T	NA,C	NA,1	NA,-inf	NA,inf	NA,0.901605	0.000370437	0.000370437
2	chr8:105999968:G:A	105999968	NA,A	NA,G	NA,1	NA,inf	NA,inf	NA,0.99669	0.000369575	0.000369575
2	chr8:105469782:G:A	105469782	NA,A	NA,G	NA,1	NA,inf	NA,inf	NA,0.857926	0.000369207	0.000369207
2	chr8:105849376:C:T	105849376	NA,T	NA,C	NA,1	NA,-inf	NA,inf	NA,0.91636	0.000368234	0.000368234
2	chr8:106048885:T:C	106048885	NA,C	NA,T	NA,1	NA,inf	NA,inf	NA,0.94059	0.000368069	0.000368069
2	chr8:105425308:A:G	105425308	NA,G	NA,A	NA,1	NA,inf	NA,inf	NA,1.00795	0.000367313	0.000367313
2	chr8:105539523:G:T	105539523	NA,T	NA,G	NA,1	NA,inf	NA,inf	NA,0.74089	0.000366634	0.000366634
2	chr8:105441636:A:G	105441636	NA,G	NA,A	NA,1	NA,inf	NA,inf	NA,1.03878	0.000365903	0.000365903
2	chr8:105763653:CTG:C	105763653	NA,C	NA,CTG	NA,1	NA,inf	NA,inf	NA,1.09325	0.000365398	0.000365398
2	chr8:105863305:C:T	105863305	NA,T	NA,C	NA,1	NA,inf	NA,inf	NA,1.05386	0.000365371	0.000365371
2	chr8:105172545:C:G	105172545	NA,G	NA,C	NA,1	NA,-inf	NA,inf	NA,0.975461	0.000363556	0.000363556
2	chr8:105173645:G:A	105173645	NA,A	NA,G	NA,1	NA,-inf	NA,inf	NA,0.973773	0.000362584	0.000362584
2	chr8:105398481:A:G	105398481	NA,G	NA,A	NA,1	NA,-inf	NA,inf	NA,0.866882	0.000362362	0.000362362
2	chr8:105187169:T:G	105187169	G,G	T,T	1,1	inf,inf	inf,inf	0.487578,1.55208	0.000361668	0.000361668
2	chr8:105978858:G:A	105978858	NA,A	NA,G	NA,1	NA,inf	NA,inf	NA,1.04485	0.000361228	0.000361228
2	chr8:105099728:C:T	105099728	T,T	C,C	1,1	-inf,inf	inf,inf	1.08999,1.24903	0.000360087	0.000360087
2	chr8:105968871:T:C	105968871	NA,C	NA,T	NA,1	NA,inf	NA,inf	NA,1.06215	0.000359007	0.000359007
2	chr8:105369325:A:G	105369325	NA,G	NA,A	NA,1	NA,inf	NA,inf	NA,0.932354	0.000357654	0.000357654
2	chr8:105603349:A:G	105603349	NA,G	NA,A	NA,1	NA,inf	NA,inf	NA,0.777118	0.000356656	0.000356656
2	chr8:105329886:G:A	105329886	NA,A	NA,G	NA,1	NA,inf	NA,inf	NA,0.960543	0.000356421	0.000356421
2	chr8:105369348:T:C	105369348	NA,C	NA,T	NA,1	NA,inf	NA,inf	NA,0.929969	0.000356285	0.000356285
2	chr8:105623753:T:G	105623753	NA,G	NA,T	NA,1	NA,-inf	NA,inf	NA,0.786885	0.000355776	0.000355776
2	chr8:105369822:T:C	105369822	NA,C	NA,T	NA,1	NA,inf	NA,inf	NA,0.82101	0.00035469	0.00035469
2	chr8:105855610:A:G	105855610	NA,G	NA,A	NA,1	NA,inf	NA,inf	NA,1.03527	0.000354484	0.000354484
2	chr8:105941675:T:C	105941675	NA,C	NA,T	NA,1	NA,inf	NA,inf	NA,0.968156	0.000352668	0.000352668
2	chr8:105651691:CAAAGGCAACAATTCAATTTTT:C	105651691	NA,C	NA,CAAAGGCAACAATTCAATTTTT	NA,1	NA,-inf	NA,inf	NA,0.77202	0.000352651	0.000352651
2	chr8:105976476:T:C	105976476	NA,C	NA,T	NA,1	NA,inf	NA,inf	NA,1.01512	0.000351997	0.000351997
2	chr8:105163432:T:A	105163432	NA,A	NA,T	NA,1	NA,-inf	NA,inf	NA,0.955577	0.00035196	0.00035196
2	chr8:105967510:A:G	105967510	NA,G	NA,A	NA,1	NA,inf	NA,inf	NA,0.850612	0.000348226	0.000348226
2	chr8:106110898:A:G	106110898	NA,G	NA,A	NA,1	NA,-inf	NA,inf	NA,0.8665	0.00034769	0.00034769
2	chr8:105122853:G:A	105122853	NA,A	NA,G	NA,1	NA,inf	NA,inf	NA,0.818282	0.000346817	0.000346817
2	chr8:105333497:GTA:G	105333497	NA,G	NA,GTA	NA,1	NA,inf	NA,inf	NA,0.780716	0.000346649	0.000346649
2	chr8:105529075:G:A	105529075	NA,A	NA,G	NA,1	NA,inf	NA,inf	NA,0.651655	0.000345842	0.000345842
2	chr8:105477535:G:A	105477535	NA,A	NA,G	NA,1	NA,inf	NA,inf	NA,1.00266	0.000345481	0.000345481
2	chr8:105519881:G:T	105519881	NA,T	NA,G	NA,1	NA,inf	NA,inf	NA,0.715017	0.000345369	0.000345369
2	chr8:105474120:T:C	105474120	NA,C	NA,T	NA,1	NA,inf	NA,inf	NA,1.0309	0.000344176	0.000344176
2	chr8:105969665:A:G	105969665	NA,G	NA,A	NA,1	NA,inf	NA,inf	NA,0.8431	0.000343522	0.000343522
2	chr8:105495027:A:G	105495027	NA,G	NA,A	NA,1	NA,inf	NA,inf	NA,1.13268	0.000343346	0.000343346
2	chr8:106098399:T:C	106098399	NA,C	NA,T	NA,1	NA,-inf	NA,inf	NA,0.858702	0.000343192	0.000343192
2	chr8:105971993:C:T	105971993	NA,T	NA,C	NA,1	NA,inf	NA,inf	NA,0.842146	0.000342977	0.000342977
2	chr8:105964716:G:A	105964716	NA,A	NA,G	NA,1	NA,inf	NA,inf	NA,0.843064	0.000342922	0.000342922
2	chr8:105805982:T:C	105805982	NA,C	NA,T	NA,1	NA,-inf	NA,inf	NA,0.913431	0.00034291	0.00034291
2	chr8:105190950:T:C	105190950	C,NA	T,NA	1,NA	inf,NA	inf,NA	1.90791,NA	0.000340826	0.000340826
2	chr8:105433773:C:T	105433773	NA,T	NA,C	NA,1	NA,inf	NA,inf	NA,0.995381	0.000340504	0.000340504
2	chr8:105541076:G:A	105541076	NA,A	NA,G	NA,1	NA,-inf	NA,inf	NA,1.28807	0.000338953	0.000338953
2	chr8:105519122:T:C	105519122	NA,C	NA,T	NA,1	NA,inf	NA,inf	NA,0.70246	0.000337724	0.000337724
2	chr8:105928805:A:G	105928805	NA,G	NA,A	NA,1	NA,inf	NA,inf	NA,1.05047	0.000337597	0.000337597
2	chr8:106044139:C:A	106044139	NA,A	NA,C	NA,1	NA,inf	NA,inf	NA,0.823362	0.000337594	0.000337594
2	chr8:106047305:T:C	106047305	NA,C	NA,T	NA,1	NA,inf	NA,inf	NA,0.823362	0.000337594	0.000337594
2	chr8:105485912:C:T	105485912	NA,T	NA,C	NA,1	NA,-inf	NA,inf	NA,0.900239	0.000337542	0.000337542
2	chr8:106044509:C:T	106044509	NA,T	NA,C	NA,1	NA,inf	NA,inf	NA,0.822296	0.000337008	0.000337008
2	chr8:106044141:C:A	106044141	NA,A	NA,C	NA,1	NA,inf	NA,inf	NA,0.821939	0.000336798	0.000336798
2	chr8:105846637:T:A	105846637	NA,A	NA,T	NA,1	NA,-inf	NA,inf	NA,0.787847	0.000336243	0.000336243
2	chr8:106013733:A:G	106013733	NA,G	NA,A	NA,1	NA,inf	NA,inf	NA,0.985423	0.000334157	0.000334157
2	chr8:105950577:A:T	105950577	NA,T	NA,A	NA,1	NA,inf	NA,inf	NA,0.931189	0.000333019	0.000333019
2	chr8:105244634:T:C	105244634	NA,C	NA,T	NA,1	NA,-inf	NA,inf	NA,0.81036	0.000332548	0.000332548
2	chr8:106030769:A:T	106030769	NA,T	NA,A	NA,1	NA,inf	NA,inf	NA,0.979469	0.000331975	0.000331975
2	chr8:105428325:T:C	105428325	NA,C	NA,T	NA,1	NA,inf	NA,inf	NA,0.940851	0.000331097	0.000331097
2	chr8:105940469:T:C	105940469	NA,C	NA,T	NA,1	NA,inf	NA,inf	NA,0.880027	0.000330526	0.000330526
2	chr8:105940786:A:G	105940786	NA,G	NA,A	NA,1	NA,inf	NA,inf	NA,0.879823	0.000330422	0.000330422
2	chr8:106030373:T:C	106030373	NA,C	NA,T	NA,1	NA,inf	NA,inf	NA,0.88584	0.000329738	0.000329738
2	chr8:106019109:T:C	106019109	NA,C	NA,T	NA,1	NA,-inf	NA,inf	NA,0.843656	0.000328717	0.000328717
2	chr8:105244152:C:G	105244152	NA,G	NA,C	NA,1	NA,inf	NA,inf	NA,0.790623	0.000328411	0.000328411
2	chr8:106023955:G:C	106023955	NA,C	NA,G	NA,1	NA,-inf	NA,inf	NA,0.841882	0.000327771	0.000327771
2	chr8:105473800:G:A	105473800	NA,A	NA,G	NA,1	NA,inf	NA,inf	NA,0.965633	0.000327142	0.000327142
2	chr8:106047925:C:T	106047925	NA,T	NA,C	NA,1	NA,inf	NA,inf	NA,0.921661	0.000325828	0.000325828
2	chr8:105124227:A:T	105124227	NA,T	NA,A	NA,1	NA,inf	NA,inf	NA,0.83022	0.000325812	0.000325812
2	chr8:106036633:T:G	106036633	NA,G	NA,T	NA,1	NA,inf	NA,inf	NA,0.801509	0.000325666	0.000325666
2	chr8:105790264:A:G	105790264	NA,G	NA,A	NA,1	NA,inf	NA,inf	NA,0.805794	0.000325394	0.000325394
2	chr8:105848071:G:T	105848071	NA,T	NA,G	NA,1	NA,-inf	NA,inf	NA,0.881659	0.000324815	0.000324815
2	chr8:105642518:T:G	105642518	NA,G	NA,T	NA,1	NA,-inf	NA,inf	NA,0.695219	0.000323774	0.000323774
2	chr8:105452142:T:C	105452142	NA,C	NA,T	NA,1	NA,inf	NA,inf	NA,0.959373	0.000323758	0.000323758
2	chr8:105756375:G:A	105756375	NA,A	NA,G	NA,1	NA,-inf	NA,inf	NA,0.84048	0.000323591	0.000323591
2	chr8:105209967:A:G	105209967	NA,G	NA,A	NA,1	NA,inf	NA,inf	NA,0.79039	0.000323011	0.000323011
2	chr8:105781563:A:T	105781563	NA,T	NA,A	NA,1	NA,inf	NA,inf	NA,0.801323	0.000322999	0.000322999
2	chr8:105775307:C:A	105775307	NA,A	NA,C	NA,1	NA,inf	NA,inf	NA,0.975207	0.000322956	0.000322956
2	chr8:105951659:A:C	105951659	NA,C	NA,A	NA,1	NA,inf	NA,inf	NA,0.865137	0.000322771	0.000322771
2	chr8:106026725:C:T	106026725	NA,T	NA,C	NA,1	NA,-inf	NA,inf	NA,0.837824	0.000322768	0.000322768
2	chr8:105457826:C:T	105457826	NA,T	NA,C	NA,1	NA,inf	NA,inf	NA,0.930861	0.000322756	0.000322756
2	chr8:105887036:G:A	105887036	NA,A	NA,G	NA,1	NA,inf	NA,inf	NA,0.901896	0.000321297	0.000321297
2	chr8:106075770:T:C	106075770	NA,C	NA,T	NA,1	NA,inf	NA,inf	NA,0.773928	0.000320366	0.000320366
2	chr8:105460672:C:T	105460672	NA,T	NA,C	NA,1	NA,inf	NA,inf	NA,0.900515	0.000319599	0.000319599
2	chr8:105130105:C:T	105130105	T,T	C,C	1,1	-inf,-inf	inf,inf	0.228952,1.39381	0.000319519	0.000319519
2	chr8:105159270:G:T	105159270	NA,T	NA,G	NA,1	NA,-inf	NA,inf	NA,0.751353	0.000319402	0.000319402
2	chr8:105759519:C:T	105759519	NA,T	NA,C	NA,1	NA,-inf	NA,inf	NA,0.829036	0.000317716	0.000317716
2	chr8:105789699:C:A	105789699	NA,A	NA,C	NA,1	NA,inf	NA,inf	NA,0.791127	0.000317633	0.000317633
2	chr8:106007834:G:A	106007834	A,NA	G,NA	1,NA	inf,NA	inf,NA	1.24337,NA	0.000317217	0.000317217
2	chr8:106078469:G:A	106078469	NA,A	NA,G	NA,1	NA,inf	NA,inf	NA,0.766024	0.000316849	0.000316849
2	chr8:105984858:C:T	105984858	NA,T	NA,C	NA,1	NA,inf	NA,inf	NA,0.792474	0.000315453	0.000315453
2	chr8:105966511:AT:A	105966511	NA,A	NA,AT	NA,1	NA,inf	NA,inf	NA,0.846766	0.000313745	0.000313745
2	chr8:105291698:A:G	105291698	NA,G	NA,A	NA,1	NA,inf	NA,inf	NA,0.916288	0.000313511	0.000313511
2	chr8:105966516:A:C	105966516	NA,C	NA,A	NA,1	NA,inf	NA,inf	NA,0.845243	0.000312983	0.000312983
2	chr8:106017468:G:A	106017468	NA,A	NA,G	NA,1	NA,-inf	NA,inf	NA,0.811929	0.000312401	0.000312401
2	chr8:105326186:C:T	105326186	NA,T	NA,C	NA,1	NA,-inf	NA,inf	NA,0.858226	0.000312176	0.000312176
2	chr8:105866087:C:T	105866087	NA,T	NA,C	NA,1	NA,inf	NA,inf	NA,0.945935	0.000312098	0.000312098
2	chr8:105229237:T:C	105229237	NA,C	NA,T	NA,1	NA,-inf	NA,inf	NA,0.833336	0.000311758	0.000311758
2	chr8:105650125:A:G	105650125	NA,G	NA,A	NA,1	NA,inf	NA,inf	NA,0.716348	0.000311296	0.000311296
2	chr8:105978992:A:G	105978992	NA,G	NA,A	NA,1	NA,inf	NA,inf	NA,0.784298	0.000311211	0.000311211
2	chr8:105208641:T:A	105208641	NA,A	NA,T	NA,1	NA,inf	NA,inf	NA,0.765623	0.000310901	0.000310901
2	chr8:105957866:A:T	105957866	NA,T	NA,A	NA,1	NA,inf	NA,inf	NA,0.838285	0.000310445	0.000310445
2	chr8:105856938:T:C	105856938	NA,C	NA,T	NA,1	NA,-inf	NA,inf	NA,0.91406	0.000310385	0.000310385
2	chr8:106071776:T:C	106071776	C,NA	T,NA	1,NA	inf,NA	inf,NA	1.14594,NA	0.000309996	0.000309996
2	chr8:105372801:A:G	105372801	NA,G	NA,A	NA,1	NA,inf	NA,inf	NA,0.793754	0.000309155	0.000309155
2	chr8:105105676:T:G	105105676	NA,G	NA,T	NA,1	NA,inf	NA,inf	NA,0.789828	0.000308094	0.000308094
2	chr8:105460348:T:G	105460348	NA,G	NA,T	NA,1	NA,inf	NA,inf	NA,0.877236	0.000307795	0.000307795
2	chr8:105148853:C:G	105148853	NA,G	NA,C	NA,1	NA,inf	NA,inf	NA,0.811957	0.000307333	0.000307333
2	chr8:105741007:C:T	105741007	NA,T	NA,C	NA,1	NA,-inf	NA,inf	NA,0.736258	0.00030545	0.00030545
2	chr8:106050501:T:A	106050501	NA,A	NA,T	NA,1	NA,inf	NA,inf	NA,0.878793	0.000305433	0.000305433
2	chr8:105572731:A:G	105572731	NA,G	NA,A	NA,1	NA,inf	NA,inf	NA,0.594625	0.000304329	0.000304329
2	chr8:105369243:G:A	105369243	NA,A	NA,G	NA,1	NA,inf	NA,inf	NA,0.829462	0.000303679	0.000303679
2	chr8:105963264:G:A	105963264	NA,A	NA,G	NA,1	NA,inf	NA,inf	NA,0.823232	0.000303518	0.000303518
2	chr8:105963291:T:A	105963291	NA,A	NA,T	NA,1	NA,inf	NA,inf	NA,0.821922	0.000302911	0.000302911
2	chr8:105999389:A:G	105999389	NA,G	NA,A	NA,1	NA,inf	NA,inf	NA,0.765065	0.000301769	0.000301769
2	chr8:105590746:G:A	105590746	NA,A	NA,G	NA,1	NA,inf	NA,inf	NA,0.963386	0.000301564	0.000301564
2	chr8:105475725:C:T	105475725	NA,T	NA,C	NA,1	NA,inf	NA,inf	NA,0.892684	0.000301442	0.000301442
2	chr8:105144264:A:G	105144264	G,G	A,A	1,1	-inf,-inf	inf,inf	1.16473,0.988876	0.000301101	0.000301101
2	chr8:105857130:A:AAG	105857130	NA,AAG	NA,A	NA,1	NA,-inf	NA,inf	NA,0.892467	0.000300452	0.000300452
2	chr8:105461585:A:G	105461585	NA,G	NA,A	NA,1	NA,-inf	NA,inf	NA,0.758651	0.000299836	0.000299836
2	chr8:106025259:C:T	106025259	NA,T	NA,C	NA,1	NA,inf	NA,inf	NA,0.911743	0.00029963	0.00029963
2	chr8:105954911:C:G	105954911	NA,G	NA,C	NA,1	NA,inf	NA,inf	NA,0.813359	0.000298514	0.000298514
2	chr8:105955548:A:G	105955548	NA,G	NA,A	NA,1	NA,inf	NA,inf	NA,0.813359	0.000298514	0.000298514
2	chr8:105468680:AG:A	105468680	NA,A	NA,AG	NA,1	NA,-inf	NA,inf	NA,0.802727	0.000297813	0.000297813
2	chr8:105550340:G:A	105550340	NA,A	NA,G	NA,1	NA,-inf	NA,inf	NA,1.20242	0.000296835	0.000296835
2	chr8:105317798:T:G	105317798	NA,G	NA,T	NA,1	NA,inf	NA,inf	NA,0.687882	0.000295801	0.000295801
2	chr8:105115626:T:C	105115626	NA,C	NA,T	NA,1	NA,inf	NA,inf	NA,0.734129	0.000295708	0.000295708
2	chr8:106008072:G:C	106008072	NA,C	NA,G	NA,1	NA,inf	NA,inf	NA,0.752665	0.00029529	0.00029529
2	chr8:105104745:AAAAAAAAG:A	105104745	NA,A	NA,AAAAAAAAG	NA,1	NA,-inf	NA,inf	NA,0.706821	0.000293565	0.000293565
2	chr8:105092504:A:T	105092504	NA,T	NA,A	NA,1	NA,inf	NA,inf	NA,0.743421	0.00029308	0.00029308
2	chr8:105300951:A:G	105300951	NA,G	NA,A	NA,1	NA,inf	NA,inf	NA,0.665011	0.000292584	0.000292584
2	chr8:105561608:C:T	105561608	NA,T	NA,C	NA,1	NA,-inf	NA,inf	NA,1.19276	0.000292308	0.000292308
2	chr8:105907998:G:C	105907998	NA,C	NA,G	NA,1	NA,-inf	NA,inf	NA,0.807044	0.000292026	0.000292026
2	chr8:105998165:G:A	105998165	NA,A	NA,G	NA,1	NA,inf	NA,inf	NA,0.781177	0.000290654	0.000290654
2	chr8:105120695:C:T	105120695	NA,T	NA,C	NA,1	NA,inf	NA,inf	NA,0.721567	0.000290376	0.000290376
2	chr8:105238543:T:G	105238543	NA,G	NA,T	NA,1	NA,-inf	NA,inf	NA,0.787604	0.000290306	0.000290306
2	chr8:105647949:C:T	105647949	NA,T	NA,C	NA,1	NA,inf	NA,inf	NA,0.674601	0.000290301	0.000290301
2	chr8:105697312:C:T	105697312	NA,T	NA,C	NA,1	NA,inf	NA,inf	NA,0.707963	0.000290265	0.000290265
2	chr8:106031430:C:T	106031430	NA,T	NA,C	NA,1	NA,inf	NA,inf	NA,0.88826	0.000289818	0.000289818
2	chr8:105083646:C:T	105083646	NA,T	NA,C	NA,1	NA,inf	NA,inf	NA,0.734014	0.000289484	0.000289484
2	chr8:106056613:C:G	106056613	NA,G	NA,C	NA,1	NA,inf	NA,inf	NA,0.727094	0.000288977	0.000288977
2	chr8:105619962:T:C	105619962	NA,C	NA,T	NA,1	NA,inf	NA,inf	NA,0.705675	0.00028851	0.00028851
2	chr8:105592125:C:G	105592125	NA,G	NA,C	NA,1	NA,inf	NA,inf	NA,0.931204	0.00028836	0.00028836
2	chr8:105081470:C:T	105081470	NA,T	NA,C	NA,1	NA,inf	NA,inf	NA,0.730476	0.00028789	0.00028789
2	chr8:105925427:C:T	105925427	NA,T	NA,C	NA,1	NA,-inf	NA,inf	NA,0.8225	0.000287766	0.000287766
2	chr8:105205233:A:G	105205233	NA,G	NA,A	NA,1	NA,inf	NA,inf	NA,0.718579	0.00028754	0.00028754
2	chr8:105821197:T:C	105821197	C,NA	T,NA	1,NA	inf,NA	inf,NA	1.4425,NA	0.000286715	0.000286715
2	chr8:106109303:A:G	106109303	NA,G	NA,A	NA,1	NA,inf	NA,inf	NA,0.719183	0.000286635	0.000286635
2	chr8:106010246:G:A	106010246	NA,A	NA,G	NA,1	NA,inf	NA,inf	NA,0.732679	0.000286191	0.000286191
2	chr8:105970148:T:C	105970148	NA,C	NA,T	NA,1	NA,-inf	NA,inf	NA,0.673498	0.000285958	0.000285958
2	chr8:105953580:C:A	105953580	NA,A	NA,C	NA,1	NA,inf	NA,inf	NA,0.783578	0.000285013	0.000285013
2	chr8:106047358:TAAA:T	106047358	NA,T	NA,TAAA	NA,1	NA,inf	NA,inf	NA,0.826345	0.000284908	0.000284908
2	chr8:105652653:G:A	105652653	NA,A	NA,G	NA,1	NA,inf	NA,inf	NA,0.659699	0.000284153	0.000284153
2	chr8:106058893:T:C	106058893	NA,C	NA,T	NA,1	NA,inf	NA,inf	NA,0.778506	0.000284	0.000284
2	chr8:106012283:T:C	106012283	NA,C	NA,T	NA,1	NA,-inf	NA,inf	NA,0.667725	0.000283177	0.000283177
2	chr8:105472136:G:A	105472136	NA,A	NA,G	NA,1	NA,inf	NA,inf	NA,0.893367	0.000282919	0.000282919
2	chr8:105933556:G:A	105933556	NA,A	NA,G	NA,1	NA,-inf	NA,inf	NA,0.726866	0.000282741	0.000282741
2	chr8:106049914:C:CA	106049914	CA,NA	C,NA	1,NA	inf,NA	inf,NA	0.982202,NA	0.00028231	0.00028231
2	chr8:105556641:CT:C	105556641	NA,C	NA,CT	NA,1	NA,-inf	NA,inf	NA,1.16215	0.000280964	0.000280964
2	chr8:105112401:C:T	105112401	NA,T	NA,C	NA,1	NA,inf	NA,inf	NA,0.735069	0.000280846	0.000280846
2	chr8:105559070:ATTG:A	105559070	NA,A	NA,ATTG	NA,1	NA,-inf	NA,inf	NA,1.1604	0.000280353	0.000280353
2	chr8:105870126:A:G	105870126	NA,G	NA,A	NA,1	NA,-inf	NA,inf	NA,0.717099	0.000280324	0.000280324
2	chr8:106095373:G:T	106095373	NA,T	NA,G	NA,1	NA,-inf	NA,inf	NA,0.687434	0.000280147	0.000280147
2	chr8:106090587:A:G	106090587	NA,G	NA,A	NA,1	NA,-inf	NA,inf	NA,0.687434	0.000280147	0.000280147
2	chr8:105077925:G:T	105077925	NA,T	NA,G	NA,1	NA,inf	NA,inf	NA,0.714219	0.000280105	0.000280105
2	chr8:106012193:T:G	106012193	NA,G	NA,T	NA,1	NA,inf	NA,inf	NA,0.757568	0.000279736	0.000279736
2	chr8:105186168:T:C	105186168	NA,C	NA,T	NA,1	NA,inf	NA,inf	NA,0.69356	0.000278695	0.000278695
2	chr8:106108399:C:T	106108399	NA,T	NA,C	NA,1	NA,-inf	NA,inf	NA,0.683784	0.000278472	0.000278472
2	chr8:106071765:A:G	106071765	NA,G	NA,A	NA,1	NA,inf	NA,inf	NA,0.686061	0.000278265	0.000278265
2	chr8:105244000:G:A	105244000	NA,A	NA,G	NA,1	NA,inf	NA,inf	NA,0.686515	0.000278018	0.000278018
2	chr8:105452098:A:T	105452098	NA,T	NA,A	NA,1	NA,inf	NA,inf	NA,0.740824	0.000278008	0.000278008
2	chr8:105368231:C:G	105368231	NA,G	NA,C	NA,1	NA,inf	NA,inf	NA,0.808039	0.000277372	0.000277372
2	chr8:105916769:G:C	105916769	NA,C	NA,G	NA,1	NA,-inf	NA,inf	NA,0.703001	0.000277081	0.000277081
2	chr8:105932520:C:T	105932520	NA,T	NA,C	NA,1	NA,inf	NA,inf	NA,0.773148	0.000276776	0.000276776
2	chr8:105566855:C:T	105566855	NA,T	NA,C	NA,1	NA,inf	NA,inf	NA,1.07323	0.000273862	0.000273862
2	chr8:106020753:G:A	106020753	NA,A	NA,G	NA,1	NA,-inf	NA,inf	NA,0.740525	0.00027347	0.00027347
2	chr8:106034370:T:C	106034370	NA,C	NA,T	NA,1	NA,inf	NA,inf	NA,0.744235	0.000272896	0.000272896
2	chr8:105875254:T:G	105875254	NA,G	NA,T	NA,1	NA,inf	NA,inf	NA,0.792695	0.000272861	0.000272861
2	chr8:105645726:T:G	105645726	NA,G	NA,T	NA,1	NA,inf	NA,inf	NA,0.86885	0.000272719	0.000272719
2	chr8:105934956:C:T	105934956	NA,T	NA,C	NA,1	NA,inf	NA,inf	NA,0.761899	0.00027206	0.00027206
2	chr8:105202982:A:T	105202982	NA,T	NA,A	NA,1	NA,inf	NA,inf	NA,0.677767	0.000271604	0.000271604
2	chr8:106044566:C:T	106044566	NA,T	NA,C	NA,1	NA,inf	NA,inf	NA,0.741363	0.000271534	0.000271534
2	chr8:106084580:C:T	106084580	NA,T	NA,C	NA,1	NA,-inf	NA,inf	NA,0.668971	0.000271527	0.000271527
2	chr8:105931360:G:T	105931360	NA,T	NA,G	NA,1	NA,inf	NA,inf	NA,0.865081	0.000271419	0.000271419
2	chr8:105550182:GT:G	105550182	NA,G	NA,GT	NA,1	NA,-inf	NA,inf	NA,1.12995	0.00027084	0.00027084
2	chr8:105079659:A:C	105079659	NA,C	NA,A	NA,1	NA,inf	NA,inf	NA,0.725662	0.000270836	0.000270836
2	chr8:106089760:G:A	106089760	NA,A	NA,G	NA,1	NA,-inf	NA,inf	NA,0.663598	0.000269574	0.000269574
2	chr8:105326259:T:C	105326259	NA,C	NA,T	NA,1	NA,inf	NA,inf	NA,0.708184	0.000268224	0.000268224
2	chr8:105538426:C:T	105538426	NA,T	NA,C	NA,1	NA,-inf	NA,inf	NA,1.11564	0.000267307	0.000267307
2	chr8:105910015:T:G	105910015	NA,G	NA,T	NA,1	NA,inf	NA,inf	NA,0.736611	0.000266729	0.000266729
2	chr8:105471388:A:G	105471388	NA,G	NA,A	NA,1	NA,inf	NA,inf	NA,0.841935	0.000266389	0.000266389
2	chr8:106047869:T:C	106047869	NA,C	NA,T	NA,1	NA,inf	NA,inf	NA,0.727628	0.000266031	0.000266031
2	chr8:106047896:C:T	106047896	NA,T	NA,C	NA,1	NA,inf	NA,inf	NA,0.727628	0.000266031	0.000266031
2	chr8:106034839:T:C	106034839	NA,C	NA,T	NA,1	NA,inf	NA,inf	NA,0.727035	0.000265797	0.000265797
2	chr8:105284238:A:G	105284238	NA,G	NA,A	NA,1	NA,inf	NA,inf	NA,0.704618	0.00026576	0.00026576
2	chr8:105911943:T:C	105911943	NA,C	NA,T	NA,1	NA,-inf	NA,inf	NA,0.674376	0.000264918	0.000264918
2	chr8:105305919:A:G	105305919	NA,G	NA,A	NA,1	NA,inf	NA,inf	NA,0.725535	0.000264325	0.000264325
2	chr8:105779013:A:G	105779013	NA,G	NA,A	NA,1	NA,inf	NA,inf	NA,0.676041	0.000264235	0.000264235
2	chr8:105629816:T:C	105629816	NA,C	NA,T	NA,1	NA,-inf	NA,inf	NA,0.542384	0.000264021	0.000264021
2	chr8:106042059:C:A	106042059	NA,A	NA,C	NA,1	NA,inf	NA,inf	NA,0.72244	0.000263929	0.000263929
2	chr8:105797303:C:T	105797303	NA,T	NA,C	NA,1	NA,inf	NA,inf	NA,0.876463	0.000263657	0.000263657
2	chr8:105879192:G:T	105879192	NA,T	NA,G	NA,1	NA,inf	NA,inf	NA,0.767369	0.000263272	0.000263272
2	chr8:105917708:C:G	105917708	NA,G	NA,C	NA,1	NA,inf	NA,inf	NA,0.651407	0.000263098	0.000263098
2	chr8:105549129:T:G	105549129	NA,G	NA,T	NA,1	NA,-inf	NA,inf	NA,1.10563	0.000262621	0.000262621
2	chr8:105523755:T:C	105523755	NA,C	NA,T	NA,1	NA,inf	NA,inf	NA,0.567374	0.000262325	0.000262325
2	chr8:105920088:T:C	105920088	NA,C	NA,T	NA,1	NA,inf	NA,inf	NA,0.648928	0.000262283	0.000262283
2	chr8:105839040:A:G	105839040	G,G	A,A	1,1	-inf,inf	inf,inf	0.89441,1.75838	0.000261961	0.000261961
2	chr8:106025329:C:T	106025329	NA,T	NA,C	NA,1	NA,inf	NA,inf	NA,0.712704	0.000261263	0.000261263
2	chr8:106061260:A:G	106061260	NA,G	NA,A	NA,1	NA,-inf	NA,inf	NA,0.669599	0.000261051	0.000261051
2	chr8:105533102:A:G	105533102	NA,G	NA,A	NA,1	NA,-inf	NA,inf	NA,1.08436	0.00026103	0.00026103
2	chr8:105691834:A:G	105691834	NA,G	NA,A	NA,1	NA,-inf	NA,inf	NA,0.736887	0.000260856	0.000260856
2	chr8:106017740:G:T	106017740	NA,T	NA,G	NA,1	NA,-inf	NA,inf	NA,0.674388	0.000260561	0.000260561
2	chr8:106009836:G:T	106009836	NA,T	NA,G	NA,1	NA,inf	NA,inf	NA,0.711594	0.000260551	0.000260551
2	chr8:105718294:A:G	105718294	NA,G	NA,A	NA,1	NA,inf	NA,inf	NA,0.718753	0.000260431	0.000260431
2	chr8:105913696:G:C	105913696	NA,C	NA,G	NA,1	NA,inf	NA,inf	NA,0.64473	0.00026034	0.00026034
2	chr8:105761737:G:C	105761737	C,NA	G,NA	1,NA	inf,NA	inf,NA	1.36205,NA	0.000259923	0.000259923
2	chr8:105598634:G:A	105598634	NA,A	NA,G	NA,1	NA,-inf	NA,inf	NA,0.58607	0.000259663	0.000259663
2	chr8:105145200:A:T	105145200	NA,T	NA,A	NA,1	NA,-inf	NA,inf	NA,0.625976	0.000259465	0.000259465
2	chr8:105988787:C:T	105988787	NA,T	NA,C	NA,1	NA,inf	NA,inf	NA,0.708874	0.000259216	0.000259216
2	chr8:105124721:TAATA:T	105124721	NA,T	NA,TAATA	NA,1	NA,inf	NA,inf	NA,0.710908	0.000259119	0.000259119
2	chr8:105328227:T:C	105328227	NA,C	NA,T	NA,1	NA,inf	NA,inf	NA,0.68427	0.000258491	0.000258491
2	chr8:105927544:G:A	105927544	NA,A	NA,G	NA,1	NA,-inf	NA,inf	NA,0.750886	0.000258354	0.000258354
2	chr8:105997999:TA:T	105997999	NA,T	NA,TA	NA,1	NA,inf	NA,inf	NA,0.704345	0.000257691	0.000257691
2	chr8:106049711:G:C	106049711	NA,C	NA,G	NA,1	NA,inf	NA,inf	NA,0.706168	0.000257486	0.000257486
2	chr8:105108959:A:G	105108959	G,G	A,A	1,1	-inf,inf	inf,inf	0.462145,1.64168	0.00025748	0.00025748
2	chr8:106015357:G:C	106015357	NA,C	NA,G	NA,1	NA,inf	NA,inf	NA,0.70363	0.000257422	0.000257422
2	chr8:106006741:C:A	106006741	NA,A	NA,C	NA,1	NA,inf	NA,inf	NA,0.703342	0.000257301	0.000257301
2	chr8:105523692:C:T	105523692	NA,T	NA,C	NA,1	NA,inf	NA,inf	NA,0.549258	0.000256314	0.000256314
2	chr8:106020077:C:T	106020077	NA,T	NA,C	NA,1	NA,inf	NA,inf	NA,0.699969	0.000256252	0.000256252
2	chr8:106016416:T:C	106016416	NA,C	NA,T	NA,1	NA,inf	NA,inf	NA,0.699702	0.000256141	0.000256141
2	chr8:105553282:C:T	105553282	NA,T	NA,C	NA,1	NA,inf	NA,inf	NA,0.550228	0.000255852	0.000255852
2	chr8:105530189:C:T	105530189	NA,T	NA,C	NA,1	NA,-inf	NA,inf	NA,1.0738	0.000255742	0.000255742
2	chr8:106054707:C:T	106054707	NA,T	NA,C	NA,1	NA,inf	NA,inf	NA,0.646876	0.000254629	0.000254629
2	chr8:106046056:A:G	106046056	G,G	A,A	1,1	-inf,inf	inf,inf	0.172332,2.07209	0.000254289	0.000254289
2	chr8:106053560:C:T	106053560	NA,T	NA,C	NA,1	NA,inf	NA,inf	NA,0.698265	0.000254207	0.000254207
2	chr8:106071889:T:C	106071889	C,NA	T,NA	1,NA	-inf,NA	inf,NA	1.2048,NA	0.000254187	0.000254187
2	chr8:105828175:GTTTAA:G	105828175	NA,G	NA,GTTTAA	NA,1	NA,inf	NA,inf	NA,0.64413	0.000254146	0.000254146
2	chr8:105276589:CA:C	105276589	NA,C	NA,CA	NA,1	NA,inf	NA,inf	NA,0.678451	0.000254113	0.000254113
2	chr8:105752773:T:C	105752773	NA,C	NA,T	NA,1	NA,inf	NA,inf	NA,0.843644	0.000253767	0.000253767
2	chr8:105481283:CCTTGGACTGTGTGGCTTAAACAA:C	105481283	NA,C	NA,CCTTGGACTGTGTGGCTTAAACAA	NA,1	NA,inf	NA,inf	NA,0.771008	0.000253429	0.000253429
2	chr8:105213999:T:C	105213999	NA,C	NA,T	NA,1	NA,inf	NA,inf	NA,0.698278	0.0002533	0.0002533
2	chr8:105150138:C:A	105150138	NA,A	NA,C	NA,1	NA,inf	NA,inf	NA,0.655853	0.000253155	0.000253155
2	chr8:105168743:T:C	105168743	NA,C	NA,T	NA,1	NA,inf	NA,inf	NA,0.638492	0.000252972	0.000252972
2	chr8:105314153:T:A	105314153	NA,A	NA,T	NA,1	NA,inf	NA,inf	NA,0.723945	0.000252898	0.000252898
2	chr8:105311969:A:G	105311969	NA,G	NA,A	NA,1	NA,-inf	NA,inf	NA,0.676788	0.000252106	0.000252106
2	chr8:105485014:G:A	105485014	NA,A	NA,G	NA,1	NA,inf	NA,inf	NA,0.685877	0.000251834	0.000251834
2	chr8:105092926:G:A	105092926	NA,A	NA,G	NA,1	NA,inf	NA,inf	NA,0.643127	0.000251797	0.000251797
2	chr8:105075372:A:G	105075372	NA,G	NA,A	NA,1	NA,inf	NA,inf	NA,0.653751	0.000251501	0.000251501
2	chr8:105493205:A:G	105493205	NA,G	NA,A	NA,1	NA,-inf	NA,inf	NA,0.752761	0.00025099	0.00025099
2	chr8:105473262:TTC:T	105473262	NA,T	NA,TTC	NA,1	NA,inf	NA,inf	NA,0.783432	0.0002509	0.0002509
2	chr8:105432088:A:C	105432088	NA,C	NA,A	NA,1	NA,inf	NA,inf	NA,0.741331	0.000250729	0.000250729
2	chr8:106079099:G:A	106079099	NA,A	NA,G	NA,1	NA,-inf	NA,inf	NA,0.642453	0.000250484	0.000250484
2	chr8:105142883:G:A	105142883	NA,A	NA,G	NA,1	NA,inf	NA,inf	NA,0.632353	0.000250202	0.000250202
2	chr8:106062146:A:G	106062146	NA,G	NA,A	NA,1	NA,-inf	NA,inf	NA,0.637171	0.000250163	0.000250163
2	chr8:105875399:C:T	105875399	NA,T	NA,C	NA,1	NA,-inf	NA,inf	NA,0.579778	0.000250052	0.000250052
2	chr8:105977104:C:T	105977104	NA,T	NA,C	NA,1	NA,-inf	NA,inf	NA,0.622197	0.000249932	0.000249932
2	chr8:105345879:T:C	105345879	NA,C	NA,T	NA,1	NA,inf	NA,inf	NA,0.661331	0.000249792	0.000249792
2	chr8:105977428:G:T	105977428	NA,T	NA,G	NA,1	NA,-inf	NA,inf	NA,0.621746	0.000249755	0.000249755
2	chr8:105752483:A:G	105752483	NA,G	NA,A	NA,1	NA,inf	NA,inf	NA,0.742153	0.000249571	0.000249571
2	chr8:106000662:A:G	106000662	NA,G	NA,A	NA,1	NA,inf	NA,inf	NA,0.687118	0.000249472	0.000249472
2	chr8:105975418:G:A	105975418	NA,A	NA,G	NA,1	NA,-inf	NA,inf	NA,0.620189	0.000249155	0.000249155
2	chr8:106039617:T:C	106039617	C,C	T,T	1,1	-inf,inf	inf,inf	0.14209,2.08727	0.000248766	0.000248766
2	chr8:106000420:C:T	106000420	NA,T	NA,C	NA,1	NA,inf	NA,inf	NA,0.685233	0.000248765	0.000248765
2	chr8:105807407:G:A	105807407	NA,A	NA,G	NA,1	NA,inf	NA,inf	NA,0.628945	0.000248524	0.000248524
2	chr8:105179875:T:G	105179875	NA,G	NA,T	NA,1	NA,-inf	NA,inf	NA,0.581939	0.000248295	0.000248295
2	chr8:105988926:C:T	105988926	NA,T	NA,C	NA,1	NA,-inf	NA,inf	NA,0.617574	0.000248201	0.000248201
2	chr8:105905580:C:T	105905580	NA,T	NA,C	NA,1	NA,-inf	NA,inf	NA,0.508814	0.000246674	0.000246674
2	chr8:106006784:C:A	106006784	NA,A	NA,C	NA,1	NA,-inf	NA,inf	NA,0.613111	0.000246373	0.000246373
2	chr8:106093249:G:A	106093249	NA,A	NA,G	NA,1	NA,-inf	NA,inf	NA,0.603114	0.000245224	0.000245224
2	chr8:105390393:G:A	105390393	NA,A	NA,G	NA,1	NA,inf	NA,inf	NA,0.756146	0.000244963	0.000244963
2	chr8:105309005:A:G	105309005	NA,G	NA,A	NA,1	NA,inf	NA,inf	NA,0.743955	0.000244886	0.000244886
2	chr8:105460331:G:C	105460331	C,NA	G,NA	1,NA	inf,NA	inf,NA	0.784127,NA	0.00024409	0.00024409
2	chr8:105770258:A:G	105770258	NA,G	NA,A	NA,1	NA,-inf	NA,inf	NA,0.66459	0.000243419	0.000243419
2	chr8:105237629:A:T	105237629	NA,T	NA,A	NA,1	NA,inf	NA,inf	NA,0.562898	0.000243255	0.000243255
2	chr8:105210645:C:G	105210645	NA,G	NA,C	NA,1	NA,inf	NA,inf	NA,0.671717	0.000242979	0.000242979
2	chr8:105921713:C:A	105921713	NA,A	NA,C	NA,1	NA,-inf	NA,inf	NA,0.610481	0.000242827	0.000242827
2	chr8:105518425:T:TA	105518425	NA,TA	NA,T	NA,1	NA,inf	NA,inf	NA,0.926524	0.000242739	0.000242739
2	chr8:105712782:C:T	105712782	NA,T	NA,C	NA,1	NA,inf	NA,inf	NA,0.617039	0.000242108	0.000242108
2	chr8:105891814:A:G	105891814	NA,G	NA,A	NA,1	NA,inf	NA,inf	NA,0.708446	0.000241823	0.000241823
2	chr8:105594983:TATAA:T	105594983	NA,T	NA,TATAA	NA,1	NA,inf	NA,inf	NA,0.605003	0.000241821	0.000241821
2	chr8:105173063:G:A	105173063	NA,A	NA,G	NA,1	NA,inf	NA,inf	NA,0.608541	0.000241626	0.000241626
2	chr8:105800709:A:G	105800709	NA,G	NA,A	NA,1	NA,inf	NA,inf	NA,0.741983	0.000241312	0.000241312
2	chr8:105757518:G:A	105757518	NA,A	NA,G	NA,1	NA,inf	NA,inf	NA,0.751494	0.000240976	0.000240976
2	chr8:105539395:C:A	105539395	NA,A	NA,C	NA,1	NA,inf	NA,inf	NA,0.505278	0.000239843	0.000239843
2	chr8:105185167:G:A	105185167	NA,A	NA,G	NA,1	NA,inf	NA,inf	NA,0.585158	0.000239727	0.000239727
2	chr8:105540657:C:G	105540657	G,G	C,C	1,1	inf,-inf	inf,inf	0.993937,0.108532	0.000239489	0.000239489
2	chr8:105566896:T:A	105566896	NA,A	NA,T	NA,1	NA,inf	NA,inf	NA,0.476097	0.00023885	0.00023885
2	chr8:105181264:C:G	105181264	NA,G	NA,C	NA,1	NA,inf	NA,inf	NA,0.656985	0.000238198	0.000238198
2	chr8:105949767:C:G	105949767	NA,G	NA,C	NA,1	NA,-inf	NA,inf	NA,0.616558	0.000237988	0.000237988
2	chr8:105463344:T:C	105463344	NA,C	NA,T	NA,1	NA,inf	NA,inf	NA,0.744983	0.000237912	0.000237912
2	chr8:105915548:T:G	105915548	NA,G	NA,T	NA,1	NA,-inf	NA,inf	NA,0.688195	0.000237202	0.000237202
2	chr8:105069911:G:T	105069911	NA,T	NA,G	NA,1	NA,-inf	NA,inf	NA,0.52299	0.000236499	0.000236499
2	chr8:105093245:T:C	105093245	NA,C	NA,T	NA,1	NA,inf	NA,inf	NA,0.6122	0.000236355	0.000236355
2	chr8:106037550:G:A	106037550	NA,A	NA,G	NA,1	NA,inf	NA,inf	NA,0.657305	0.000236265	0.000236265
2	chr8:105140194:A:G	105140194	NA,G	NA,A	NA,1	NA,inf	NA,inf	NA,0.593165	0.000235678	0.000235678
2	chr8:105137605:C:T	105137605	NA,T	NA,C	NA,1	NA,-inf	NA,inf	NA,0.536804	0.000235115	0.000235115
2	chr8:106035410:C:T	106035410	NA,T	NA,C	NA,1	NA,-inf	NA,inf	NA,0.628825	0.000235003	0.000235003
2	chr8:105126385:T:C	105126385	NA,C	NA,T	NA,1	NA,inf	NA,inf	NA,0.564992	0.000234456	0.000234456
2	chr8:106024829:T:C	106024829	NA,C	NA,T	NA,1	NA,-inf	NA,inf	NA,0.579754	0.000234422	0.000234422
2	chr8:105835325:G:A	105835325	A,A	G,G	1,1	-inf,inf	inf,inf	0.896709,1.6921	0.00023435	0.00023435
2	chr8:105309048:C:T	105309048	NA,T	NA,C	NA,1	NA,-inf	NA,inf	NA,0.505155	0.000233964	0.000233964
2	chr8:105071571:T:C	105071571	NA,C	NA,T	NA,1	NA,-inf	NA,inf	NA,0.545105	0.000233521	0.000233521
2	chr8:105087282:T:C	105087282	NA,C	NA,T	NA,1	NA,inf	NA,inf	NA,0.603875	0.000233057	0.000233057
2	chr8:105196859:G:C	105196859	NA,C	NA,G	NA,1	NA,-inf	NA,inf	NA,0.627672	0.000232888	0.000232888
2	chr8:105889799:T:G	105889799	G,NA	T,NA	1,NA	inf,NA	inf,NA	0.926585,NA	0.000232797	0.000232797
2	chr8:105912075:A:T	105912075	NA,T	NA,A	NA,1	NA,-inf	NA,inf	NA,0.690392	0.000232683	0.000232683
2	chr8:105464031:G:A	105464031	A,NA	G,NA	1,NA	inf,NA	inf,NA	0.761656,NA	0.000232608	0.000232608
2	chr8:105931726:G:A	105931726	NA,A	NA,G	NA,1	NA,-inf	NA,inf	NA,0.677939	0.000232575	0.000232575
2	chr8:106068600:C:T	106068600	NA,T	NA,C	NA,1	NA,-inf	NA,inf	NA,0.594798	0.000232548	0.000232548
2	chr8:105324130:T:A	105324130	NA,A	NA,T	NA,1	NA,inf	NA,inf	NA,0.617119	0.000232407	0.000232407
2	chr8:105931515:T:C	105931515	NA,C	NA,T	NA,1	NA,-inf	NA,inf	NA,0.675797	0.000231886	0.000231886
2	chr8:105389870:A:G	105389870	NA,G	NA,A	NA,1	NA,inf	NA,inf	NA,0.717867	0.000231883	0.000231883
2	chr8:105428388:A:C	105428388	NA,C	NA,A	NA,1	NA,-inf	NA,inf	NA,0.639022	0.000231693	0.000231693
2	chr8:105932661:T:C	105932661	NA,C	NA,T	NA,1	NA,-inf	NA,inf	NA,0.672545	0.0002308	0.0002308
2	chr8:105527060:A:G	105527060	NA,G	NA,A	NA,1	NA,inf	NA,inf	NA,0.480472	0.000230749	0.000230749
2	chr8:105739254:A:G	105739254	NA,G	NA,A	NA,1	NA,inf	NA,inf	NA,0.718809	0.000230729	0.000230729
2	chr8:105461010:A:G	105461010	NA,G	NA,A	NA,1	NA,inf	NA,inf	NA,0.627275	0.000230509	0.000230509
2	chr8:105526008:A:T	105526008	NA,T	NA,A	NA,1	NA,inf	NA,inf	NA,0.479109	0.000230261	0.000230261
2	chr8:105992839:G:A	105992839	NA,A	NA,G	NA,1	NA,inf	NA,inf	NA,0.624501	0.000229861	0.000229861
2	chr8:105200222:A:G	105200222	NA,G	NA,A	NA,1	NA,-inf	NA,inf	NA,0.551847	0.00022906	0.00022906
2	chr8:105534515:T:C	105534515	NA,C	NA,T	NA,1	NA,inf	NA,inf	NA,0.477734	0.000228973	0.000228973
2	chr8:105940016:G:A	105940016	NA,A	NA,G	NA,1	NA,inf	NA,inf	NA,0.590516	0.000227838	0.000227838
2	chr8:105294102:A:G	105294102	NA,G	NA,A	NA,1	NA,inf	NA,inf	NA,0.676857	0.000227643	0.000227643
2	chr8:105379459:A:G	105379459	NA,G	NA,A	NA,1	NA,inf	NA,inf	NA,0.690177	0.000226966	0.000226966
2	chr8:105595444:A:T	105595444	NA,T	NA,A	NA,1	NA,-inf	NA,inf	NA,0.457136	0.000226919	0.000226919
2	chr8:105145935:G:A	105145935	NA,A	NA,G	NA,1	NA,inf	NA,inf	NA,0.562877	0.000226506	0.000226506
2	chr8:105571761:T:G	105571761	NA,G	NA,T	NA,1	NA,inf	NA,inf	NA,0.437409	0.00022624	0.00022624
2	chr8:106095874:A:G	106095874	NA,G	NA,A	NA,1	NA,-inf	NA,inf	NA,0.67894	0.000226109	0.000226109
2	chr8:105581814:C:T	105581814	NA,T	NA,C	NA,1	NA,-inf	NA,inf	NA,0.67721	0.000225966	0.000225966
2	chr8:105771648:C:T	105771648	NA,T	NA,C	NA,1	NA,-inf	NA,inf	NA,0.692706	0.000225631	0.000225631
2	chr8:105316203:T:C	105316203	NA,C	NA,T	NA,1	NA,inf	NA,inf	NA,0.536758	0.000225478	0.000225478
2	chr8:105201918:T:C	105201918	NA,C	NA,T	NA,1	NA,inf	NA,inf	NA,0.546196	0.00022538	0.00022538
2	chr8:105198128:A:C	105198128	NA,C	NA,A	NA,1	NA,inf	NA,inf	NA,0.514383	0.000225327	0.000225327
2	chr8:105875700:C:T	105875700	NA,T	NA,C	NA,1	NA,inf	NA,inf	NA,0.656953	0.000225039	0.000225039
2	chr8:105579046:C:T	105579046	NA,T	NA,C	NA,1	NA,-inf	NA,inf	NA,0.700351	0.000224925	0.000224925
2	chr8:106100323:C:A	106100323	NA,A	NA,C	NA,1	NA,-inf	NA,inf	NA,0.674815	0.000224832	0.000224832
2	chr8:105888586:A:T	105888586	T,NA	A,NA	1,NA	-inf,NA	inf,NA	1.42901,NA	0.000224709	0.000224709
2	chr8:105274895:C:T	105274895	NA,T	NA,C	NA,1	NA,inf	NA,inf	NA,0.527729	0.000224389	0.000224389
2	chr8:105527310:A:C	105527310	NA,C	NA,A	NA,1	NA,inf	NA,inf	NA,0.462226	0.000223996	0.000223996
2	chr8:105927187:A:C	105927187	NA,C	NA,A	NA,1	NA,inf	NA,inf	NA,0.605403	0.000223893	0.000223893
2	chr8:105113529:A:C	105113529	NA,C	NA,A	NA,1	NA,inf	NA,inf	NA,0.609198	0.000223734	0.000223734
2	chr8:106063752:A:G	106063752	NA,G	NA,A	NA,1	NA,-inf	NA,inf	NA,0.568523	0.000223649	0.000223649
2	chr8:105957302:C:T	105957302	NA,T	NA,C	NA,1	NA,inf	NA,inf	NA,0.576583	0.000223595	0.000223595
2	chr8:106117560:C:T	106117560	NA,T	NA,C	NA,1	NA,-inf	NA,inf	NA,0.525694	0.000223536	0.000223536
2	chr8:105527384:A:G	105527384	NA,G	NA,A	NA,1	NA,inf	NA,inf	NA,0.460851	0.000223496	0.000223496
2	chr8:105181866:G:T	105181866	NA,T	NA,G	NA,1	NA,inf	NA,inf	NA,0.612829	0.000223369	0.000223369
2	chr8:106033130:G:A	106033130	NA,A	NA,G	NA,1	NA,-inf	NA,inf	NA,0.548679	0.000223127	0.000223127
2	chr8:106025469:A:G	106025469	NA,G	NA,A	NA,1	NA,inf	NA,inf	NA,0.556128	0.000223117	0.000223117
2	chr8:105548805:G:A	105548805	NA,A	NA,G	NA,1	NA,inf	NA,inf	NA,0.460645	0.000223073	0.000223073
2	chr8:105355765:T:G	105355765	NA,G	NA,T	NA,1	NA,inf	NA,inf	NA,0.587152	0.000222	0.000222
2	chr8:105708076:A:G	105708076	NA,G	NA,A	NA,1	NA,-inf	NA,inf	NA,0.577681	0.000221606	0.000221606
2	chr8:105439087:G:A	105439087	A,NA	G,NA	1,NA	-inf,NA	inf,NA	1.25036,NA	0.000221368	0.000221368
2	chr8:105369468:C:T	105369468	NA,T	NA,C	NA,1	NA,inf	NA,inf	NA,0.624752	0.000221156	0.000221156
2	chr8:106018759:G:A	106018759	NA,A	NA,G	NA,1	NA,inf	NA,inf	NA,0.549887	0.00022103	0.00022103
2	chr8:105538477:C:G	105538477	NA,G	NA,C	NA,1	NA,inf	NA,inf	NA,0.441078	0.000220809	0.000220809
2	chr8:105327511:A:C	105327511	NA,C	NA,A	NA,1	NA,-inf	NA,inf	NA,0.620012	0.000220479	0.000220479
2	chr8:106025722:A:C	106025722	NA,C	NA,A	NA,1	NA,inf	NA,inf	NA,0.547739	0.000220324	0.000220324
2	chr8:106028738:A:G	106028738	NA,G	NA,A	NA,1	NA,inf	NA,inf	NA,0.547221	0.000220175	0.000220175
2	chr8:105957589:C:T	105957589	NA,T	NA,C	NA,1	NA,-inf	NA,inf	NA,0.643564	0.000220149	0.000220149
2	chr8:105955112:C:A	105955112	NA,A	NA,C	NA,1	NA,-inf	NA,inf	NA,0.643037	0.000219985	0.000219985
2	chr8:105579159:TGTA:T	105579159	NA,T	NA,TGTA	NA,1	NA,-inf	NA,inf	NA,0.686469	0.000219882	0.000219882
2	chr8:105275070:G:C	105275070	NA,C	NA,G	NA,1	NA,inf	NA,inf	NA,0.512576	0.000219484	0.000219484
2	chr8:105955181:A:C	105955181	NA,C	NA,A	NA,1	NA,-inf	NA,inf	NA,0.641027	0.000219365	0.000219365
2	chr8:105746652:A:T	105746652	NA,T	NA,A	NA,1	NA,inf	NA,inf	NA,0.566668	0.000219237	0.000219237
2	chr8:105131513:TC:T	105131513	NA,T	NA,TC	NA,1	NA,inf	NA,inf	NA,0.584634	0.000219164	0.000219164
2	chr8:105951921:A:G	105951921	NA,G	NA,A	NA,1	NA,-inf	NA,inf	NA,0.6402	0.000219113	0.000219113
2	chr8:106000530:C:T	106000530	NA,T	NA,C	NA,1	NA,inf	NA,inf	NA,0.598821	0.000219051	0.000219051
2	chr8:105954688:C:T	105954688	NA,T	NA,C	NA,1	NA,-inf	NA,inf	NA,0.639687	0.000218962	0.000218962
2	chr8:105434011:C:A	105434011	NA,A	NA,C	NA,1	NA,inf	NA,inf	NA,0.615328	0.00021853	0.00021853
2	chr8:106027482:A:G	106027482	NA,G	NA,A	NA,1	NA,inf	NA,inf	NA,0.542805	0.000218522	0.000218522
2	chr8:105320657:T:G	105320657	NA,G	NA,T	NA,1	NA,-inf	NA,inf	NA,0.612462	0.000218238	0.000218238
2	chr8:105287163:A:G	105287163	NA,G	NA,A	NA,1	NA,inf	NA,inf	NA,0.576624	0.000218098	0.000218098
2	chr8:106108595:C:T	106108595	NA,T	NA,C	NA,1	NA,inf	NA,inf	NA,0.533127	0.000216997	0.000216997
2	chr8:105492387:A:G	105492387	NA,G	NA,A	NA,1	NA,inf	NA,inf	NA,0.577709	0.000216968	0.000216968
2	chr8:105526899:C:T	105526899	NA,T	NA,C	NA,1	NA,inf	NA,inf	NA,0.444591	0.000216959	0.000216959
2	chr8:106027308:A:G	106027308	NA,G	NA,A	NA,1	NA,inf	NA,inf	NA,0.534323	0.000215971	0.000215971
2	chr8:105867853:C:T	105867853	NA,T	NA,C	NA,1	NA,-inf	NA,inf	NA,0.549225	0.00021577	0.00021577
2	chr8:105387119:C:T	105387119	NA,T	NA,C	NA,1	NA,inf	NA,inf	NA,0.592021	0.000215413	0.000215413
2	chr8:105788714:A:T	105788714	NA,T	NA,A	NA,1	NA,-inf	NA,inf	NA,0.594361	0.000214794	0.000214794
2	chr8:105454827:C:T	105454827	NA,T	NA,C	NA,1	NA,inf	NA,inf	NA,0.65667	0.000214688	0.000214688
2	chr8:105484397:G:T	105484397	NA,T	NA,G	NA,1	NA,inf	NA,inf	NA,0.670178	0.000214422	0.000214422
2	chr8:105131415:C:T	105131415	NA,T	NA,C	NA,1	NA,-inf	NA,inf	NA,0.563898	0.000214324	0.000214324
2	chr8:105922254:C:T	105922254	NA,T	NA,C	NA,1	NA,-inf	NA,inf	NA,0.520317	0.000213727	0.000213727
2	chr8:106028075:T:C	106028075	NA,C	NA,T	NA,1	NA,inf	NA,inf	NA,0.52653	0.0002136	0.0002136
2	chr8:105563195:A:G	105563195	NA,G	NA,A	NA,1	NA,inf	NA,inf	NA,0.402448	0.000213543	0.000213543
2	chr8:105626551:G:A	105626551	NA,A	NA,G	NA,1	NA,inf	NA,inf	NA,0.531475	0.000213444	0.000213444
2	chr8:105720780:A:G	105720780	NA,G	NA,A	NA,1	NA,inf	NA,inf	NA,0.625019	0.00021232	0.00021232
2	chr8:106058846:C:T	106058846	NA,T	NA,C	NA,1	NA,inf	NA,inf	NA,0.64845	0.000212175	0.000212175
2	chr8:105447231:G:A	105447231	NA,A	NA,G	NA,1	NA,inf	NA,inf	NA,0.586104	0.00021211	0.00021211
2	chr8:105208082:T:A	105208082	NA,A	NA,T	NA,1	NA,inf	NA,inf	NA,0.577037	0.000212059	0.000212059
2	chr8:105186605:C:G	105186605	NA,G	NA,C	NA,1	NA,-inf	NA,inf	NA,0.491911	0.000211762	0.000211762
2	chr8:105163246:GTA:G	105163246	NA,G	NA,GTA	NA,1	NA,inf	NA,inf	NA,0.515863	0.000211696	0.000211696
2	chr8:105793313:T:TGTAAA	105793313	NA,TGTAAA	NA,T	NA,1	NA,-inf	NA,inf	NA,0.582949	0.000211619	0.000211619
2	chr8:105775169:G:A	105775169	NA,A	NA,G	NA,1	NA,inf	NA,inf	NA,0.677843	0.00021159	0.00021159
2	chr8:106103680:C:T	106103680	T,NA	C,NA	1,NA	-inf,NA	inf,NA	1.65341,NA	0.000211421	0.000211421
2	chr8:105554643:T:G	105554643	NA,G	NA,T	NA,1	NA,inf	NA,inf	NA,0.45066	0.000210925	0.000210925
2	chr8:105400128:C:T	105400128	NA,T	NA,C	NA,1	NA,-inf	NA,inf	NA,0.590744	0.000210729	0.000210729
2	chr8:105364599:T:C	105364599	NA,C	NA,T	NA,1	NA,-inf	NA,inf	NA,0.584272	0.000210021	0.000210021
2	chr8:105712532:G:A	105712532	NA,A	NA,G	NA,1	NA,-inf	NA,inf	NA,0.474273	0.000209676	0.000209676
2	chr8:105069986:A:G	105069986	NA,G	NA,A	NA,1	NA,-inf	NA,inf	NA,0.587097	0.000209515	0.000209515
2	chr8:106027938:A:T	106027938	NA,T	NA,A	NA,1	NA,inf	NA,inf	NA,0.590603	0.00020931	0.00020931
2	chr8:105633242:T:C	105633242	C,C	T,T	1,1	-inf,inf	inf,inf	0.337129,1.72966	0.000209108	0.000209108
2	chr8:106099887:G:A	106099887	A,NA	G,NA	1,NA	inf,NA	inf,NA	0.828082,NA	0.000209074	0.000209074
2	chr8:105124756:AG:A	105124756	NA,A	NA,AG	NA,1	NA,inf	NA,inf	NA,0.501285	0.000208844	0.000208844
2	chr8:105374067:A:T	105374067	NA,T	NA,A	NA,1	NA,inf	NA,inf	NA,0.626708	0.000208511	0.000208511
2	chr8:105726552:C:T	105726552	NA,T	NA,C	NA,1	NA,-inf	NA,inf	NA,0.612069	0.000208471	0.000208471
2	chr8:105097165:AAATTTAG:A	105097165	A,NA	AAATTTAG,NA	1,NA	inf,NA	inf,NA	0.860299,NA	0.000208341	0.000208341
2	chr8:105081276:C:T	105081276	NA,T	NA,C	NA,1	NA,-inf	NA,inf	NA,0.470215	0.000207775	0.000207775
2	chr8:105355038:C:G	105355038	NA,G	NA,C	NA,1	NA,-inf	NA,inf	NA,0.575384	0.000207712	0.000207712
2	chr8:105365753:C:T	105365753	NA,T	NA,C	NA,1	NA,-inf	NA,inf	NA,0.575164	0.000207697	0.000207697
2	chr8:105315820:T:C	105315820	NA,C	NA,T	NA,1	NA,-inf	NA,inf	NA,0.573827	0.00020729	0.00020729
2	chr8:105151686:G:A	105151686	NA,A	NA,G	NA,1	NA,inf	NA,inf	NA,0.501255	0.000207056	0.000207056
2	chr8:105313218:A:G	105313218	NA,G	NA,A	NA,1	NA,-inf	NA,inf	NA,0.573126	0.000206844	0.000206844
2	chr8:105363949:A:G	105363949	NA,G	NA,A	NA,1	NA,inf	NA,inf	NA,0.598061	0.000206792	0.000206792
2	chr8:105433152:A:G	105433152	G,G	A,A	1,1	inf,inf	inf,inf	0.180745,1.516	0.000206763	0.000206763
2	chr8:105687192:G:A	105687192	NA,A	NA,G	NA,1	NA,-inf	NA,inf	NA,0.572369	0.000206056	0.000206056
2	chr8:106064417:G:A	106064417	NA,A	NA,G	NA,1	NA,-inf	NA,inf	NA,0.504988	0.000205935	0.000205935
2	chr8:105576325:A:G	105576325	NA,G	NA,A	NA,1	NA,-inf	NA,inf	NA,0.628224	0.000205734	0.000205734
2	chr8:105344106:G:A	105344106	NA,A	NA,G	NA,1	NA,-inf	NA,inf	NA,0.567828	0.000205591	0.000205591
2	chr8:105856083:T:C	105856083	NA,C	NA,T	NA,1	NA,inf	NA,inf	NA,0.53643	0.000204984	0.000204984
2	chr8:105453789:A:T	105453789	NA,T	NA,A	NA,1	NA,inf	NA,inf	NA,0.557026	0.00020471	0.00020471
2	chr8:105892735:G:A	105892735	A,A	G,G	1,1	-inf,-inf	inf,inf	1.66281,0.432123	0.000203616	0.000203616
2	chr8:105426180:T:C	105426180	NA,C	NA,T	NA,1	NA,inf	NA,inf	NA,0.609053	0.000203154	0.000203154
2	chr8:105858656:T:C	105858656	NA,C	NA,T	NA,1	NA,inf	NA,inf	NA,0.52942	0.000203016	0.000203016
2	chr8:105600294:G:A	105600294	NA,A	NA,G	NA,1	NA,-inf	NA,inf	NA,0.427124	0.000202818	0.000202818
2	chr8:105633804:A:G	105633804	NA,G	NA,A	NA,1	NA,inf	NA,inf	NA,0.439988	0.000202304	0.000202304
2	chr8:105366769:G:C	105366769	NA,C	NA,G	NA,1	NA,inf	NA,inf	NA,0.582251	0.000202287	0.000202287
2	chr8:105527300:G:A	105527300	NA,A	NA,G	NA,1	NA,inf	NA,inf	NA,0.71764	0.000202078	0.000202078
2	chr8:105527140:G:A	105527140	NA,A	NA,G	NA,1	NA,inf	NA,inf	NA,0.373989	0.000202045	0.000202045
2	chr8:105925781:C:T	105925781	NA,T	NA,C	NA,1	NA,inf	NA,inf	NA,0.48739	0.000201638	0.000201638
2	chr8:106116975:T:C	106116975	NA,C	NA,T	NA,1	NA,-inf	NA,inf	NA,0.502704	0.000201471	0.000201471
2	chr8:105616769:G:A	105616769	NA,A	NA,G	NA,1	NA,-inf	NA,inf	NA,0.639599	0.000201429	0.000201429
2	chr8:105517997:C:T	105517997	NA,T	NA,C	NA,1	NA,-inf	NA,inf	NA,0.840228	0.000201327	0.000201327
2	chr8:105116500:C:T	105116500	NA,T	NA,C	NA,1	NA,-inf	NA,inf	NA,0.577095	0.000200944	0.000200944
2	chr8:106118673:C:T	106118673	NA,T	NA,C	NA,1	NA,-inf	NA,inf	NA,0.50085	0.000200925	0.000200925
2	chr8:105364046:A:C	105364046	NA,C	NA,A	NA,1	NA,inf	NA,inf	NA,0.576624	0.000200921	0.000200921
2	chr8:105916730:A:G	105916730	NA,G	NA,A	NA,1	NA,inf	NA,inf	NA,0.510266	0.00020047	0.00020047
2	chr8:105935900:A:G	105935900	NA,G	NA,A	NA,1	NA,-inf	NA,inf	NA,0.553832	0.000200418	0.000200418
2	chr8:106101906:A:C	106101906	C,NA	A,NA	1,NA	inf,NA	inf,NA	0.840246,NA	0.00020034	0.00020034
2	chr8:105783317:A:G	105783317	NA,G	NA,A	NA,1	NA,-inf	NA,inf	NA,0.522258	0.000200253	0.000200253
2	chr8:106114939:T:A	106114939	NA,A	NA,T	NA,1	NA,-inf	NA,inf	NA,0.497846	0.000200129	0.000200129
2	chr8:106114385:A:C	106114385	NA,C	NA,A	NA,1	NA,-inf	NA,inf	NA,0.49749	0.000200035	0.000200035
2	chr8:105524963:A:G	105524963	NA,G	NA,A	NA,1	NA,inf	NA,inf	NA,0.394819	0.000199633	0.000199633
2	chr8:105577773:AC:A	105577773	NA,A	NA,AC	NA,1	NA,-inf	NA,inf	NA,0.614462	0.000199609	0.000199609
2	chr8:105445383:A:G	105445383	NA,G	NA,A	NA,1	NA,inf	NA,inf	NA,0.539989	0.000199384	0.000199384
2	chr8:106116611:T:C	106116611	NA,C	NA,T	NA,1	NA,-inf	NA,inf	NA,0.494456	0.000199182	0.000199182
2	chr8:106114506:C:CCT	106114506	NA,CCT	NA,C	NA,1	NA,-inf	NA,inf	NA,0.494097	0.000199073	0.000199073
2	chr8:105528987:A:G	105528987	NA,G	NA,A	NA,1	NA,inf	NA,inf	NA,0.387736	0.000198476	0.000198476
2	chr8:105676834:G:C	105676834	NA,C	NA,G	NA,1	NA,inf	NA,inf	NA,0.4298	0.00019811	0.00019811
2	chr8:105728750:T:G	105728750	NA,G	NA,T	NA,1	NA,inf	NA,inf	NA,0.579187	0.000197934	0.000197934
2	chr8:105865129:G:A	105865129	NA,A	NA,G	NA,1	NA,inf	NA,inf	NA,0.511695	0.000197886	0.000197886
2	chr8:105445660:A:G	105445660	NA,G	NA,A	NA,1	NA,inf	NA,inf	NA,0.532474	0.000197356	0.000197356
2	chr8:105968040:G:A	105968040	NA,A	NA,G	NA,1	NA,-inf	NA,inf	NA,0.573592	0.000197149	0.000197149
2	chr8:105746167:T:C	105746167	NA,C	NA,T	NA,1	NA,inf	NA,inf	NA,0.627138	0.00019699	0.00019699
2	chr8:106067605:G:T	106067605	NA,T	NA,G	NA,1	NA,inf	NA,inf	NA,0.56195	0.000196563	0.000196563
2	chr8:105353569:T:C	105353569	NA,C	NA,T	NA,1	NA,-inf	NA,inf	NA,0.540739	0.000196096	0.000196096
2	chr8:105352614:C:T	105352614	NA,T	NA,C	NA,1	NA,inf	NA,inf	NA,0.55828	0.000196025	0.000196025
2	chr8:105942186:T:C	105942186	NA,C	NA,T	NA,1	NA,-inf	NA,inf	NA,0.551636	0.00019602	0.00019602
2	chr8:105104075:A:G	105104075	NA,G	NA,A	NA,1	NA,inf	NA,inf	NA,0.484867	0.000195594	0.000195594
2	chr8:105131340:A:G	105131340	NA,G	NA,A	NA,1	NA,inf	NA,inf	NA,0.456636	0.000195038	0.000195038
2	chr8:105193949:C:A	105193949	NA,A	NA,C	NA,1	NA,-inf	NA,inf	NA,0.484264	0.000194979	0.000194979
2	chr8:105529058:C:T	105529058	NA,T	NA,C	NA,1	NA,inf	NA,inf	NA,0.574889	0.000194796	0.000194796
2	chr8:106083202:CAGAA:C	106083202	NA,C	NA,CAGAA	NA,1	NA,inf	NA,inf	NA,0.555219	0.000194661	0.000194661
2	chr8:105336211:T:G	105336211	NA,G	NA,T	NA,1	NA,-inf	NA,inf	NA,0.533646	0.000194375	0.000194375
2	chr8:105366150:T:C	105366150	NA,C	NA,T	NA,1	NA,-inf	NA,inf	NA,0.565174	0.000194266	0.000194266
2	chr8:105150197:T:C	105150197	NA,C	NA,T	NA,1	NA,-inf	NA,inf	NA,0.416376	0.000194034	0.000194034
2	chr8:105745798:C:T	105745798	NA,T	NA,C	NA,1	NA,inf	NA,inf	NA,0.608927	0.000193918	0.000193918
2	chr8:106101794:G:A	106101794	NA,A	NA,G	NA,1	NA,-inf	NA,inf	NA,0.42985	0.00019378	0.00019378
2	chr8:106078344:T:G	106078344	NA,G	NA,T	NA,1	NA,-inf	NA,inf	NA,0.454311	0.00019354	0.00019354
2	chr8:105977735:A:G	105977735	NA,G	NA,A	NA,1	NA,-inf	NA,inf	NA,0.474287	0.000193524	0.000193524
2	chr8:105930517:G:A	105930517	NA,A	NA,G	NA,1	NA,inf	NA,inf	NA,0.457159	0.000193455	0.000193455
2	chr8:105398231:G:A	105398231	NA,A	NA,G	NA,1	NA,-inf	NA,inf	NA,0.531362	0.000193452	0.000193452
2	chr8:105284806:C:T	105284806	NA,T	NA,C	NA,1	NA,inf	NA,inf	NA,0.554673	0.000193436	0.000193436
2	chr8:105153748:C:T	105153748	NA,T	NA,C	NA,1	NA,inf	NA,inf	NA,0.48516	0.000193422	0.000193422
2	chr8:106109318:T:A	106109318	NA,A	NA,T	NA,1	NA,-inf	NA,inf	NA,0.495842	0.000192839	0.000192839
2	chr8:106095635:C:T	106095635	NA,T	NA,C	NA,1	NA,-inf	NA,inf	NA,0.426343	0.000192545	0.000192545
2	chr8:105359665:C:T	105359665	NA,T	NA,C	NA,1	NA,inf	NA,inf	NA,0.548482	0.000192297	0.000192297
2	chr8:105630430:T:C	105630430	NA,C	NA,T	NA,1	NA,-inf	NA,inf	NA,0.384738	0.000192286	0.000192286
2	chr8:105783616:C:G	105783616	NA,G	NA,C	NA,1	NA,-inf	NA,inf	NA,0.484094	0.000191674	0.000191674
2	chr8:106107055:G:A	106107055	NA,A	NA,G	NA,1	NA,-inf	NA,inf	NA,0.490598	0.000191468	0.000191468
2	chr8:105968049:C:T	105968049	NA,T	NA,C	NA,1	NA,inf	NA,inf	NA,0.508925	0.000191418	0.000191418
2	chr8:106111011:G:C	106111011	NA,C	NA,G	NA,1	NA,-inf	NA,inf	NA,0.490221	0.000191377	0.000191377
2	chr8:105150216:G:T	105150216	NA,T	NA,G	NA,1	NA,-inf	NA,inf	NA,0.410674	0.000191253	0.000191253
2	chr8:106116020:G:A	106116020	NA,A	NA,G	NA,1	NA,-inf	NA,inf	NA,0.417152	0.000191088	0.000191088
2	chr8:106117723:G:A	106117723	NA,A	NA,G	NA,1	NA,-inf	NA,inf	NA,0.417152	0.000191088	0.000191088
2	chr8:106117024:G:A	106117024	NA,A	NA,G	NA,1	NA,-inf	NA,inf	NA,0.416892	0.00019102	0.00019102
2	chr8:105550922:T:C	105550922	C,NA	T,NA	1,NA	inf,NA	inf,NA	1.29009,NA	0.000190601	0.000190601
2	chr8:105500170:A:G	105500170	NA,G	NA,A	NA,1	NA,inf	NA,inf	NA,0.555833	0.000190539	0.000190539
2	chr8:105849155:C:T	105849155	NA,T	NA,C	NA,1	NA,inf	NA,inf	NA,0.436427	0.000190366	0.000190366
2	chr8:105322057:T:C	105322057	NA,C	NA,T	NA,1	NA,inf	NA,inf	NA,0.414812	0.000190274	0.000190274
2	chr8:106077425:T:C	106077425	C,NA	T,NA	1,NA	inf,NA	inf,NA	1.02599,NA	0.000189927	0.000189927
2	chr8:105211125:C:T	105211125	NA,T	NA,C	NA,1	NA,inf	NA,inf	NA,0.498367	0.000189646	0.000189646
2	chr8:105458454:C:T	105458454	NA,T	NA,C	NA,1	NA,inf	NA,inf	NA,0.555381	0.000189561	0.000189561
2	chr8:105952058:A:C	105952058	NA,C	NA,A	NA,1	NA,-inf	NA,inf	NA,0.541105	0.000189196	0.000189196
2	chr8:105289087:T:A	105289087	NA,A	NA,T	NA,1	NA,inf	NA,inf	NA,0.525442	0.000189053	0.000189053
2	chr8:105169738:A:T	105169738	NA,T	NA,A	NA,1	NA,inf	NA,inf	NA,0.491008	0.000188887	0.000188887
2	chr8:106090152:G:A	106090152	NA,A	NA,G	NA,1	NA,inf	NA,inf	NA,0.53275	0.000188285	0.000188285
2	chr8:105072006:A:G	105072006	NA,G	NA,A	NA,1	NA,-inf	NA,inf	NA,0.37463	0.000188245	0.000188245
2	chr8:105778591:G:T	105778591	NA,T	NA,G	NA,1	NA,-inf	NA,inf	NA,0.460226	0.000188196	0.000188196
2	chr8:106112557:A:G	106112557	NA,G	NA,A	NA,1	NA,-inf	NA,inf	NA,0.479526	0.000188169	0.000188169
2	chr8:105456172:T:G	105456172	NA,G	NA,T	NA,1	NA,-inf	NA,inf	NA,0.545814	0.000188003	0.000188003
2	chr8:105887474:CA:C	105887474	C,C	CA,CA	1,1	-inf,inf	inf,inf	1.76913,0.104498	0.000187869	0.000187869
2	chr8:105461131:T:C	105461131	NA,C	NA,T	NA,1	NA,inf	NA,inf	NA,0.572543	0.000187845	0.000187845
2	chr8:105072683:C:T	105072683	NA,T	NA,C	NA,1	NA,-inf	NA,inf	NA,0.372305	0.000187602	0.000187602
2	chr8:105378801:T:C	105378801	C,NA	T,NA	1,NA	inf,NA	inf,NA	1.0522,NA	0.000187421	0.000187421
2	chr8:105490688:T:TCC	105490688	NA,TCC	NA,T	NA,1	NA,inf	NA,inf	NA,0.402579	0.000187338	0.000187338
2	chr8:105732033:G:A	105732033	NA,A	NA,G	NA,1	NA,inf	NA,inf	NA,0.543039	0.00018723	0.00018723
2	chr8:105490687:A:T	105490687	NA,T	NA,A	NA,1	NA,inf	NA,inf	NA,0.400865	0.000186885	0.000186885
2	chr8:106088940:G:A	106088940	NA,A	NA,G	NA,1	NA,-inf	NA,inf	NA,0.535101	0.000186881	0.000186881
2	chr8:105664977:T:G	105664977	NA,G	NA,T	NA,1	NA,-inf	NA,inf	NA,0.375482	0.000186708	0.000186708
2	chr8:105946941:G:T	105946941	NA,T	NA,G	NA,1	NA,-inf	NA,inf	NA,0.523822	0.000186612	0.000186612
2	chr8:106028676:C:G	106028676	NA,G	NA,C	NA,1	NA,-inf	NA,inf	NA,0.474133	0.000186309	0.000186309
2	chr8:105333314:T:A	105333314	NA,A	NA,T	NA,1	NA,inf	NA,inf	NA,0.311076	0.000186152	0.000186152
2	chr8:105511801:C:T	105511801	NA,T	NA,C	NA,1	NA,inf	NA,inf	NA,0.309588	0.000185999	0.000185999
2	chr8:105780069:T:C	105780069	NA,C	NA,T	NA,1	NA,inf	NA,inf	NA,0.577281	0.000185977	0.000185977
2	chr8:105488713:G:A	105488713	A,A	G,G	1,1	-inf,inf	inf,inf	2.01234,0.157685	0.000185942	0.000185942
2	chr8:106111518:G:C	106111518	NA,C	NA,G	NA,1	NA,-inf	NA,inf	NA,0.399403	0.000185928	0.000185928
2	chr8:105290240:C:T	105290240	NA,T	NA,C	NA,1	NA,-inf	NA,inf	NA,0.437153	0.000185529	0.000185529
2	chr8:105084714:G:T	105084714	NA,T	NA,G	NA,1	NA,-inf	NA,inf	NA,0.358107	0.00018535	0.00018535
2	chr8:105216912:C:T	105216912	NA,T	NA,C	NA,1	NA,-inf	NA,inf	NA,0.512895	0.000185333	0.000185333
2	chr8:105923846:C:T	105923846	NA,T	NA,C	NA,1	NA,-inf	NA,inf	NA,0.413163	0.000184948	0.000184948
2	chr8:105159559:G:T	105159559	NA,T	NA,G	NA,1	NA,inf	NA,inf	NA,0.486334	0.000184884	0.000184884
2	chr8:105827146:A:T	105827146	T,NA	A,NA	1,NA	-inf,NA	inf,NA	0.957319,NA	0.000184676	0.000184676
2	chr8:105092492:C:T	105092492	NA,T	NA,C	NA,1	NA,inf	NA,inf	NA,0.436179	0.000184518	0.000184518
2	chr8:105574588:T:C	105574588	NA,C	NA,T	NA,1	NA,inf	NA,inf	NA,0.344827	0.000184492	0.000184492
2	chr8:106020242:G:A	106020242	NA,A	NA,G	NA,1	NA,inf	NA,inf	NA,0.417722	0.000184422	0.000184422
2	chr8:106105415:C:T	106105415	NA,T	NA,C	NA,1	NA,-inf	NA,inf	NA,0.391747	0.000183971	0.000183971
2	chr8:106087616:C:T	106087616	NA,T	NA,C	NA,1	NA,-inf	NA,inf	NA,0.391101	0.000183804	0.000183804
2	chr8:105121922:G:A	105121922	NA,A	NA,G	NA,1	NA,-inf	NA,inf	NA,0.381786	0.00018375	0.00018375
2	chr8:106098788:A:C	106098788	NA,C	NA,A	NA,1	NA,-inf	NA,inf	NA,0.390684	0.000183708	0.000183708
2	chr8:106092091:G:A	106092091	NA,A	NA,G	NA,1	NA,-inf	NA,inf	NA,0.390557	0.000183659	0.000183659
2	chr8:105237073:A:T	105237073	NA,T	NA,A	NA,1	NA,inf	NA,inf	NA,0.401434	0.000183646	0.000183646
2	chr8:105579413:A:G	105579413	NA,G	NA,A	NA,1	NA,-inf	NA,inf	NA,0.539952	0.00018362	0.00018362
2	chr8:105208107:G:C	105208107	NA,C	NA,G	NA,1	NA,inf	NA,inf	NA,0.401564	0.000183444	0.000183444
2	chr8:105845001:T:G	105845001	NA,G	NA,T	NA,1	NA,-inf	NA,inf	NA,0.459423	0.000183439	0.000183439
2	chr8:106106145:T:C	106106145	NA,C	NA,T	NA,1	NA,-inf	NA,inf	NA,0.389318	0.000183341	0.000183341
2	chr8:105389950:A:G	105389950	G,NA	A,NA	1,NA	inf,NA	inf,NA	0.749884,NA	0.000183323	0.000183323
2	chr8:106092088:A:AC	106092088	NA,AC	NA,A	NA,1	NA,-inf	NA,inf	NA,0.38923	0.000183321	0.000183321
2	chr8:105563645:A:G	105563645	NA,G	NA,A	NA,1	NA,inf	NA,inf	NA,0.860795	0.000183276	0.000183276
2	chr8:106099576:G:A	106099576	NA,A	NA,G	NA,1	NA,-inf	NA,inf	NA,0.388878	0.000183243	0.000183243
2	chr8:106092090:T:TTAC	106092090	NA,TTAC	NA,T	NA,1	NA,-inf	NA,inf	NA,0.388505	0.000183139	0.000183139
2	chr8:106057069:G:A	106057069	NA,A	NA,G	NA,1	NA,-inf	NA,inf	NA,0.502959	0.000182884	0.000182884
2	chr8:106041993:C:T	106041993	NA,T	NA,C	NA,1	NA,inf	NA,inf	NA,0.412455	0.000182864	0.000182864
2	chr8:106105563:A:T	106105563	NA,T	NA,A	NA,1	NA,-inf	NA,inf	NA,0.386644	0.000182659	0.000182659
2	chr8:105887658:G:T	105887658	T,T	G,G	1,1	-inf,-inf	inf,inf	1.60133,0.437898	0.000182227	0.000182227
2	chr8:106011780:C:T	106011780	NA,T	NA,C	NA,1	NA,-inf	NA,inf	NA,0.51008	0.000181671	0.000181671
2	chr8:105690631:G:C	105690631	NA,C	NA,G	NA,1	NA,inf	NA,inf	NA,0.412041	0.000181421	0.000181421
2	chr8:106114186:T:C	106114186	NA,C	NA,T	NA,1	NA,-inf	NA,inf	NA,0.380328	0.000181374	0.000181374
2	chr8:105299822:T:G	105299822	NA,G	NA,T	NA,1	NA,inf	NA,inf	NA,0.425197	0.000181293	0.000181293
2	chr8:105473366:T:A	105473366	NA,A	NA,T	NA,1	NA,inf	NA,inf	NA,0.501931	0.000181197	0.000181197
2	chr8:105505712:G:A	105505712	NA,A	NA,G	NA,1	NA,inf	NA,inf	NA,0.234735	0.000180954	0.000180954
2	chr8:105694210:T:C	105694210	NA,C	NA,T	NA,1	NA,-inf	NA,inf	NA,0.426184	0.000180709	0.000180709
2	chr8:105119736:G:A	105119736	A,A	G,G	1,1	-inf,-inf	inf,inf	0.269378,0.976726	0.000180678	0.000180678
2	chr8:106056464:C:A	106056464	NA,A	NA,C	NA,1	NA,-inf	NA,inf	NA,0.383465	0.000180582	0.000180582
2	chr8:105210474:G:A	105210474	NA,A	NA,G	NA,1	NA,-inf	NA,inf	NA,0.485648	0.000179951	0.000179951
2	chr8:105314665:G:T	105314665	NA,T	NA,G	NA,1	NA,-inf	NA,inf	NA,0.455853	0.000179674	0.000179674
2	chr8:105094831:A:G	105094831	NA,G	NA,A	NA,1	NA,-inf	NA,inf	NA,0.374266	0.000179512	0.000179512
2	chr8:105696724:A:G	105696724	NA,G	NA,A	NA,1	NA,-inf	NA,inf	NA,0.356012	0.000179338	0.000179338
2	chr8:105893061:T:C	105893061	C,C	T,T	1,1	-inf,-inf	inf,inf	1.58601,0.443933	0.000179163	0.000179163
2	chr8:105116419:A:G	105116419	NA,G	NA,A	NA,1	NA,inf	NA,inf	NA,0.472596	0.000179138	0.000179138
2	chr8:106055973:T:C	106055973	NA,C	NA,T	NA,1	NA,-inf	NA,inf	NA,0.499085	0.000179085	0.000179085
2	chr8:105471993:T:G	105471993	NA,G	NA,T	NA,1	NA,inf	NA,inf	NA,0.478587	0.000178988	0.000178988
2	chr8:105073405:A:G	105073405	NA,G	NA,A	NA,1	NA,-inf	NA,inf	NA,0.428827	0.00017898	0.00017898
2	chr8:105663169:T:A	105663169	NA,A	NA,T	NA,1	NA,-inf	NA,inf	NA,0.34672	0.000178946	0.000178946
2	chr8:105887065:A:G	105887065	G,G	A,A	1,1	-inf,inf	inf,inf	1.74515,0.101514	0.000178944	0.000178944
2	chr8:106118059:C:T	106118059	NA,T	NA,C	NA,1	NA,-inf	NA,inf	NA,0.426344	0.000178908	0.000178908
2	chr8:105312289:A:G	105312289	NA,G	NA,A	NA,1	NA,-inf	NA,inf	NA,0.474511	0.000178833	0.000178833
2	chr8:105442060:G:A	105442060	NA,A	NA,G	NA,1	NA,inf	NA,inf	NA,0.45707	0.000178732	0.000178732
2	chr8:105490203:T:C	105490203	NA,C	NA,T	NA,1	NA,inf	NA,inf	NA,0.492831	0.000178594	0.000178594
2	chr8:105759418:A:G	105759418	NA,G	NA,A	NA,1	NA,inf	NA,inf	NA,0.510021	0.000178478	0.000178478
2	chr8:105872650:A:C	105872650	NA,C	NA,A	NA,1	NA,inf	NA,inf	NA,0.497225	0.000178413	0.000178413
2	chr8:105893362:TA:T	105893362	T,T	TA,TA	1,1	-inf,-inf	inf,inf	1.60221,0.417964	0.000177985	0.000177985
2	chr8:105981130:G:A	105981130	NA,A	NA,G	NA,1	NA,-inf	NA,inf	NA,0.494258	0.000177854	0.000177854
2	chr8:105983155:A:T	105983155	NA,T	NA,A	NA,1	NA,-inf	NA,inf	NA,0.493381	0.000177853	0.000177853
2	chr8:106102197:T:C	106102197	NA,C	NA,T	NA,1	NA,-inf	NA,inf	NA,0.367462	0.000177759	0.000177759
2	chr8:105898353:C:T	105898353	NA,T	NA,C	NA,1	NA,inf	NA,inf	NA,0.451181	0.000177689	0.000177689
2	chr8:105310309:G:A	105310309	NA,A	NA,G	NA,1	NA,inf	NA,inf	NA,0.508518	0.000177643	0.000177643
2	chr8:105849210:C:T	105849210	NA,T	NA,C	NA,1	NA,-inf	NA,inf	NA,0.34954	0.000177622	0.000177622
2	chr8:105650937:T:C	105650937	NA,C	NA,T	NA,1	NA,inf	NA,inf	NA,0.266119	0.000177592	0.000177592
2	chr8:106044606:C:T	106044606	NA,T	NA,C	NA,1	NA,inf	NA,inf	NA,0.443541	0.00017738	0.00017738
2	chr8:105122958:A:G	105122958	NA,G	NA,A	NA,1	NA,-inf	NA,inf	NA,0.381014	0.00017733	0.00017733
2	chr8:105898688:A:C	105898688	NA,C	NA,A	NA,1	NA,inf	NA,inf	NA,0.479575	0.000176579	0.000176579
2	chr8:105807363:G:A	105807363	A,A	G,G	1,1	-inf,-inf	inf,inf	0.547668,1.5617	0.000176326	0.000176326
2	chr8:105361724:T:A	105361724	NA,A	NA,T	NA,1	NA,inf	NA,inf	NA,0.474503	0.000176147	0.000176147
2	chr8:105919840:A:G	105919840	NA,G	NA,A	NA,1	NA,inf	NA,inf	NA,0.404403	0.000176034	0.000176034
2	chr8:105440211:G:A	105440211	NA,A	NA,G	NA,1	NA,inf	NA,inf	NA,0.399424	0.000175947	0.000175947
2	chr8:105986330:C:A	105986330	NA,A	NA,C	NA,1	NA,-inf	NA,inf	NA,0.483482	0.000175695	0.000175695
2	chr8:105993012:C:T	105993012	NA,T	NA,C	NA,1	NA,-inf	NA,inf	NA,0.483482	0.000175695	0.000175695
2	chr8:105468270:T:C	105468270	NA,C	NA,T	NA,1	NA,inf	NA,inf	NA,0.463836	0.000175688	0.000175688
2	chr8:105151581:T:C	105151581	NA,C	NA,T	NA,1	NA,-inf	NA,inf	NA,0.394888	0.000175616	0.000175616
2	chr8:105316312:C:T	105316312	NA,T	NA,C	NA,1	NA,-inf	NA,inf	NA,0.458571	0.000175503	0.000175503
2	chr8:105127299:G:C	105127299	C,NA	G,NA	1,NA	inf,NA	inf,NA	1.49446,NA	0.000175437	0.000175437
2	chr8:105201401:A:C	105201401	NA,C	NA,A	NA,1	NA,-inf	NA,inf	NA,0.333664	0.000174377	0.000174377
2	chr8:105355327:G:T	105355327	NA,T	NA,G	NA,1	NA,inf	NA,inf	NA,0.470528	0.000174293	0.000174293
2	chr8:105204216:C:T	105204216	NA,T	NA,C	NA,1	NA,inf	NA,inf	NA,0.433362	0.000174283	0.000174283
2	chr8:105438625:G:GGGAGAGA	105438625	NA,GGGAGAGA	NA,G	NA,1	NA,-inf	NA,inf	NA,0.480482	0.000174036	0.000174036
2	chr8:105349464:G:A	105349464	NA,A	NA,G	NA,1	NA,inf	NA,inf	NA,0.468512	0.000173873	0.000173873
2	chr8:105529570:ACT:A	105529570	NA,A	NA,ACT	NA,1	NA,inf	NA,inf	NA,0.28748	0.000173734	0.000173734
2	chr8:105913760:T:A	105913760	NA,A	NA,T	NA,1	NA,inf	NA,inf	NA,0.394629	0.000173657	0.000173657
2	chr8:105417022:G:A	105417022	NA,A	NA,G	NA,1	NA,inf	NA,inf	NA,0.436006	0.000173645	0.000173645
2	chr8:105095769:G:T	105095769	T,T	G,G	1,1	inf,inf	inf,inf	1.28052,0.735756	0.000173531	0.000173531
2	chr8:106004062:C:T	106004062	NA,T	NA,C	NA,1	NA,-inf	NA,inf	NA,0.47301	0.000173275	0.000173275
2	chr8:105660656:T:C	105660656	NA,C	NA,T	NA,1	NA,inf	NA,inf	NA,0.33168	0.000173013	0.000173013
2	chr8:105889636:C:T	105889636	T,T	C,C	1,1	-inf,inf	inf,inf	1.72611,0.109068	0.000172883	0.000172883
2	chr8:105507911:G:A	105507911	NA,A	NA,G	NA,1	NA,inf	NA,inf	NA,0.195353	0.000172857	0.000172857
2	chr8:105668175:C:T	105668175	NA,T	NA,C	NA,1	NA,-inf	NA,inf	NA,0.320819	0.000172732	0.000172732
2	chr8:105399013:G:A	105399013	NA,A	NA,G	NA,1	NA,-inf	NA,inf	NA,0.444976	0.000172715	0.000172715
2	chr8:105694849:T:G	105694849	NA,G	NA,T	NA,1	NA,-inf	NA,inf	NA,0.326404	0.000172397	0.000172397
2	chr8:105258070:T:C	105258070	NA,C	NA,T	NA,1	NA,inf	NA,inf	NA,0.409998	0.000172138	0.000172138
2	chr8:105257352:C:G	105257352	NA,G	NA,C	NA,1	NA,inf	NA,inf	NA,0.409998	0.000172138	0.000172138
2	chr8:105891291:C:T	105891291	T,T	C,C	1,1	-inf,-inf	inf,inf	1.53792,0.478753	0.000172114	0.000172114
2	chr8:106067129:T:C	106067129	NA,C	NA,T	NA,1	NA,-inf	NA,inf	NA,0.377693	0.000172098	0.000172098
2	chr8:105500477:T:C	105500477	C,NA	T,NA	1,NA	inf,NA	inf,NA	0.287805,NA	0.000171994	0.000171994
2	chr8:105953750:C:T	105953750	NA,T	NA,C	NA,1	NA,inf	NA,inf	NA,0.376858	0.000171839	0.000171839
2	chr8:105123507:T:C	105123507	NA,C	NA,T	NA,1	NA,inf	NA,inf	NA,0.40901	0.000171737	0.000171737
2	chr8:106084705:G:A	106084705	NA,A	NA,G	NA,1	NA,-inf	NA,inf	NA,0.341131	0.000171674	0.000171674
2	chr8:105369857:G:A	105369857	NA,A	NA,G	NA,1	NA,inf	NA,inf	NA,0.415185	0.000171623	0.000171623
2	chr8:106051238:C:A	106051238	NA,A	NA,C	NA,1	NA,-inf	NA,inf	NA,0.451999	0.000171545	0.000171545
2	chr8:106052769:T:C	106052769	NA,C	NA,T	NA,1	NA,-inf	NA,inf	NA,0.451999	0.000171545	0.000171545
2	chr8:105951461:G:A	105951461	NA,A	NA,G	NA,1	NA,-inf	NA,inf	NA,0.361581	0.00017151	0.00017151
2	chr8:105536469:A:G	105536469	NA,G	NA,A	NA,1	NA,inf	NA,inf	NA,0.271317	0.000171277	0.000171277
2	chr8:105207880:GC:G	105207880	NA,G	NA,GC	NA,1	NA,inf	NA,inf	NA,0.379835	0.000171235	0.000171235
2	chr8:106010518:A:T	106010518	NA,T	NA,A	NA,1	NA,inf	NA,inf	NA,0.438469	0.000171189	0.000171189
2	chr8:105209241:A:G	105209241	NA,G	NA,A	NA,1	NA,-inf	NA,inf	NA,0.319264	0.000170933	0.000170933
2	chr8:105435017:T:C	105435017	C,C	T,T	1,1	inf,inf	inf,inf	0.17316,1.41073	0.000170887	0.000170887
2	chr8:105410791:T:G	105410791	NA,G	NA,T	NA,1	NA,inf	NA,inf	NA,0.422945	0.000170836	0.000170836
2	chr8:105172235:G:A	105172235	A,NA	G,NA	1,NA	-inf,NA	inf,NA	1.25045,NA	0.000170769	0.000170769
2	chr8:105104655:C:T	105104655	NA,T	NA,C	NA,1	NA,-inf	NA,inf	NA,0.392027	0.000170706	0.000170706
2	chr8:105148035:T:C	105148035	NA,C	NA,T	NA,1	NA,inf	NA,inf	NA,0.379118	0.000170618	0.000170618
2	chr8:105492521:A:C	105492521	NA,C	NA,A	NA,1	NA,inf	NA,inf	NA,0.451693	0.000170375	0.000170375
2	chr8:105101212:C:T	105101212	NA,T	NA,C	NA,1	NA,inf	NA,inf	NA,0.491681	0.000170313	0.000170313
2	chr8:105855747:T:C	105855747	C,C	T,T	1,1	-inf,-inf	inf,inf	1.00873,1.39794	0.000170299	0.000170299
2	chr8:105440414:T:G	105440414	G,G	T,T	1,1	inf,inf	inf,inf	0.182568,1.38943	0.000170238	0.000170238
2	chr8:105348434:C:A	105348434	NA,A	NA,C	NA,1	NA,inf	NA,inf	NA,0.450484	0.000170087	0.000170087
2	chr8:105549884:G:A	105549884	NA,A	NA,G	NA,1	NA,-inf	NA,inf	NA,0.471337	0.000170083	0.000170083
2	chr8:105546314:C:T	105546314	NA,T	NA,C	NA,1	NA,-inf	NA,inf	NA,0.471337	0.000170083	0.000170083
2	chr8:106007014:C:T	106007014	NA,T	NA,C	NA,1	NA,-inf	NA,inf	NA,0.393256	0.000169974	0.000169974
2	chr8:105547376:C:T	105547376	NA,T	NA,C	NA,1	NA,-inf	NA,inf	NA,0.470559	0.000169919	0.000169919
2	chr8:105635044:G:A	105635044	NA,A	NA,G	NA,1	NA,inf	NA,inf	NA,0.33231	0.000169859	0.000169859
2	chr8:106023673:G:A	106023673	NA,A	NA,G	NA,1	NA,-inf	NA,inf	NA,0.456501	0.000169839	0.000169839
2	chr8:105449040:A:G	105449040	NA,G	NA,A	NA,1	NA,inf	NA,inf	NA,0.473507	0.000169795	0.000169795
2	chr8:105542538:T:C	105542538	NA,C	NA,T	NA,1	NA,inf	NA,inf	NA,0.261647	0.000169747	0.000169747
2	chr8:105346178:G:A	105346178	NA,A	NA,G	NA,1	NA,inf	NA,inf	NA,0.447891	0.000169578	0.000169578
2	chr8:105337327:A:G	105337327	NA,G	NA,A	NA,1	NA,inf	NA,inf	NA,0.442444	0.000169438	0.000169438
2	chr8:105295144:C:T	105295144	T,T	C,C	1,1	-inf,-inf	inf,inf	0.892948,1.49864	0.000169428	0.000169428
2	chr8:105866657:C:G	105866657	NA,G	NA,C	NA,1	NA,-inf	NA,inf	NA,0.397135	0.000169355	0.000169355
2	chr8:105582543:T:C	105582543	NA,C	NA,T	NA,1	NA,inf	NA,inf	NA,0.316933	0.000169197	0.000169197
2	chr8:105442510:G:A	105442510	NA,A	NA,G	NA,1	NA,inf	NA,inf	NA,0.411551	0.000169131	0.000169131
2	chr8:105312046:C:T	105312046	T,T	C,C	1,1	inf,-inf	inf,inf	0.0697651,1.46849	0.000169062	0.000169062
2	chr8:105813637:T:C	105813637	NA,C	NA,T	NA,1	NA,inf	NA,inf	NA,0.354957	0.000169034	0.000169034
2	chr8:106112171:A:T	106112171	NA,T	NA,A	NA,1	NA,-inf	NA,inf	NA,0.326282	0.000168699	0.000168699
2	chr8:105341237:GA:G	105341237	NA,G	NA,GA	NA,1	NA,inf	NA,inf	NA,0.442122	0.000168355	0.000168355
2	chr8:105925590:A:T	105925590	NA,T	NA,A	NA,1	NA,inf	NA,inf	NA,0.371819	0.000168299	0.000168299
2	chr8:105554623:G:A	105554623	NA,A	NA,G	NA,1	NA,inf	NA,inf	NA,0.808297	0.000168221	0.000168221
2	chr8:105852464:C:T	105852464	NA,T	NA,C	NA,1	NA,-inf	NA,inf	NA,0.415591	0.000168009	0.000168009
2	chr8:105510578:C:T	105510578	NA,T	NA,C	NA,1	NA,inf	NA,inf	NA,0.202258	0.000167962	0.000167962
2	chr8:105538334:C:G	105538334	NA,G	NA,C	NA,1	NA,inf	NA,inf	NA,0.292632	0.000167962	0.000167962
2	chr8:105425836:G:A	105425836	NA,A	NA,G	NA,1	NA,inf	NA,inf	NA,0.428369	0.000167588	0.000167588
2	chr8:105266485:G:A	105266485	NA,A	NA,G	NA,1	NA,inf	NA,inf	NA,0.389868	0.000167489	0.000167489
2	chr8:106088933:C:T	106088933	NA,T	NA,C	NA,1	NA,-inf	NA,inf	NA,0.351029	0.000167371	0.000167371
2	chr8:105709365:G:C	105709365	NA,C	NA,G	NA,1	NA,-inf	NA,inf	NA,0.303611	0.000167005	0.000167005
2	chr8:105805144:TCTC:T	105805144	NA,T	NA,TCTC	NA,1	NA,inf	NA,inf	NA,0.38778	0.000166854	0.000166854
2	chr8:106079068:G:A	106079068	NA,A	NA,G	NA,1	NA,inf	NA,inf	NA,0.402782	0.000166801	0.000166801
2	chr8:106053572:G:T	106053572	NA,T	NA,G	NA,1	NA,-inf	NA,inf	NA,0.427179	0.000166541	0.000166541
2	chr8:105198892:A:C	105198892	NA,C	NA,A	NA,1	NA,-inf	NA,inf	NA,0.371248	0.000166337	0.000166337
2	chr8:106045240:A:G	106045240	NA,G	NA,A	NA,1	NA,-inf	NA,inf	NA,0.436298	0.00016633	0.00016633
2	chr8:106041903:A:G	106041903	NA,G	NA,A	NA,1	NA,-inf	NA,inf	NA,0.436076	0.000166283	0.000166283
2	chr8:106048526:A:G	106048526	NA,G	NA,A	NA,1	NA,-inf	NA,inf	NA,0.435629	0.000166198	0.000166198
2	chr8:105924204:A:T	105924204	NA,T	NA,A	NA,1	NA,inf	NA,inf	NA,0.361548	0.000166143	0.000166143
2	chr8:105093040:C:A	105093040	A,A	C,C	1,1	inf,-inf	inf,inf	1.49115,0.221602	0.000166061	0.000166061
2	chr8:105419942:A:G	105419942	NA,G	NA,A	NA,1	NA,inf	NA,inf	NA,0.398061	0.000166028	0.000166028
2	chr8:105581809:A:G	105581809	NA,G	NA,A	NA,1	NA,inf	NA,inf	NA,0.298223	0.000165834	0.000165834
2	chr8:105446182:A:C	105446182	NA,C	NA,A	NA,1	NA,inf	NA,inf	NA,0.395124	0.000165808	0.000165808
2	chr8:105508364:T:C	105508364	NA,C	NA,T	NA,1	NA,inf	NA,inf	NA,0.110626	0.000165774	0.000165774
2	chr8:105233646:G:T	105233646	NA,T	NA,G	NA,1	NA,inf	NA,inf	NA,0.366585	0.000165744	0.000165744
2	chr8:105100183:C:T	105100183	NA,T	NA,C	NA,1	NA,inf	NA,inf	NA,0.38669	0.000165573	0.000165573
2	chr8:106091092:C:T	106091092	NA,T	NA,C	NA,1	NA,-inf	NA,inf	NA,0.341654	0.000165406	0.000165406
2	chr8:105593185:G:A	105593185	NA,A	NA,G	NA,1	NA,inf	NA,inf	NA,0.297005	0.000165126	0.000165126
2	chr8:105714604:T:C	105714604	NA,C	NA,T	NA,1	NA,inf	NA,inf	NA,0.42566	0.000165097	0.000165097
2	chr8:105265108:A:C	105265108	NA,C	NA,A	NA,1	NA,-inf	NA,inf	NA,0.336103	0.000164995	0.000164995
2	chr8:105709529:C:T	105709529	NA,T	NA,C	NA,1	NA,-inf	NA,inf	NA,0.292172	0.000164719	0.000164719
2	chr8:105906493:T:G	105906493	NA,G	NA,T	NA,1	NA,inf	NA,inf	NA,0.320342	0.000164708	0.000164708
2	chr8:106106570:A:G	106106570	NA,G	NA,A	NA,1	NA,-inf	NA,inf	NA,0.358954	0.000164657	0.000164657
2	chr8:106022093:T:C	106022093	NA,C	NA,T	NA,1	NA,inf	NA,inf	NA,0.378784	0.00016447	0.00016447
2	chr8:105467437:G:A	105467437	NA,A	NA,G	NA,1	NA,inf	NA,inf	NA,0.281344	0.000164359	0.000164359
2	chr8:105190869:C:G	105190869	NA,G	NA,C	NA,1	NA,inf	NA,inf	NA,0.380425	0.000164335	0.000164335
2	chr8:105071125:A:G	105071125	NA,G	NA,A	NA,1	NA,inf	NA,inf	NA,0.349299	0.000164245	0.000164245
2	chr8:105506580:A:G	105506580	NA,G	NA,A	NA,1	NA,inf	NA,inf	NA,0.106044	0.000164182	0.000164182
2	chr8:106012483:A:G	106012483	NA,G	NA,A	NA,1	NA,inf	NA,inf	NA,0.367818	0.000163963	0.000163963
2	chr8:106008240:A:C	106008240	NA,C	NA,A	NA,1	NA,-inf	NA,inf	NA,0.36395	0.000163947	0.000163947
2	chr8:105489490:A:G	105489490	NA,G	NA,A	NA,1	NA,inf	NA,inf	NA,0.420089	0.000163868	0.000163868
2	chr8:105434968:T:C	105434968	C,C	T,T	1,1	inf,inf	inf,inf	0.176063,1.38493	0.000163771	0.000163771
2	chr8:106005874:C:T	106005874	NA,T	NA,C	NA,1	NA,-inf	NA,inf	NA,0.363014	0.000163755	0.000163755
2	chr8:105233308:T:A	105233308	NA,A	NA,T	NA,1	NA,inf	NA,inf	NA,0.332934	0.000163746	0.000163746
2	chr8:105595897:G:A	105595897	NA,A	NA,G	NA,1	NA,inf	NA,inf	NA,0.202592	0.000163613	0.000163613
2	chr8:106009717:T:C	106009717	NA,C	NA,T	NA,1	NA,-inf	NA,inf	NA,0.36226	0.000163607	0.000163607
2	chr8:105971739:G:C	105971739	NA,C	NA,G	NA,1	NA,-inf	NA,inf	NA,0.375307	0.000163532	0.000163532
2	chr8:105505107:C:T	105505107	NA,T	NA,C	NA,1	NA,inf	NA,inf	NA,0.102785	0.000163338	0.000163338
2	chr8:105987157:C:T	105987157	NA,T	NA,C	NA,1	NA,-inf	NA,inf	NA,0.423088	0.000163326	0.000163326
2	chr8:105711095:T:G	105711095	NA,G	NA,T	NA,1	NA,inf	NA,inf	NA,0.432385	0.00016322	0.00016322
2	chr8:105320960:A:G	105320960	NA,G	NA,A	NA,1	NA,-inf	NA,inf	NA,0.378533	0.00016317	0.00016317
2	chr8:105916092:T:C	105916092	NA,C	NA,T	NA,1	NA,inf	NA,inf	NA,0.34757	0.000163033	0.000163033
2	chr8:105461398:C:T	105461398	NA,T	NA,C	NA,1	NA,-inf	NA,inf	NA,0.400418	0.000163025	0.000163025
2	chr8:105774375:A:T	105774375	T,T	A,A	1,1	inf,inf	inf,inf	1.86846,0.297358	0.00016278	0.00016278
2	chr8:106078627:T:C	106078627	NA,C	NA,T	NA,1	NA,-inf	NA,inf	NA,0.321867	0.000162665	0.000162665
2	chr8:105432904:A:G	105432904	NA,G	NA,A	NA,1	NA,inf	NA,inf	NA,0.378193	0.000162591	0.000162591
2	chr8:105096884:T:C	105096884	NA,C	NA,T	NA,1	NA,inf	NA,inf	NA,0.341915	0.000162545	0.000162545
2	chr8:105362674:G:C	105362674	NA,C	NA,G	NA,1	NA,inf	NA,inf	NA,0.411006	0.000162508	0.000162508
2	chr8:105257270:T:A	105257270	NA,A	NA,T	NA,1	NA,inf	NA,inf	NA,0.410834	0.000162504	0.000162504
2	chr8:106054509:T:C	106054509	NA,C	NA,T	NA,1	NA,inf	NA,inf	NA,0.36187	0.000162498	0.000162498
2	chr8:106080319:T:C	106080319	NA,C	NA,T	NA,1	NA,-inf	NA,inf	NA,0.32059	0.000162421	0.000162421
2	chr8:105407685:C:T	105407685	NA,T	NA,C	NA,1	NA,inf	NA,inf	NA,0.297138	0.000162393	0.000162393
2	chr8:106071681:T:C	106071681	NA,C	NA,T	NA,1	NA,-inf	NA,inf	NA,0.32055	0.00016232	0.00016232
2	chr8:105257295:T:C	105257295	NA,C	NA,T	NA,1	NA,inf	NA,inf	NA,0.409827	0.000162317	0.000162317
2	chr8:105379275:C:T	105379275	NA,T	NA,C	NA,1	NA,-inf	NA,inf	NA,0.490346	0.000162279	0.000162279
2	chr8:105113368:C:T	105113368	NA,T	NA,C	NA,1	NA,inf	NA,inf	NA,0.374179	0.000162098	0.000162098
2	chr8:105258147:C:T	105258147	NA,T	NA,C	NA,1	NA,inf	NA,inf	NA,0.360188	0.000161973	0.000161973
2	chr8:105353195:A:G	105353195	NA,G	NA,A	NA,1	NA,inf	NA,inf	NA,0.407453	0.000161855	0.000161855
2	chr8:105921453:C:T	105921453	NA,T	NA,C	NA,1	NA,inf	NA,inf	NA,0.340384	0.000161794	0.000161794
2	chr8:105117187:A:G	105117187	G,NA	A,NA	1,NA	inf,NA	inf,NA	0.224978,NA	0.000161661	0.000161661
2	chr8:106079587:T:C	106079587	NA,C	NA,T	NA,1	NA,inf	NA,inf	NA,0.371981	0.000160884	0.000160884
2	chr8:105415081:A:G	105415081	NA,G	NA,A	NA,1	NA,-inf	NA,inf	NA,0.374647	0.000160833	0.000160833
2	chr8:105102884:C:T	105102884	NA,T	NA,C	NA,1	NA,inf	NA,inf	NA,0.353716	0.00016081	0.00016081
2	chr8:105715922:A:G	105715922	G,NA	A,NA	1,NA	-inf,NA	inf,NA	0.705519,NA	0.000160792	0.000160792
2	chr8:105270802:G:A	105270802	A,A	G,G	1,1	-inf,-inf	inf,inf	0.277382,1.58134	0.000160742	0.000160742
2	chr8:105358720:G:A	105358720	NA,A	NA,G	NA,1	NA,inf	NA,inf	NA,0.400892	0.000160656	0.000160656
2	chr8:105553873:G:A	105553873	NA,A	NA,G	NA,1	NA,-inf	NA,inf	NA,0.187524	0.000160648	0.000160648
2	chr8:105124090:G:A	105124090	A,A	G,G	1,1	-inf,-inf	inf,inf	0.192348,1.07812	0.000160426	0.000160426
2	chr8:105395360:A:G	105395360	NA,G	NA,A	NA,1	NA,-inf	NA,inf	NA,0.385394	0.000160424	0.000160424
2	chr8:105348742:G:A	105348742	NA,A	NA,G	NA,1	NA,inf	NA,inf	NA,0.41274	0.000160401	0.000160401
2	chr8:105973579:T:C	105973579	NA,C	NA,T	NA,1	NA,-inf	NA,inf	NA,0.409126	0.000160297	0.000160297
2	chr8:105542915:T:A	105542915	NA,A	NA,T	NA,1	NA,inf	NA,inf	NA,0.667022	0.000160243	0.000160243
2	chr8:105738399:G:A	105738399	NA,A	NA,G	NA,1	NA,inf	NA,inf	NA,0.305806	0.000160226	0.000160226
2	chr8:105594486:G:C	105594486	NA,C	NA,G	NA,1	NA,-inf	NA,inf	NA,0.288472	0.000160016	0.000160016
2	chr8:105566535:C:G	105566535	NA,G	NA,C	NA,1	NA,inf	NA,inf	NA,0.211188	0.000159915	0.000159915
2	chr8:105331592:G:A	105331592	NA,A	NA,G	NA,1	NA,-inf	NA,inf	NA,0.359618	0.00015988	0.00015988
2	chr8:105123103:G:T	105123103	T,T	G,G	1,1	-inf,-inf	inf,inf	0.288744,0.842798	0.000159845	0.000159845
2	chr8:105283862:G:A	105283862	A,A	G,G	1,1	-inf,-inf	inf,inf	0.875792,1.62818	0.000159769	0.000159769
2	chr8:105370357:A:G	105370357	NA,G	NA,A	NA,1	NA,inf	NA,inf	NA,0.45697	0.000159632	0.000159632
2	chr8:105070517:A:G	105070517	NA,G	NA,A	NA,1	NA,-inf	NA,inf	NA,0.253633	0.000159611	0.000159611
2	chr8:105426352:C:T	105426352	T,T	C,C	1,1	inf,inf	inf,inf	0.201731,1.34289	0.000159596	0.000159596
2	chr8:105496353:C:T	105496353	NA,T	NA,C	NA,1	NA,inf	NA,inf	NA,0.41266	0.000159576	0.000159576
2	chr8:106032445:C:G	106032445	NA,G	NA,C	NA,1	NA,-inf	NA,inf	NA,0.399298	0.000159502	0.000159502
2	chr8:105985550:G:A	105985550	NA,A	NA,G	NA,1	NA,-inf	NA,inf	NA,0.325445	0.000159308	0.000159308
2	chr8:105376004:T:C	105376004	NA,C	NA,T	NA,1	NA,-inf	NA,inf	NA,0.350925	0.000159289	0.000159289
2	chr8:105104624:C:G	105104624	NA,G	NA,C	NA,1	NA,inf	NA,inf	NA,0.344313	0.000159261	0.000159261
2	chr8:105527033:C:T	105527033	NA,T	NA,C	NA,1	NA,-inf	NA,inf	NA,0.42244	0.000159239	0.000159239
2	chr8:105357828:A:G	105357828	NA,G	NA,A	NA,1	NA,inf	NA,inf	NA,0.392873	0.000159217	0.000159217
2	chr8:105764142:A:G	105764142	NA,G	NA,A	NA,1	NA,inf	NA,inf	NA,0.287988	0.000159141	0.000159141
2	chr8:105422263:C:T	105422263	NA,T	NA,C	NA,1	NA,-inf	NA,inf	NA,0.32674	0.00015902	0.00015902
2	chr8:105395223:C:T	105395223	NA,T	NA,C	NA,1	NA,inf	NA,inf	NA,0.313453	0.000158607	0.000158607
2	chr8:106119285:G:T	106119285	NA,T	NA,G	NA,1	NA,-inf	NA,inf	NA,0.34268	0.000158597	0.000158597
2	chr8:105571290:G:T	105571290	NA,T	NA,G	NA,1	NA,-inf	NA,inf	NA,0.420597	0.000158552	0.000158552
2	chr8:105973830:A:G	105973830	NA,G	NA,A	NA,1	NA,inf	NA,inf	NA,0.370992	0.000158546	0.000158546
2	chr8:105976877:G:A	105976877	NA,A	NA,G	NA,1	NA,inf	NA,inf	NA,0.387258	0.000158478	0.000158478
2	chr8:105857560:T:C	105857560	NA,C	NA,T	NA,1	NA,inf	NA,inf	NA,0.375525	0.000158394	0.000158394
2	chr8:106048282:T:G	106048282	NA,G	NA,T	NA,1	NA,inf	NA,inf	NA,0.274113	0.000158391	0.000158391
2	chr8:105084914:T:G	105084914	NA,G	NA,T	NA,1	NA,inf	NA,inf	NA,0.291191	0.000158359	0.000158359
2	chr8:105347788:G:C	105347788	NA,C	NA,G	NA,1	NA,inf	NA,inf	NA,0.382279	0.000158311	0.000158311
2	chr8:105886076:C:G	105886076	G,G	C,C	1,1	-inf,inf	inf,inf	1.72873,0.128387	0.000158268	0.000158268
2	chr8:105429550:T:G	105429550	NA,G	NA,T	NA,1	NA,-inf	NA,inf	NA,0.353521	0.000158022	0.000158022
2	chr8:105112189:AC:A	105112189	NA,A	NA,AC	NA,1	NA,inf	NA,inf	NA,0.352721	0.000158013	0.000158013
2	chr8:105631973:A:G	105631973	NA,G	NA,A	NA,1	NA,inf	NA,inf	NA,0.262663	0.000157969	0.000157969
2	chr8:105203915:T:C	105203915	NA,C	NA,T	NA,1	NA,-inf	NA,inf	NA,0.346674	0.000157948	0.000157948
2	chr8:105211031:A:G	105211031	NA,G	NA,A	NA,1	NA,-inf	NA,inf	NA,0.346131	0.000157933	0.000157933
2	chr8:105886078:T:TA	105886078	TA,TA	T,T	1,1	-inf,inf	inf,inf	1.72736,0.128052	0.000157864	0.000157864
2	chr8:105880464:C:T	105880464	NA,T	NA,C	NA,1	NA,inf	NA,inf	NA,0.254867	0.00015783	0.00015783
2	chr8:105328397:TG:T	105328397	NA,T	NA,TG	NA,1	NA,-inf	NA,inf	NA,0.460152	0.000157782	0.000157782
2	chr8:105834803:C:A	105834803	NA,A	NA,C	NA,1	NA,inf	NA,inf	NA,0.29821	0.00015776	0.00015776
2	chr8:105834804:A:G	105834804	NA,G	NA,A	NA,1	NA,inf	NA,inf	NA,0.29821	0.00015776	0.00015776
2	chr8:105713480:T:G	105713480	NA,G	NA,T	NA,1	NA,inf	NA,inf	NA,0.362217	0.000157611	0.000157611
2	chr8:105226321:G:A	105226321	NA,A	NA,G	NA,1	NA,inf	NA,inf	NA,0.320564	0.000157609	0.000157609
2	chr8:105968057:C:T	105968057	NA,T	NA,C	NA,1	NA,inf	NA,inf	NA,0.352819	0.000157604	0.000157604
2	chr8:105316183:C:T	105316183	NA,T	NA,C	NA,1	NA,-inf	NA,inf	NA,0.351769	0.000157278	0.000157278
2	chr8:105587896:T:C	105587896	NA,C	NA,T	NA,1	NA,inf	NA,inf	NA,0.407583	0.000157037	0.000157037
2	chr8:105645924:A:G	105645924	NA,G	NA,A	NA,1	NA,-inf	NA,inf	NA,0.260413	0.000156622	0.000156622
2	chr8:105449715:C:T	105449715	NA,T	NA,C	NA,1	NA,inf	NA,inf	NA,0.34965	0.00015658	0.00015658
2	chr8:105897244:C:T	105897244	NA,T	NA,C	NA,1	NA,inf	NA,inf	NA,0.395865	0.000156485	0.000156485
2	chr8:105568068:C:G	105568068	NA,G	NA,C	NA,1	NA,inf	NA,inf	NA,0.545947	0.000156442	0.000156442
2	chr8:105862178:C:T	105862178	NA,T	NA,C	NA,1	NA,-inf	NA,inf	NA,0.309877	0.000156435	0.000156435
2	chr8:105953520:G:T	105953520	NA,T	NA,G	NA,1	NA,-inf	NA,inf	NA,0.289028	0.000156413	0.000156413
2	chr8:105867571:C:T	105867571	NA,T	NA,C	NA,1	NA,inf	NA,inf	NA,0.338562	0.000156387	0.000156387
2	chr8:105232980:A:C	105232980	NA,C	NA,A	NA,1	NA,inf	NA,inf	NA,0.308419	0.000156355	0.000156355
2	chr8:105134539:G:A	105134539	NA,A	NA,G	NA,1	NA,inf	NA,inf	NA,0.341048	0.00015622	0.00015622
2	chr8:105916892:G:C	105916892	NA,C	NA,G	NA,1	NA,inf	NA,inf	NA,0.309631	0.000156092	0.000156092
2	chr8:105701017:T:C	105701017	NA,C	NA,T	NA,1	NA,inf	NA,inf	NA,0.380794	0.000156009	0.000156009
2	chr8:105424397:T:C	105424397	NA,C	NA,T	NA,1	NA,-inf	NA,inf	NA,0.30998	0.000155911	0.000155911
2	chr8:105800564:C:T	105800564	NA,T	NA,C	NA,1	NA,inf	NA,inf	NA,0.331419	0.000155862	0.000155862
2	chr8:105288469:A:G	105288469	NA,G	NA,A	NA,1	NA,-inf	NA,inf	NA,0.365039	0.000155806	0.000155806
2	chr8:105549617:T:C	105549617	NA,C	NA,T	NA,1	NA,-inf	NA,inf	NA,0.393578	0.000155744	0.000155744
2	chr8:105097505:A:T	105097505	NA,T	NA,A	NA,1	NA,inf	NA,inf	NA,0.315986	0.000155696	0.000155696
2	chr8:105137869:T:TCC	105137869	NA,TCC	NA,T	NA,1	NA,inf	NA,inf	NA,0.298365	0.00015564	0.00015564
2	chr8:106116440:T:C	106116440	NA,C	NA,T	NA,1	NA,inf	NA,inf	NA,0.349424	0.000155418	0.000155418
2	chr8:105955270:C:T	105955270	T,NA	C,NA	1,NA	inf,NA	inf,NA	0.714737,NA	0.000155378	0.000155378
2	chr8:105111878:T:TAG	105111878	NA,TAG	NA,T	NA,1	NA,inf	NA,inf	NA,0.337578	0.000155373	0.000155373
2	chr8:106118882:T:A	106118882	NA,A	NA,T	NA,1	NA,-inf	NA,inf	NA,0.324226	0.00015535	0.00015535
2	chr8:105150331:A:G	105150331	NA,G	NA,A	NA,1	NA,-inf	NA,inf	NA,0.38572	0.000155193	0.000155193
2	chr8:105985796:C:G	105985796	NA,G	NA,C	NA,1	NA,-inf	NA,inf	NA,0.280351	0.000155136	0.000155136
2	chr8:105671507:ATTTTC:A	105671507	NA,A	NA,ATTTTC	NA,1	NA,inf	NA,inf	NA,0.418317	0.000155123	0.000155123
2	chr8:105077374:C:T	105077374	T,T	C,C	1,1	inf,-inf	inf,inf	1.49246,0.114395	0.000155071	0.000155071
2	chr8:105854575:C:T	105854575	NA,T	NA,C	NA,1	NA,inf	NA,inf	NA,0.35469	0.000154683	0.000154683
2	chr8:105598361:A:T	105598361	NA,T	NA,A	NA,1	NA,inf	NA,inf	NA,0.487268	0.000154674	0.000154674
2	chr8:105985681:C:T	105985681	T,NA	C,NA	1,NA	-inf,NA	inf,NA	1.34317,NA	0.000154661	0.000154661
2	chr8:106112859:C:T	106112859	NA,T	NA,C	NA,1	NA,-inf	NA,inf	NA,0.320272	0.000154627	0.000154627
2	chr8:105954940:C:T	105954940	NA,T	NA,C	NA,1	NA,inf	NA,inf	NA,0.327565	0.000154562	0.000154562
2	chr8:105890414:C:A	105890414	A,A	C,C	1,1	-inf,inf	inf,inf	1.6714,0.106406	0.000154519	0.000154519
2	chr8:105515531:C:T	105515531	NA,T	NA,C	NA,1	NA,-inf	NA,inf	NA,0.383359	0.000154451	0.000154451
2	chr8:105522481:T:C	105522481	NA,C	NA,T	NA,1	NA,-inf	NA,inf	NA,0.383085	0.000154419	0.000154419
2	chr8:105205260:C:T	105205260	NA,T	NA,C	NA,1	NA,-inf	NA,inf	NA,0.273162	0.000154243	0.000154243
2	chr8:105376467:C:T	105376467	NA,T	NA,C	NA,1	NA,-inf	NA,inf	NA,0.32098	0.000154234	0.000154234
2	chr8:105968174:T:C	105968174	NA,C	NA,T	NA,1	NA,-inf	NA,inf	NA,0.313773	0.000153961	0.000153961
2	chr8:105594074:C:T	105594074	NA,T	NA,C	NA,1	NA,-inf	NA,inf	NA,0.256383	0.000153959	0.000153959
2	chr8:105952886:A:G	105952886	NA,G	NA,A	NA,1	NA,inf	NA,inf	NA,0.322755	0.00015382	0.00015382
2	chr8:105627157:T:A	105627157	NA,A	NA,T	NA,1	NA,inf	NA,inf	NA,0.252029	0.000153543	0.000153543
2	chr8:105434542:T:C	105434542	NA,C	NA,T	NA,1	NA,inf	NA,inf	NA,0.389595	0.000153542	0.000153542
2	chr8:105627405:GT:G	105627405	NA,G	NA,GT	NA,1	NA,inf	NA,inf	NA,0.251744	0.000153489	0.000153489
2	chr8:105505261:T:G	105505261	NA,G	NA,T	NA,1	NA,inf	NA,inf	NA,0.200585	0.000153477	0.000153477
2	chr8:106050594:A:G	106050594	NA,G	NA,A	NA,1	NA,inf	NA,inf	NA,0.284716	0.00015331	0.00015331
2	chr8:105985697:GC:G	105985697	NA,G	NA,GC	NA,1	NA,inf	NA,inf	NA,0.283654	0.00015317	0.00015317
2	chr8:105895050:G:A	105895050	NA,A	NA,G	NA,1	NA,-inf	NA,inf	NA,0.305941	0.000153055	0.000153055
2	chr8:105114075:AT:A	105114075	NA,A	NA,AT	NA,1	NA,inf	NA,inf	NA,0.361218	0.000152963	0.000152963
2	chr8:105216917:C:T	105216917	T,NA	C,NA	1,NA	-inf,NA	inf,NA	0.59223,NA	0.000152952	0.000152952
2	chr8:105262854:G:A	105262854	NA,A	NA,G	NA,1	NA,inf	NA,inf	NA,0.260221	0.000152792	0.000152792
2	chr8:105332868:T:A	105332868	NA,A	NA,T	NA,1	NA,inf	NA,inf	NA,0.355075	0.000152703	0.000152703
2	chr8:105357097:GTAC:G	105357097	G,G	GTAC,GTAC	1,1	-inf,-inf	inf,inf	1.36854,1.21357	0.00015263	0.00015263
2	chr8:105715293:A:G	105715293	NA,G	NA,A	NA,1	NA,-inf	NA,inf	NA,0.214761	0.000152605	0.000152605
2	chr8:105222652:A:T	105222652	NA,T	NA,A	NA,1	NA,inf	NA,inf	NA,0.308478	0.000152509	0.000152509
2	chr8:106117986:C:T	106117986	NA,T	NA,C	NA,1	NA,-inf	NA,inf	NA,0.276279	0.000152395	0.000152395
```
