## Supplementary material for "Characterization of shared and ancestry-specific signals driving complex traits using multi-ancestry fine-mapping": susiex_nc3.cs80.snp

```
BP	SNP	PIP(CS1)	LogBF(CS1,Pop1)	LogBF(CS1,Pop2)	PIP(CS2)	LogBF(CS2,Pop1)	LogBF(CS2,Pop2)
105069561	chr8:105069561:A:G	7.51191e-28	-1.4945	-0.581579	5.98081e-05	-1.56501	-0.499888
105069911	chr8:105069911:G:T	2.58403e-27	-6.38037e-10	-0.840629	0.000236499	-6.38037e-10	-0.690097
105069936	chr8:105069936:A:C	3.3243e-26	-6.38037e-10	1.71386	0.00277578	-6.38037e-10	1.77265
105069986	chr8:105069986:A:G	2.90505e-27	-6.38037e-10	-0.723532	0.000209515	-6.38037e-10	-0.811245
105070228	chr8:105070228:A:T	9.7987e-27	-6.38037e-10	0.492268	0.000777679	-6.38037e-10	0.500275
105070517	chr8:105070517:A:G	1.84869e-27	-6.38037e-10	-1.1755	0.000159611	-6.38037e-10	-1.0833
105070597	chr8:105070597:T:C	8.90619e-28	-2.34933	0.44351	8.23388e-05	-2.11534	0.370141
105070947	chr8:105070947:G:A	1.22663e-27	-0.808756	-0.776955	3.48808e-05	-1.79889	-0.805209
105071042	chr8:105071042:C:T	1.40733e-28	-2.42123	-1.32964	1.77069e-05	-1.95355	-1.32854
105071125	chr8:105071125:A:G	2.03373e-27	-6.38037e-10	-1.08011	0.000164245	-6.38037e-10	-1.05468
105071259	chr8:105071259:A:T	1.7798e-27	-6.38037e-10	-1.21348	0.000137154	-6.38037e-10	-1.23493
105071519	chr8:105071519:A:T	1.66885e-27	-6.38037e-10	-1.27785	0.000135049	-6.38037e-10	-1.2504
105071571	chr8:105071571:T:C	2.68618e-27	-6.38037e-10	-0.80186	0.000233521	-6.38037e-10	-0.702768
105071865	chr8:105071865:T:G	2.38995e-28	-2.29063	-0.930665	2.46278e-05	-2.1173	-0.834866
105072006	chr8:105072006:A:G	2.12205e-27	-6.38037e-10	-1.0376	0.000188245	-6.38037e-10	-0.918294
105072228	chr8:105072228:C:G	1.74229e-27	-6.38037e-10	-1.23478	0.000134756	-6.38037e-10	-1.25257
105072442	chr8:105072442:A:G	1.13154e-27	-0.886922	-0.779481	3.30076e-05	-1.85284	-0.806464
105072575	chr8:105072575:T:C	1.59689e-27	-6.38037e-10	-1.32193	0.000126696	-6.38037e-10	-1.31425
105072607	chr8:105072607:G:A	1.05582e-27	-0.985456	-0.750208	0.000108034	-0.787793	-0.685801
105072683	chr8:105072683:C:T	2.11594e-27	-6.38037e-10	-1.04048	0.000187602	-6.38037e-10	-0.921717
105072794	chr8:105072794:A:G	4.95352e-27	-6.38037e-10	-0.189882	0.00047085	-6.38037e-10	-0.00149924
105073294	chr8:105073294:A:G	1.65328e-27	-6.38037e-10	-1.28722	0.000133508	-6.38037e-10	-1.26188
105073405	chr8:105073405:A:G	2.27267e-27	-6.38037e-10	-0.969025	0.00017898	-6.38037e-10	-0.968765
105073525	chr8:105073525:C:A	1.82599e-27	-6.38037e-10	-1.18786	0.000140385	-6.38037e-10	-1.21165
105073589	chr8:105073589:G:A	1.85478e-27	-6.38037e-10	-1.17222	0.000143152	-6.38037e-10	-1.19213
105073669	chr8:105073669:A:G	1.5951e-27	-6.38037e-10	-1.32304	0.000125458	-6.38037e-10	-1.32407
105074046	chr8:105074046:A:G	6.74198e-28	-0.870408	-1.3138	6.9617e-05	-0.610494	-1.30254
105074308	chr8:105074308:G:A	4.1024e-28	-1.43455	-1.24644	4.60268e-05	-1.10433	-1.22248
105074558	chr8:105074558:C:T	1.83348e-28	-2.16232	-1.32404	5.20885e-05	-0.88762	-1.31547
105075372	chr8:105075372:A:G	3.06822e-27	-6.38037e-10	-0.668883	0.000251501	-6.38037e-10	-0.628594
105075634	chr8:105075634:G:A	3.03054e-28	-2.42113	-0.562701	3.76016e-05	-2.02954	-0.499451
105075680	chr8:105075680:G:A	3.71949e-28	-1.77969	-0.999288	1.8822e-05	-2.30753	-0.913485
105076176	chr8:105076176:G:A	3.25123e-28	-2.24446	-0.669074	3.16415e-05	-2.12587	-0.575701
105076666	chr8:105076666:A:G	1.63928e-27	-6.38037e-10	-1.29572	0.000132132	-6.38037e-10	-1.27224
105076957	chr8:105076957:A:G	1.60664e-27	-6.38037e-10	-1.31584	0.000128198	-6.38037e-10	-1.30246
105076974	chr8:105076974:T:C	7.3205e-28	-1.5257	-0.576184	2.79997e-05	-2.25726	-0.566583
105077059	chr8:105077059:T:G	4.25841e-28	-1.92588	-0.717785	6.88946e-05	-1.1841	-0.739362
105077374	chr8:105077374:C:T	1.4191e-27	-0.150066	-1.28989	0.000155071	0.162432	-1.27459
105077925	chr8:105077925:G:T	3.2406e-27	-6.38037e-10	-0.614222	0.000280105	-6.38037e-10	-0.520874
105078463	chr8:105078463:C:T	1.03898e-27	-1.75175	-3.32691e-10	7.06885e-05	-1.89776	-3.32691e-10
105078846	chr8:105078846:A:T	9.46164e-28	-1.95202	0.106695	0.000146334	-1.23654	0.0663912
105079273	chr8:105079273:G:C	8.94555e-28	-1.93011	0.028704	0.000139354	-1.20683	-0.0121939
105079560	chr8:105079560:G:A	9.25465e-27	-6.38037e-10	0.435145	0.000899099	-6.38037e-10	0.645355
105079659	chr8:105079659:A:C	3.46106e-27	-6.38037e-10	-0.548406	0.000270836	-6.38037e-10	-0.554525
105079818	chr8:105079818:C:T	1.38566e-27	-1.18226	-0.281539	4.6521e-05	-2.05449	-0.26165
105079974	chr8:105079974:G:A	1.60433e-27	-6.38037e-10	-1.31727	0.000128093	-6.38037e-10	-1.30329
105080398	chr8:105080398:ATC:A	1.09195e-27	-0.849944	-0.852069	0.000111291	-0.655528	-0.788363
105080637	chr8:105080637:A:T	9.17445e-28	-1.01096	-0.86518	2.72279e-05	-1.95843	-0.893362
105080932	chr8:105080932:C:T	1.63601e-27	-6.38037e-10	-1.29772	0.000129635	-6.38037e-10	-1.29132
105081264	chr8:105081264:C:G	6.99073e-28	-1.26208	-0.885902	2.33225e-05	-2.09445	-0.912171
105081276	chr8:105081276:C:T	2.41819e-27	-6.38037e-10	-0.906964	0.000207775	-6.38037e-10	-0.819584
105081470	chr8:105081470:C:T	3.32241e-27	-6.38037e-10	-0.58929	0.00028789	-6.38037e-10	-0.493462
105081637	chr8:105081637:A:T	1.62993e-27	-6.38037e-10	-1.30145	0.000127413	-6.38037e-10	-1.3086
105081834	chr8:105081834:T:G	1.62743e-27	-6.38037e-10	-1.30298	0.000128843	-6.38037e-10	-1.29744
105082540	chr8:105082540:T:TAC	2.67849e-27	-0.662249	-0.14248	7.00449e-05	-1.79296	-0.11394
105082944	chr8:105082944:A:G	2.55879e-26	-6.38037e-10	1.45214	0.00213186	-6.38037e-10	1.50871
105082953	chr8:105082953:A:T	6.26088e-27	-6.38037e-10	0.044339	0.000547619	-6.38037e-10	0.149541
105083646	chr8:105083646:C:T	3.34072e-27	-6.38037e-10	-0.583794	0.000289484	-6.38037e-10	-0.48794
105083706	chr8:105083706:A:G	1.69904e-27	-6.38037e-10	-1.25992	0.000138162	-6.38037e-10	-1.22761
105084714	chr8:105084714:G:T	2.06823e-27	-6.38037e-10	-1.06329	0.00018535	-6.38037e-10	-0.933791
105084772	chr8:105084772:A:G	5.28473e-28	-1.09869	-1.32906	1.67413e-05	-2.01707	-1.32108
105084914	chr8:105084914:T:G	1.91434e-27	-6.38037e-10	-1.14061	0.000158359	-6.38037e-10	-1.09118
105085865	chr8:105085865:T:A	1.25375e-26	-6.38037e-10	0.738744	0.00096336	-6.38037e-10	0.714388
105086400	chr8:105086400:C:G	1.44626e-28	-2.40813	-1.31545	2.2034e-05	-1.74944	-1.31401
105086525	chr8:105086525:C:T	3.96501e-28	-2.36856	-0.346503	3.7504e-05	-2.21888	-0.312712
105086705	chr8:105086705:A:T	1.71994e-28	-2.3024	-1.24788	1.82063e-05	-1.98336	-1.27091
105087188	chr8:105087188:A:G	1.81099e-28	-2.32642	-1.17227	1.8543e-05	-2.02987	-1.20608
105087282	chr8:105087282:T:C	2.84462e-27	-6.38037e-10	-0.744553	0.000233057	-6.38037e-10	-0.704755
105087646	chr8:105087646:C:A	1.32045e-27	-1.08951	-0.422495	4.28299e-05	-1.99632	-0.402487
105088385	chr8:105088385:G:C	5.66307e-28	-2.3586	-3.32691e-10	4.21566e-05	-2.41465	-3.32691e-10
105088456	chr8:105088456:T:C	1.01668e-27	-1.32219	-0.451253	3.50264e-05	-2.16033	-0.439603
105088594	chr8:105088594:T:C	1.34686e-27	-1.00172	-0.49049	4.1842e-05	-1.94812	-0.474016
105088612	chr8:105088612:A:G	1.37409e-27	-1.04905	-0.423138	4.44462e-05	-1.97217	-0.389594
105089195	chr8:105089195:C:A	6.2862e-28	-0.928514	-1.3257	1.819e-05	-1.92555	-1.32962
105090726	chr8:105090726:A:G	1.77773e-28	-2.32107	-1.19616	1.84291e-05	-2.01396	-1.22815
105092331	chr8:105092331:C:T	8.96466e-28	-1.27021	-0.629068	2.8459e-05	-2.13428	-0.67329
105092492	chr8:105092492:C:T	2.29231e-27	-6.38037e-10	-0.960423	0.000184518	-6.38037e-10	-0.938291
105092504	chr8:105092504:A:T	3.38143e-27	-6.38037e-10	-0.571682	0.00029308	-6.38037e-10	-0.475594
105092926	chr8:105092926:G:A	2.91266e-27	-6.38037e-10	-0.720916	0.000251797	-6.38037e-10	-0.627415
105093040	chr8:105093040:C:A	1.54426e-27	-0.153037	-1.2024	0.000166061	0.133545	-1.17723
105093245	chr8:105093245:T:C	2.88685e-27	-6.38037e-10	-0.729816	0.000236355	-6.38037e-10	-0.690705
105093282	chr8:105093282:AT:A	1.84246e-26	-6.38037e-10	1.1237	0.00185291	-6.38037e-10	1.36848
105093583	chr8:105093583:A:G	3.59666e-28	-1.81023	-1.00233	1.48245e-05	-2.39748	-1.06228
105094723	chr8:105094723:A:G	1.44057e-28	-2.40014	-1.32739	1.9961e-05	-1.83588	-1.32638
105094831	chr8:105094831:A:G	2.13695e-27	-6.38037e-10	-1.0306	0.000179512	-6.38037e-10	-0.965798
105094872	chr8:105094872:T:C	8.40043e-27	-6.38037e-10	0.338301	0.000651802	-6.38037e-10	0.323703
105094878	chr8:105094878:C:T	1.88221e-28	-2.24386	-1.21626	1.67792e-05	-2.08978	-1.24612
105095769	chr8:105095769:G:T	1.95667e-27	-0.557189	-0.561546	0.000173531	-0.385539	-0.614144
105095836	chr8:105095836:G:A	9.77112e-28	-1.27195	-0.541181	3.35703e-05	-2.14008	-0.502321
105096030	chr8:105096030:T:G	1.76495e-27	-6.38037e-10	-1.22186	0.000136729	-6.38037e-10	-1.23804
105096053	chr8:105096053:C:T	1.54293e-28	-2.32946	-1.32942	3.15329e-05	-1.37874	-1.32627
105096075	chr8:105096075:T:A	1.97147e-28	-2.42121	-0.992572	1.99221e-05	-2.16337	-1.00084
105096256	chr8:105096256:T:C	9.69337e-28	-1.34801	-0.473112	3.36456e-05	-2.17878	-0.461376
105096365	chr8:105096365:T:C	1.57495e-28	-2.34829	-1.29006	3.18144e-05	-1.41691	-1.27921
105096463	chr8:105096463:G:C	1.75696e-27	-6.38037e-10	-1.2264	0.000136122	-6.38037e-10	-1.24249
105096884	chr8:105096884:T:C	1.99255e-27	-6.38037e-10	-1.10056	0.000162545	-6.38037e-10	-1.06509
105097165	chr8:105097165:AAATTTAG:A	1.5753e-27	-1.33554	-3.32691e-10	0.000208341	-0.816861	-3.32691e-10
105097450	chr8:105097450:C:T	2.52494e-27	-0.863762	-3.32691e-10	4.26472e-05	-2.40308	-3.32691e-10
105097505	chr8:105097505:A:T	1.9358e-27	-6.38037e-10	-1.12946	0.000155696	-6.38037e-10	-1.10813
105097711	chr8:105097711:C:A	1.62134e-27	-6.38037e-10	-1.30673	0.000130136	-6.38037e-10	-1.28746
105097934	chr8:105097934:C:G	1.05197e-27	-1.73932	-3.32691e-10	8.50971e-05	-1.71225	-3.32691e-10
105098042	chr8:105098042:C:T	1.69521e-27	-6.38037e-10	-1.26218	0.000131889	-6.38037e-10	-1.27407
105098075	chr8:105098075:G:A	1.64385e-27	-6.38037e-10	-1.29294	0.000130311	-6.38037e-10	-1.28612
105098288	chr8:105098288:C:T	8.0751e-27	-6.38037e-10	0.298804	0.000782969	-6.38037e-10	0.507055
105098462	chr8:105098462:C:A	1.56837e-28	-2.33986	-1.30267	3.08271e-05	-1.42635	-1.30129
105098472	chr8:105098472:G:T	1.2991e-27	-1.11673	-0.411582	4.22957e-05	-2.01887	-0.392486
105098881	chr8:105098881:G:A	7.05256e-28	-1.69293	-0.446245	5.73439e-05	-1.63429	-0.472683
105098911	chr8:105098911:A:G	1.78052e-27	-6.38037e-10	-1.21308	0.00013784	-6.38037e-10	-1.22994
105099434	chr8:105099434:T:G	2.69784e-28	-1.7975	-1.30262	0.000102395	-0.217883	-1.30932
105099563	chr8:105099563:G:C	2.78669e-28	-1.90544	-1.16227	7.68893e-05	-0.628164	-1.18551
105099728	chr8:105099728:C:T	3.26821e-27	-0.959144	0.353406	0.000360087	-0.680941	0.411247
105100016	chr8:105100016:G:A	2.6291e-28	-2.24461	-0.881313	2.20708e-05	-2.32241	-0.739371
105100183	chr8:105100183:C:T	2.09612e-27	-6.38037e-10	-1.04989	0.000165573	-6.38037e-10	-1.04663
105101212	chr8:105101212:C:T	2.56502e-27	-6.38037e-10	-0.848017	0.000170313	-6.38037e-10	-1.0184
105101399	chr8:105101399:T:C	1.96819e-26	-6.38037e-10	1.18972	0.00174388	-6.38037e-10	1.30783
105101590	chr8:105101590:G:A	1.4215e-28	-2.42045	-1.32041	1.13428e-05	-2.40349	-1.32397
105101677	chr8:105101677:C:A	1.45959e-26	-6.38037e-10	0.890762	0.000994095	-6.38037e-10	0.745794
105102320	chr8:105102320:C:T	5.10291e-28	-1.40324	-1.05952	3.3992e-05	-1.67868	-0.951235
105102366	chr8:105102366:A:C	2.48734e-28	-2.07869	-1.10266	1.76821e-05	-2.28938	-0.994104
105102466	chr8:105102466:A:G	4.87606e-27	-6.38037e-10	-0.205644	0.00044235	-6.38037e-10	-0.0639373
105102576	chr8:105102576:G:A	7.47271e-28	-1.68297	-0.398343	6.04085e-05	-1.82724	-0.227668
105102646	chr8:105102646:T:C	7.0416e-27	-6.38037e-10	0.161854	0.000650867	-6.38037e-10	0.322266
105102768	chr8:105102768:A:G	1.93222e-27	-6.38037e-10	-1.13131	0.000148473	-6.38037e-10	-1.15564
105102836	chr8:105102836:C:T	6.28422e-28	-2.25452	-3.32691e-10	4.87412e-05	-2.26951	-3.32691e-10
105102884	chr8:105102884:C:T	2.09278e-27	-6.38037e-10	-1.05149	0.00016081	-6.38037e-10	-1.07581
105103081	chr8:105103081:C:T	6.33158e-28	-2.24702	-3.32691e-10	5.43533e-05	-2.16053	-3.32691e-10
105103382	chr8:105103382:T:G	5.71164e-27	-6.38037e-10	-0.0474755	0.000521244	-6.38037e-10	0.100179
105103495	chr8:105103495:G:A	2.67519e-28	-1.90593	-1.20262	1.64639e-05	-2.09885	-1.25602
105103584	chr8:105103584:G:A	2.47771e-28	-2.15151	-1.03373	2.40984e-05	-1.90512	-1.06878
105103773	chr8:105103773:T:G	1.74258e-27	-6.38037e-10	-1.23461	0.000142484	-6.38037e-10	-1.19681
105103981	chr8:105103981:A:G	2.40415e-28	-1.99337	-1.222	1.52595e-05	-2.16431	-1.26653
105103986	chr8:105103986:G:A	2.15995e-28	-1.99338	-1.32911	1.4451e-05	-2.1608	-1.32447
105104009	chr8:105104009:G:A	3.67411e-28	-1.87463	-0.916627	3.71938e-05	-1.61828	-0.921619
105104064	chr8:105104064:T:G	7.54835e-27	-6.38037e-10	0.231348	0.000699824	-6.38037e-10	0.39479
105104075	chr8:105104075:A:G	2.34608e-27	-6.38037e-10	-0.937235	0.000195594	-6.38037e-10	-0.879998
105104259	chr8:105104259:T:G	5.14509e-27	-6.38037e-10	-0.151939	0.000468185	-6.38037e-10	-0.00717603
105104624	chr8:105104624:C:G	2.06851e-27	-6.38037e-10	-1.06315	0.000159261	-6.38037e-10	-1.0855
105104655	chr8:105104655:C:T	2.24748e-27	-6.38037e-10	-0.980171	0.000170706	-6.38037e-10	-1.0161
105104745	chr8:105104745:AAAAAAAAG:A	3.35531e-27	-6.38037e-10	-0.579436	0.000293565	-6.38037e-10	-0.473941
105105457	chr8:105105457:C:G	1.70069e-27	-6.38037e-10	-1.25895	0.000133041	-6.38037e-10	-1.26538
105105564	chr8:105105564:G:A	2.30757e-28	-1.92801	-1.32836	1.53082e-05	-2.11526	-1.31239
105105670	chr8:105105670:C:T	2.56129e-28	-1.88844	-1.26362	1.59908e-05	-2.08686	-1.29716
105105676	chr8:105105676:T:G	3.5561e-27	-6.38037e-10	-0.521317	0.000308094	-6.38037e-10	-0.425634
105105715	chr8:105105715:GTGTGTGTGTGTGTATGTGCA:G	8.33043e-27	-6.38037e-10	0.329934	0.000783751	-6.38037e-10	0.508052
105105855	chr8:105105855:A:G	2.33159e-28	-2.00284	-1.24317	1.62427e-05	-2.18101	-1.18739
105105971	chr8:105105971:GTTAA:G	1.80034e-28	-2.40861	-1.09598	1.45283e-05	-2.41758	-1.06236
105106036	chr8:105106036:G:A	2.55996e-28	-1.88175	-1.27082	1.5946e-05	-2.08497	-1.30186
105106071	chr8:105106071:G:A	3.93718e-28	-1.47257	-1.24954	3.14888e-05	-1.49294	-1.21346
105106326	chr8:105106326:G:A	1.83872e-27	-6.38037e-10	-1.18091	0.000143204	-6.38037e-10	-1.19177
105106467	chr8:105106467:A:G	6.13352e-27	-6.38037e-10	0.0237879	0.000557887	-6.38037e-10	0.168118
105106585	chr8:105106585:C:T	1.63441e-27	-6.38037e-10	-1.2987	0.000134902	-6.38037e-10	-1.25149
105106723	chr8:105106723:A:G	3.29486e-28	-1.93261	-0.96759	3.12354e-05	-1.71528	-0.999211
105106962	chr8:105106962:C:T	1.91525e-27	-6.38037e-10	-1.14013	0.000147227	-6.38037e-10	-1.16406
105107172	chr8:105107172:T:C	6.97719e-27	-6.38037e-10	0.152665	0.000645624	-6.38037e-10	0.314178
105107199	chr8:105107199:A:T	5.56406e-28	-2.37624	-3.32691e-10	4.77713e-05	-2.28961	-3.32691e-10
105107792	chr8:105107792:T:C	2.29346e-28	-1.93294	-1.32956	1.37138e-05	-2.21441	-1.32322
105108042	chr8:105108042:T:C	2.54093e-28	-1.96467	-1.19536	1.64388e-05	-2.25058	-1.10582
105108119	chr8:105108119:T:C	2.10272e-28	-2.02086	-1.32848	1.29162e-05	-2.28323	-1.31432
105108120	chr8:105108120:G:A	2.15822e-28	-1.99402	-1.32926	1.30471e-05	-2.26976	-1.31771
105108222	chr8:105108222:G:A	2.40335e-28	-1.90974	-1.30596	2.40503e-05	-1.66616	-1.30973
105108959	chr8:105108959:A:G	2.32963e-27	-2.00674	1.06246	0.00025748	-1.77292	1.16782
105109454	chr8:105109454:T:C	2.9928e-28	-1.77916	-1.2172	2.17538e-05	-1.92052	-1.15573
105109517	chr8:105109517:C:T	2.55143e-28	-1.90738	-1.24853	1.59273e-05	-2.10121	-1.28679
105109518	chr8:105109518:G:A	7.01532e-28	-2.14447	-3.32691e-10	4.64747e-05	-2.31713	-3.32691e-10
105110054	chr8:105110054:A:T	1.88263e-28	-2.4066	-1.05329	2.33338e-05	-1.88336	-1.12278
105110086	chr8:105110086:T:G	6.09702e-28	-1.30364	-0.981131	3.94436e-05	-1.60616	-0.875008
105110119	chr8:105110119:A:T	2.16855e-28	-2.03823	-1.28027	1.399e-05	-2.27237	-1.24533
105110212	chr8:105110212:G:A	3.03605e-28	-1.92964	-1.05237	2.90796e-05	-1.70852	-1.07748
105110367	chr8:105110367:A:G	4.90378e-27	-6.38037e-10	-0.199975	0.000444786	-6.38037e-10	-0.0584466
105111107	chr8:105111107:A:C	1.68787e-27	-6.38037e-10	-1.26651	0.00013098	-6.38037e-10	-1.28099
105111569	chr8:105111569:G:T	5.6446e-28	-2.36187	-3.32691e-10	4.78628e-05	-2.2877	-3.32691e-10
105111646	chr8:105111646:A:G	1.99407e-28	-2.08464	-1.31775	1.26646e-05	-2.28973	-1.3275
105111878	chr8:105111878:T:TAG	2.02635e-27	-6.38037e-10	-1.08374	0.000155373	-6.38037e-10	-1.11021
105112189	chr8:105112189:AC:A	2.06278e-27	-6.38037e-10	-1.06593	0.000158013	-6.38037e-10	-1.09336
105112401	chr8:105112401:C:T	3.27195e-27	-6.38037e-10	-0.604594	0.000280846	-6.38037e-10	-0.518234
105112592	chr8:105112592:C:T	4.23493e-28	-2.2565	-0.392695	3.54059e-05	-2.12208	-0.467078
105112628	chr8:105112628:G:A	3.24254e-28	-2.06172	-0.854492	2.30761e-05	-2.29285	-0.724392
105112778	chr8:105112778:G:A	1.64776e-27	-6.38037e-10	-1.29056	0.00012903	-6.38037e-10	-1.29599
105112825	chr8:105112825:G:A	2.26559e-28	-2.09308	-1.18166	1.52528e-05	-2.30921	-1.12206
105113009	chr8:105113009:T:C	2.37225e-28	-2.03589	-1.19284	1.55233e-05	-2.27827	-1.13543
105113243	chr8:105113243:T:C	2.41337e-28	-1.88421	-1.32733	1.13161e-05	-2.41272	-1.31709
105113265	chr8:105113265:A:C	6.12921e-27	-6.38037e-10	0.0230842	0.000562503	-6.38037e-10	0.176358
105113368	chr8:105113368:C:T	2.11947e-27	-6.38037e-10	-1.03881	0.000162098	-6.38037e-10	-1.06784
105113377	chr8:105113377:T:C	1.58477e-27	-6.38037e-10	-1.32954	0.00012498	-6.38037e-10	-1.32788
105113438	chr8:105113438:A:G	1.54021e-26	-6.38037e-10	0.944525	0.00159015	-6.38037e-10	1.21554
105113529	chr8:105113529:A:C	2.93047e-27	-6.38037e-10	-0.714818	0.000223734	-6.38037e-10	-0.745583
105113624	chr8:105113624:A:G	3.02799e-28	-2.41401	-0.570656	2.67347e-05	-2.35835	-0.511721
105113797	chr8:105113797:T:A	1.6328e-28	-2.4095	-1.19277	1.28549e-05	-2.42078	-1.18153
105113966	chr8:105113966:A:T	1.69435e-27	-6.38037e-10	-1.26268	0.000136	-6.38037e-10	-1.24339
105114075	chr8:105114075:AT:A	2.03336e-27	-6.38037e-10	-1.08029	0.000152963	-6.38037e-10	-1.12584
105114083	chr8:105114083:C:G	1.78753e-27	-6.38037e-10	-1.20915	0.0001437	-6.38037e-10	-1.18831
105114267	chr8:105114267:T:C	1.1598e-27	-1.64173	-3.32691e-10	4.4977e-05	-2.34989	-3.32691e-10
105114337	chr8:105114337:G:A	3.94763e-27	-6.38037e-10	-0.416866	0.000383657	-6.38037e-10	-0.206291
105114426	chr8:105114426:G:A	4.77662e-26	-6.38037e-10	2.07634	0.00377573	-6.38037e-10	2.08031
105114902	chr8:105114902:A:G	1.58297e-28	-2.38305	-1.25022	3.07249e-05	-1.47568	-1.25529
105115626	chr8:105115626:T:C	3.278e-27	-6.38037e-10	-0.602748	0.000295708	-6.38037e-10	-0.466667
105115805	chr8:105115805:T:C	8.19047e-26	2.61557	-3.32691e-10	0.00214794	1.51623	-3.32691e-10
105116186	chr8:105116186:GA:G	1.8231e-28	-2.42092	-1.07111	2.85741e-05	-1.79447	-1.00907
105116404	chr8:105116404:T:C	5.43338e-28	-2.4	-3.32691e-10	4.1925e-05	-2.42016	-3.32691e-10
105116419	chr8:105116419:A:G	2.35173e-27	-6.38037e-10	-0.93483	0.000179138	-6.38037e-10	-0.967883
105116431	chr8:105116431:G:A	1.61005e-27	-6.38037e-10	-1.31371	0.000125482	-6.38037e-10	-1.32387
105116500	chr8:105116500:C:T	2.82234e-27	-6.38037e-10	-0.752414	0.000200944	-6.38037e-10	-0.853012
105116597	chr8:105116597:G:A	1.65638e-28	-2.34222	-1.24571	1.4775e-05	-2.21877	-1.24433
105116631	chr8:105116631:G:A	5.94592e-28	-2.36735	0.0574844	0.000117981	-1.44346	0.0579462
105117187	chr8:105117187:A:G	5.98502e-28	-2.30331	-3.32691e-10	0.000161661	-1.07054	-3.32691e-10
105117537	chr8:105117537:G:A	1.65482e-27	-6.38037e-10	-1.28629	0.000127177	-6.38037e-10	-1.31046
105117632	chr8:105117632:A:G	1.86738e-28	-2.41178	-1.05625	3.40751e-05	-1.63592	-0.991552
105117680	chr8:105117680:T:C	4.43396e-28	-2.3307	-0.272573	0.000124513	-1.17843	-0.153199
105118151	chr8:105118151:A:G	1.55576e-28	-2.32639	-1.32421	1.40018e-05	-2.18998	-1.32688
105118422	chr8:105118422:C:T	1.63257e-27	-6.38037e-10	-1.29982	0.000126091	-6.38037e-10	-1.31903
105119191	chr8:105119191:G:T	1.66732e-27	-6.38037e-10	-1.27877	0.000127818	-6.38037e-10	-1.30543
105119213	chr8:105119213:A:G	1.1863e-27	-1.61914	-3.32691e-10	5.85532e-05	-2.0861	-3.32691e-10
105119546	chr8:105119546:T:C	1.92865e-28	-2.41778	-1.01796	1.60323e-05	-2.33056	-1.05087
105119590	chr8:105119590:T:C	1.73773e-27	-6.38037e-10	-1.2374	0.000142322	-6.38037e-10	-1.19795
105119736	chr8:105119736:G:A	5.36745e-28	-2.2589	-0.153315	0.000180678	-0.930322	-0.0290002
105119737	chr8:105119737:T:C	1.60951e-27	-6.38037e-10	-1.31405	0.000132595	-6.38037e-10	-1.26874
105119851	chr8:105119851:T:G	1.98684e-28	-2.33244	-1.07359	5.20481e-05	-1.19813	-1.00574
105119893	chr8:105119893:A:T	1.88014e-28	-2.37206	-1.08916	4.34631e-05	-1.35623	-1.0279
105120684	chr8:105120684:G:A	1.66695e-27	-6.38037e-10	-1.27898	0.000127779	-6.38037e-10	-1.30573
105120695	chr8:105120695:C:T	3.21868e-27	-6.38037e-10	-0.621009	0.000290376	-6.38037e-10	-0.484862
105120797	chr8:105120797:T:A	1.66259e-28	-2.30347	-1.28072	1.41372e-05	-2.21397	-1.29325
105121194	chr8:105121194:C:T	1.64011e-27	-6.38037e-10	-1.29522	0.000131702	-6.38037e-10	-1.2755
105121333	chr8:105121333:C:T	1.87664e-28	-2.38718	-1.0759	4.08812e-05	-1.43299	-1.01238
105121663	chr8:105121663:A:G	1.0538e-27	-1.94401	0.206432	7.96497e-05	-1.97054	0.192144
105121689	chr8:105121689:A:G	1.91063e-28	-2.38442	-1.06072	4.21147e-05	-1.41993	-0.995708
105121922	chr8:105121922:G:A	2.14898e-27	-6.38037e-10	-1.02499	0.00018375	-6.38037e-10	-0.942464
105122123	chr8:105122123:T:A	1.82253e-28	-2.36208	-1.13027	4.48378e-05	-1.28194	-1.07105
105122336	chr8:105122336:G:A	5.99345e-28	-2.3019	-3.32691e-10	4.22428e-05	-2.41261	-3.32691e-10
105122544	chr8:105122544:T:C	7.96997e-28	-2.01689	-3.32691e-10	4.8789e-05	-2.26853	-3.32691e-10
105122793	chr8:105122793:G:A	4.4248e-28	-2.2629	-0.342444	0.000151917	-0.908856	-0.223848
105122853	chr8:105122853:G:A	4.05802e-27	-6.38037e-10	-0.389287	0.000346817	-6.38037e-10	-0.307242
105122862	chr8:105122862:C:T	1.08612e-27	-2.17655	0.469179	0.000384828	-0.760924	0.557682
105122958	chr8:105122958:A:G	2.1523e-27	-6.38037e-10	-1.02344	0.00017733	-6.38037e-10	-0.978025
105123103	chr8:105123103:G:T	4.41335e-28	-2.23747	-0.370458	0.000159845	-0.82952	-0.252316
105123239	chr8:105123239:G:A	8.92986e-27	-0.766173	1.16559	0.0022664	0.403699	1.16621
105123507	chr8:105123507:T:C	2.1657e-27	-6.38037e-10	-1.01724	0.000171737	-6.38037e-10	-1.01008
105123922	chr8:105123922:C:T	1.44932e-27	-2.22913	0.81024	0.000431415	-0.986841	0.897872
105124090	chr8:105124090:G:A	5.90706e-28	-2.33346	0.0170442	0.000160426	-1.22479	0.146581
105124227	chr8:105124227:A:T	3.92432e-27	-6.38037e-10	-0.422787	0.000325812	-6.38037e-10	-0.369718
105124721	chr8:105124721:TAATA:T	3.3108e-27	-6.38037e-10	-0.59279	0.000259119	-6.38037e-10	-0.598751
105124756	chr8:105124756:AG:A	2.45048e-27	-6.38037e-10	-0.893696	0.000208844	-6.38037e-10	-0.814449
105125007	chr8:105125007:A:G	6.93213e-28	-2.1564	-3.32691e-10	6.31195e-05	-2.01101	-3.32691e-10
105125412	chr8:105125412:G:T	1.74023e-27	-6.38037e-10	-1.23596	0.000137363	-6.38037e-10	-1.23341
105125531	chr8:105125531:C:T	2.84949e-28	-1.7617	-1.28373	1.1452e-05	-2.42055	-1.29733
105125541	chr8:105125541:A:G	1.65594e-28	-2.31706	-1.27114	1.47921e-05	-2.18759	-1.27435
105126299	chr8:105126299:A:T	2.33147e-26	-6.38037e-10	1.3591	0.00204584	-6.38037e-10	1.46753
105126303	chr8:105126303:TG:T	5.55508e-28	-2.37785	-3.32691e-10	4.20797e-05	-2.41647	-3.32691e-10
105126379	chr8:105126379:G:T	1.45038e-27	-1.41815	-3.32691e-10	7.3146e-05	-1.86358	-3.32691e-10
105126385	chr8:105126385:T:C	2.71089e-27	-6.38037e-10	-0.792706	0.000234456	-6.38037e-10	-0.698772
105126963	chr8:105126963:C:T	5.403e-28	-2.40561	-3.32691e-10	4.24636e-05	-2.40739	-3.32691e-10
105127299	chr8:105127299:G:C	5.19287e-27	-0.142695	-3.32691e-10	0.000175437	-0.988761	-3.32691e-10
105127457	chr8:105127457:TTTTG:T	1.81989e-27	-6.38037e-10	-1.1912	0.00014822	-6.38037e-10	-1.15734
105127596	chr8:105127596:G:C	2.12022e-28	-2.2913	-1.04975	5.69846e-05	-1.0798	-1.03345
105127906	chr8:105127906:G:A	5.45704e-28	-2.39566	-3.32691e-10	5.09314e-05	-2.22556	-3.32691e-10
105128095	chr8:105128095:CAGTG:C	1.65229e-27	-6.38037e-10	-1.28782	0.000127026	-6.38037e-10	-1.31165
105128107	chr8:105128107:C:A	1.73952e-28	-2.32068	-1.21827	4.53384e-05	-1.14706	-1.19483
105128506	chr8:105128506:A:G	1.80935e-27	-6.38037e-10	-1.19701	0.000141616	-6.38037e-10	-1.20292
105128678	chr8:105128678:T:A	2.22882e-28	-2.36342	-0.927671	5.20577e-05	-1.3604	-0.843284
105128699	chr8:105128699:G:A	2.59016e-26	-6.38037e-10	1.46432	0.002559	-6.38037e-10	1.69133
105128836	chr8:105128836:A:G	1.7921e-27	-6.38037e-10	-1.20659	0.000135547	-6.38037e-10	-1.24672
105129299	chr8:105129299:T:G	2.00722e-28	-2.40788	-0.987938	3.70916e-05	-1.62722	-0.915425
105129491	chr8:105129491:G:A	1.86129e-27	-6.38037e-10	-1.16871	0.000151735	-6.38037e-10	-1.13391
105129568	chr8:105129568:C:G	5.80841e-28	-1.00366	-1.3296	3.43769e-05	-1.28969	-1.32897
105129760	chr8:105129760:A:G	1.69161e-27	-6.38037e-10	-1.2643	0.00012837	-6.38037e-10	-1.30112
105129881	chr8:105129881:A:G	2.57096e-28	-1.85371	-1.29457	1.13782e-05	-2.42092	-1.30342
105130105	chr8:105130105:C:T	1.04358e-27	-2.29954	0.552219	0.000319519	-1.14208	0.752855
105130348	chr8:105130348:A:G	1.81352e-28	-2.38833	-1.10897	3.65057e-05	-1.51283	-1.04574
105130670	chr8:105130670:G:A	1.86425e-27	-6.38037e-10	-1.16712	0.000142663	-6.38037e-10	-1.19555
105130721	chr8:105130721:T:G	1.87624e-28	-2.40263	-1.06067	3.53832e-05	-1.59341	-0.996387
105130763	chr8:105130763:T:C	1.64236e-27	-6.38037e-10	-1.29385	0.000126607	-6.38037e-10	-1.31495
105131340	chr8:105131340:A:G	2.30727e-27	-6.38037e-10	-0.953915	0.000195038	-6.38037e-10	-0.882846
105131363	chr8:105131363:C:T	2.93682e-26	-6.38037e-10	1.58993	0.00190765	-6.38037e-10	1.39759
105131415	chr8:105131415:C:T	2.70691e-27	-6.38037e-10	-0.794174	0.000214324	-6.38037e-10	-0.788551
105131425	chr8:105131425:A:G	1.96447e-28	-2.13288	-1.28446	1.75029e-05	-1.99675	-1.29692
105131513	chr8:105131513:TC:T	2.79687e-27	-6.38037e-10	-0.761479	0.000219164	-6.38037e-10	-0.766217
105131625	chr8:105131625:A:G	1.61943e-27	-6.38037e-10	-1.30791	0.000125537	-6.38037e-10	-1.32344
105132086	chr8:105132086:T:A	1.69259e-27	-6.38037e-10	-1.26372	0.000138052	-6.38037e-10	-1.22841
105132348	chr8:105132348:C:A	1.63308e-27	-6.38037e-10	-1.29951	0.000126133	-6.38037e-10	-1.31871
105132588	chr8:105132588:C:A	1.58174e-28	-2.30454	-1.3295	1.51708e-05	-2.10716	-1.32951
105132657	chr8:105132657:TA:T	2.59466e-28	-1.93187	-1.20724	1.30008e-05	-2.41428	-1.17675
105133096	chr8:105133096:GC:G	4.15064e-27	-1.51954	1.15282	0.000593621	-1.02699	1.25719
105133255	chr8:105133255:C:T	1.7302e-27	-6.38037e-10	-1.24174	0.000133563	-6.38037e-10	-1.26146
105133273	chr8:105133273:T:C	8.15541e-27	-6.38037e-10	0.3087	0.000777357	-6.38037e-10	0.499861
105133599	chr8:105133599:T:C	6.22912e-28	-2.26333	-3.32691e-10	5.92403e-05	-2.07444	-3.32691e-10
105133628	chr8:105133628:A:G	3.66072e-28	-2.27327	-0.521634	9.63876e-05	-1.12981	-0.457853
105134060	chr8:105134060:C:G	1.99135e-28	-2.0929	-1.31085	1.91571e-05	-1.88794	-1.31542
105134181	chr8:105134181:A:T	1.60605e-27	-6.38037e-10	-1.3162	0.000125051	-6.38037e-10	-1.32732
105134280	chr8:105134280:T:A	2.21658e-28	-2.37192	-0.92468	5.17703e-05	-1.39383	-0.815394
105134539	chr8:105134539:G:A	2.05754e-27	-6.38037e-10	-1.06847	0.00015622	-6.38037e-10	-1.10477
105134927	chr8:105134927:T:G	3.77728e-26	-0.442174	2.28378	0.00853833	0.589684	2.3066
105135481	chr8:105135481:T:C	2.40762e-28	-2.08435	-1.12958	1.79963e-05	-2.07759	-1.18828
105136044	chr8:105136044:T:A	1.58832e-27	-6.38037e-10	-1.32731	0.000125326	-6.38037e-10	-1.32512
105136880	chr8:105136880:A:C	7.91092e-28	-2.02432	-3.32691e-10	0.000136931	-1.23656	-3.32691e-10
105137605	chr8:105137605:C:T	2.74027e-27	-6.38037e-10	-0.781927	0.000235115	-6.38037e-10	-0.695964
105137700	chr8:105137700:G:A	3.30026e-28	-1.61855	-1.28001	3.52337e-05	-1.3077	-1.28633
105137869	chr8:105137869:T:TCC	1.91499e-27	-6.38037e-10	-1.14027	0.00015564	-6.38037e-10	-1.10849
105137889	chr8:105137889:A:G	3.78478e-28	-1.43683	-1.32475	4.23764e-05	-1.09373	-1.31572
105138353	chr8:105138353:A:G	6.1095e-28	-2.28272	-3.32691e-10	6.0396e-05	-2.05512	-3.32691e-10
105138357	chr8:105138357:A:C	4.34002e-28	-1.29652	-1.32817	4.85269e-05	-0.951912	-1.32201
105138440	chr8:105138440:G:A	1.58477e-27	-6.38037e-10	-1.32954	0.000124914	-6.38037e-10	-1.32841
105138522	chr8:105138522:A:G	3.64545e-28	-1.46945	-1.32963	4.05286e-05	-1.12752	-1.32651
105138621	chr8:105138621:A:C	1.81332e-28	-2.4125	-1.08491	3.22133e-05	-1.66048	-1.02318
105138892	chr8:105138892:C:T	2.25491e-28	-1.98932	-1.29013	1.86987e-05	-1.95579	-1.2718
105139038	chr8:105139038:G:T	5.73002e-27	-6.38037e-10	-0.0442627	0.000512157	-6.38037e-10	0.0825929
105139245	chr8:105139245:C:T	6.46253e-28	-2.22655	-3.32691e-10	6.706e-05	-1.95045	-3.32691e-10
105139846	chr8:105139846:A:G	1.62208e-27	-6.38037e-10	-1.30627	0.000134358	-6.38037e-10	-1.25553
105140090	chr8:105140090:A:G	2.22177e-28	-2.39759	-0.896667	2.18369e-05	-2.17754	-0.894899
105140194	chr8:105140194:A:G	2.6796e-27	-6.38037e-10	-0.804313	0.000235678	-6.38037e-10	-0.693571
105141923	chr8:105141923:A:G	3.12931e-28	-1.62344	-1.32832	3.88234e-05	-1.17334	-1.32368
105142305	chr8:105142305:A:G	1.79716e-28	-2.21374	-1.29262	1.48214e-05	-2.19331	-1.26666
105142375	chr8:105142375:T:A	1.60199e-27	-6.38037e-10	-1.31874	0.000127868	-6.38037e-10	-1.30504
105142883	chr8:105142883:G:A	2.8163e-27	-6.38037e-10	-0.754559	0.000250202	-6.38037e-10	-0.633771
105144264	chr8:105144264:A:G	2.00619e-27	-0.874104	-0.219638	0.000301101	-0.216548	-0.232045
105144456	chr8:105144456:T:C	5.59224e-28	-1.29979	-1.07139	6.80515e-05	-0.826	-1.10977
105144800	chr8:105144800:AAG:A	2.40711e-28	-1.98158	-1.23256	2.45319e-05	-1.70827	-1.24779
105145200	chr8:105145200:A:T	3.03105e-27	-6.38037e-10	-0.681073	0.000259465	-6.38037e-10	-0.597416
105145331	chr8:105145331:A:G	5.72336e-28	-2.34801	-3.32691e-10	4.55158e-05	-2.33798	-3.32691e-10
105145935	chr8:105145935:G:A	2.54616e-27	-6.38037e-10	-0.855395	0.000226506	-6.38037e-10	-0.733267
105146968	chr8:105146968:A:G	6.61654e-28	-2.38778	0.184788	0.000118108	-1.71733	0.332897
105147052	chr8:105147052:T:A	1.62332e-27	-6.38037e-10	-1.30551	0.000134625	-6.38037e-10	-1.25354
105147379	chr8:105147379:C:T	1.08444e-26	-6.38037e-10	0.593664	0.000727553	-6.38037e-10	0.433648
105147822	chr8:105147822:G:A	1.60099e-27	-6.38037e-10	-1.31936	0.000125548	-6.38037e-10	-1.32335
105148035	chr8:105148035:T:C	2.09608e-27	-6.38037e-10	-1.04991	0.000170618	-6.38037e-10	-1.01661
105148853	chr8:105148853:C:G	3.8746e-27	-6.38037e-10	-0.435539	0.000307333	-6.38037e-10	-0.428108
105150138	chr8:105150138:C:A	3.06698e-27	-6.38037e-10	-0.669288	0.000253155	-6.38037e-10	-0.622037
105150197	chr8:105150197:T:C	2.25725e-27	-6.38037e-10	-0.975834	0.000194034	-6.38037e-10	-0.888008
105150216	chr8:105150216:G:T	2.23851e-27	-6.38037e-10	-0.98417	0.000191253	-6.38037e-10	-0.90244
105150323	chr8:105150323:G:A	1.51744e-28	-2.41312	-1.26242	2.45821e-05	-1.73279	-1.22123
105150331	chr8:105150331:A:G	2.15652e-27	-6.38037e-10	-1.02149	0.000155193	-6.38037e-10	-1.11137
105150384	chr8:105150384:A:C	1.87482e-27	-6.38037e-10	-1.16147	0.000135348	-6.38037e-10	-1.24819
105150922	chr8:105150922:G:A	5.30143e-28	-1.36048	-1.06411	6.51402e-05	-0.873778	-1.10572
105151331	chr8:105151331:T:A	1.82544e-27	-6.38037e-10	-1.18816	0.000144546	-6.38037e-10	-1.18244
105151581	chr8:105151581:T:C	2.14687e-27	-6.38037e-10	-1.02597	0.000175616	-6.38037e-10	-0.987741
105151686	chr8:105151686:G:A	2.34826e-27	-6.38037e-10	-0.936308	0.000207056	-6.38037e-10	-0.82305
105151936	chr8:105151936:A:T	2.00631e-26	1.2089	-3.32691e-10	0.000664885	0.343575	-3.32691e-10
105153748	chr8:105153748:C:T	2.41588e-27	-6.38037e-10	-0.907917	0.000193422	-6.38037e-10	-0.891163
105154569	chr8:105154569:T:A	1.92867e-28	-2.20599	-1.22975	1.75829e-05	-2.04071	-1.2484
105155743	chr8:105155743:G:C	4.47439e-27	-6.38037e-10	-0.29161	0.000399732	-6.38037e-10	-0.165244
105156710	chr8:105156710:C:A	2.24251e-28	-1.97649	-1.30848	1.7655e-05	-1.95785	-1.32716
105156839	chr8:105156839:A:G	1.41646e-27	-0.114557	-1.32726	0.000112222	-0.110664	-1.3249
105157682	chr8:105157682:T:G	1.58768e-28	-2.3827	-1.2476	3.12412e-05	-1.51305	-1.20125
105159270	chr8:105159270:G:T	3.68359e-27	-6.38037e-10	-0.486094	0.000319402	-6.38037e-10	-0.389588
105159559	chr8:105159559:G:T	2.29509e-27	-6.38037e-10	-0.959208	0.000184884	-6.38037e-10	-0.936312
105159604	chr8:105159604:C:T	8.01583e-28	-1.86803	-0.143118	0.000102024	-1.3826	-0.148232
105159606	chr8:105159606:G:T	1.69377e-28	-2.39269	-1.17292	3.14206e-05	-1.59612	-1.11246
105160483	chr8:105160483:A:G	1.63775e-27	-6.38037e-10	-1.29666	0.000130941	-6.38037e-10	-1.28129
105161288	chr8:105161288:G:A	7.10178e-28	-2.13222	-3.32691e-10	4.52526e-05	-2.34378	-3.32691e-10
105161809	chr8:105161809:G:A	4.51323e-27	-6.38037e-10	-0.282968	0.000417219	-6.38037e-10	-0.122428
105162672	chr8:105162672:A:G	6.62421e-28	-1.87567	-0.326167	7.94565e-05	-1.61587	-0.16496
105162682	chr8:105162682:G:A	6.05794e-28	-2.2912	-3.32691e-10	4.35206e-05	-2.3828	-3.32691e-10
105163246	chr8:105163246:GTA:G	2.38944e-27	-6.38037e-10	-0.918921	0.000211696	-6.38037e-10	-0.800886
105163432	chr8:105163432:T:A	5.00326e-27	-6.38037e-10	-0.179891	0.00035196	-6.38037e-10	-0.29252
105163639	chr8:105163639:T:C	8.2741e-28	-1.79949	-0.179943	0.000101384	-1.52832	-0.00880411
105164223	chr8:105164223:C:T	6.58608e-28	-1.83071	-0.376897	7.85795e-05	-1.57053	-0.221398
105164352	chr8:105164352:T:C	1.58669e-27	-6.38037e-10	-1.32833	0.000124896	-6.38037e-10	-1.32855
105164864	chr8:105164864:A:G	2.06485e-28	-2.04708	-1.32043	1.68721e-05	-2.03286	-1.29752
105164967	chr8:105164967:G:A	1.81661e-27	-6.38037e-10	-1.19301	0.000148265	-6.38037e-10	-1.15704
105165266	chr8:105165266:C:T	3.66722e-28	-1.9302	-0.862933	0.000101343	-0.701677	-0.835849
105165362	chr8:105165362:G:A	1.58894e-27	-6.38037e-10	-1.32691	0.000125033	-6.38037e-10	-1.32746
105166006	chr8:105166006:C:G	5.33303e-28	-2.41865	-3.32691e-10	4.1888e-05	-2.42104	-3.32691e-10
105167242	chr8:105167242:G:A	1.58818e-27	-6.38037e-10	-1.32739	0.00012765	-6.38037e-10	-1.30675
105167726	chr8:105167726:A:G	1.7546e-27	-6.38037e-10	-1.22774	0.000144464	-6.38037e-10	-1.18301
105168458	chr8:105168458:A:G	3.41749e-28	-1.84224	-1.02142	0.000101178	-0.464417	-1.07474
105168646	chr8:105168646:A:G	1.20495e-27	-0.732008	-0.871535	0.000127218	-0.409922	-0.900212
105168695	chr8:105168695:A:G	1.84523e-27	-6.38037e-10	-1.17738	0.000150972	-6.38037e-10	-1.13895
105168743	chr8:105168743:T:C	2.82323e-27	-6.38037e-10	-0.752099	0.000252972	-6.38037e-10	-0.622761
105168837	chr8:105168837:G:C	1.62597e-27	-6.38037e-10	-1.30388	0.000127784	-6.38037e-10	-1.3057
105169139	chr8:105169139:A:T	5.31236e-28	-1.55734	-0.865188	6.09312e-05	-1.16068	-0.885613
105169738	chr8:105169738:A:T	2.48531e-27	-6.38037e-10	-0.879583	0.000188887	-6.38037e-10	-0.914892
105170096	chr8:105170096:T:C	2.15581e-28	-2.01134	-1.31306	1.75999e-05	-2.00333	-1.28482
105170224	chr8:105170224:G:A	5.60122e-28	-1.41015	-0.959431	6.89892e-05	-0.943495	-0.978595
105171090	chr8:105171090:C:T	6.66838e-28	-1.36747	-0.827716	7.78548e-05	-0.947115	-0.854078
105171602	chr8:105171602:T:C	5.6646e-28	-2.35833	-3.32691e-10	4.19367e-05	-2.41988	-3.32691e-10
105172235	chr8:105172235:G:A	3.21408e-27	-0.62244	-3.32691e-10	0.000170769	-1.01573	-3.32691e-10
105172545	chr8:105172545:C:G	5.1732e-27	-6.38037e-10	-0.146489	0.000363556	-6.38037e-10	-0.260105
105172551	chr8:105172551:G:A	5.73557e-28	-2.34588	-3.32691e-10	4.21413e-05	-2.41501	-3.32691e-10
105172759	chr8:105172759:A:G	2.08336e-27	-6.38037e-10	-1.056	0.000152099	-6.38037e-10	-1.13151
105173063	chr8:105173063:G:A	2.70971e-27	-6.38037e-10	-0.793141	0.000241626	-6.38037e-10	-0.668649
105173645	chr8:105173645:G:A	5.15839e-27	-6.38037e-10	-0.149357	0.000362584	-6.38037e-10	-0.262781
105173764	chr8:105173764:C:T	1.6906e-27	-6.38037e-10	-1.26489	0.000134747	-6.38037e-10	-1.25264
105173817	chr8:105173817:C:T	7.45555e-28	-2.08361	-3.32691e-10	8.28102e-05	-1.73949	-3.32691e-10
105174090	chr8:105174090:TATGTC:T	2.95211e-28	-1.88991	-1.12013	5.84655e-05	-0.933581	-1.15402
105174328	chr8:105174328:C:A	2.55993e-28	-1.96608	-1.18651	6.51681e-05	-0.75775	-1.22132
105175071	chr8:105175071:A:G	8.37998e-28	-1.75606	-0.210661	0.00010531	-1.48112	-0.0180043
105175808	chr8:105175808:C:T	3.07855e-28	-2.10234	-0.865762	7.36329e-05	-1.03022	-0.82673
105176255	chr8:105176255:G:T	1.59936e-27	-6.38037e-10	-1.32038	0.000126432	-6.38037e-10	-1.31633
105176299	chr8:105176299:A:G	5.33443e-28	-1.69878	-0.719601	5.7729e-05	-1.35161	-0.748673
105176390	chr8:105176390:G:A	1.76078e-27	-6.38037e-10	-1.22423	0.000142564	-6.38037e-10	-1.19625
105177696	chr8:105177696:G:C	1.66437e-27	-6.38037e-10	-1.28054	0.000130993	-6.38037e-10	-1.2809
105177837	chr8:105177837:A:G	4.62461e-27	-6.38037e-10	-0.25859	0.000474219	-6.38037e-10	0.00562956
105178091	chr8:105178091:G:A	5.36971e-28	-1.74552	-0.666275	6.75335e-05	-1.44956	-0.493856
105178273	chr8:105178273:TAAG:T	6.27035e-28	-1.59989	-0.65684	6.82091e-05	-1.24529	-0.688169
105178475	chr8:105178475:G:T	2.36909e-28	-2.03515	-1.19491	5.53741e-05	-0.91497	-1.22696
105178786	chr8:105178786:A:G	2.29441e-28	-2.4066	-0.855487	1.99701e-05	-2.41449	-0.747319
105178787	chr8:105178787:C:A	2.23845e-28	-2.00476	-1.28202	5.43373e-05	-0.858474	-1.30235
105178958	chr8:105178958:A:T	1.67242e-27	-6.38037e-10	-1.27571	0.000132557	-6.38037e-10	-1.26902
105179258	chr8:105179258:T:G	3.05953e-28	-1.76537	-1.20894	3.28192e-05	-1.47876	-1.18626
105179565	chr8:105179565:G:C	2.71543e-28	-1.92178	-1.17183	2.82487e-05	-1.66557	-1.14942
105179875	chr8:105179875:T:G	2.8131e-27	-6.38037e-10	-0.755694	0.000248295	-6.38037e-10	-0.641422
105180106	chr8:105180106:G:A	1.63163e-27	-6.38037e-10	-1.3004	0.000130729	-6.38037e-10	-1.28291
105180645	chr8:105180645:C:T	5.91145e-28	-1.69116	-0.624517	6.3238e-05	-1.35295	-0.656188
105181264	chr8:105181264:C:G	3.06067e-27	-6.38037e-10	-0.671346	0.000238198	-6.38037e-10	-0.682935
105181451	chr8:105181451:G:A	3.77655e-27	-6.38037e-10	-0.461171	0.000383445	-6.38037e-10	-0.206843
105181866	chr8:105181866:G:T	2.86728e-27	-6.38037e-10	-0.736619	0.000223369	-6.38037e-10	-0.747213
105181942	chr8:105181942:T:C	2.38092e-28	-2.40918	-0.815898	2.08028e-05	-2.41631	-0.704644
105182140	chr8:105182140:C:T	4.65019e-27	-6.38037e-10	-0.253072	0.000485725	-6.38037e-10	0.0296032
105182569	chr8:105182569:G:A	7.50271e-28	-2.0773	-3.32691e-10	5.50732e-05	-2.14738	-3.32691e-10
105184039	chr8:105184039:T:C	3.19587e-28	-1.76334	-1.16737	3.42633e-05	-1.48158	-1.14038
105184558	chr8:105184558:A:G	2.89264e-28	-1.84517	-1.18523	3.03353e-05	-1.57977	-1.16396
105184604	chr8:105184604:G:C	2.16899e-28	-2.16202	-1.15629	1.61792e-05	-2.18173	-1.19058
105184864	chr8:105184864:T:C	1.77808e-27	-6.38037e-10	-1.21445	0.000142347	-6.38037e-10	-1.19777
105185064	chr8:105185064:T:C	6.65717e-28	-1.4685	-0.728368	7.33405e-05	-1.10275	-0.75818
105185167	chr8:105185167:G:A	2.82607e-27	-6.38037e-10	-0.751096	0.000239727	-6.38037e-10	-0.676537
105185172	chr8:105185172:T:C	2.49193e-28	-1.97195	-1.20756	5.98917e-05	-0.825222	-1.23828
105185235	chr8:105185235:A:G	1.58778e-27	-6.38037e-10	-1.32764	0.000124764	-6.38037e-10	-1.32961
105185348	chr8:105185348:C:T	6.63378e-28	-2.20039	-3.32691e-10	8.02545e-05	-1.77084	-3.32691e-10
105185612	chr8:105185612:GA:G	3.47713e-28	-1.8426	-1.00376	2.82925e-05	-1.81101	-1.00243
105185901	chr8:105185901:A:G	2.32189e-28	-2.00479	-1.2454	4.23315e-05	-1.15436	-1.25615
105186168	chr8:105186168:T:C	3.05489e-27	-6.38037e-10	-0.673238	0.000278695	-6.38037e-10	-0.525922
105186530	chr8:105186530:C:T	5.97693e-28	-1.56378	-0.740877	6.51218e-05	-1.20906	-0.770719
105186566	chr8:105186566:T:C	5.96097e-28	-1.58819	-0.719145	6.4572e-05	-1.23876	-0.749494
105186605	chr8:105186605:C:G	2.49796e-27	-6.38037e-10	-0.874507	0.000211762	-6.38037e-10	-0.800575
105186732	chr8:105186732:G:A	6.02964e-28	-1.55094	-0.744939	6.59659e-05	-1.19271	-0.774192
105187169	chr8:105187169:T:G	1.93316e-27	-1.94899	0.818168	0.000361668	-1.17239	0.907073
105187452	chr8:105187452:A:G	1.66484e-28	-2.26334	-1.3195	2.38721e-05	-1.66219	-1.32114
105188755	chr8:105188755:A:G	2.20726e-28	-2.14211	-1.15871	1.63937e-05	-2.16602	-1.19312
105190620	chr8:105190620:TC:T	1.58677e-27	-6.38037e-10	-1.32828	0.000124883	-6.38037e-10	-1.32866
105190869	chr8:105190869:C:G	2.14784e-27	-6.38037e-10	-1.02552	0.000164335	-6.38037e-10	-1.05413
105190950	chr8:105190950:T:C	1.19805e-26	0.693295	-3.32691e-10	0.000340826	-0.324667	-3.32691e-10
105191156	chr8:105191156:T:C	1.62312e-27	-6.38037e-10	-1.30563	0.000127527	-6.38037e-10	-1.30771
105191231	chr8:105191231:A:G	1.62063e-27	-6.38037e-10	-1.30717	0.000127338	-6.38037e-10	-1.3092
105192366	chr8:105192366:C:T	3.00231e-28	-1.77043	-1.22275	3.20482e-05	-1.48363	-1.20517
105192392	chr8:105192392:T:C	2.97871e-28	-1.81938	-1.1817	3.1365e-05	-1.55034	-1.16
105193949	chr8:105193949:C:A	2.43272e-27	-6.38037e-10	-0.900971	0.000194979	-6.38037e-10	-0.883148
105195216	chr8:105195216:T:C	2.29717e-28	-1.94696	-1.31393	5.95108e-05	-0.745311	-1.32457
105195447	chr8:105195447:C:T	2.50816e-28	-1.95778	-1.21523	6.30879e-05	-0.766506	-1.245
105196227	chr8:105196227:C:T	2.46721e-28	-1.97482	-1.21465	2.51198e-05	-1.73599	-1.19639
105196461	chr8:105196461:A:G	4.65916e-27	-6.38037e-10	-0.251147	0.000478188	-6.38037e-10	0.0139641
105196739	chr8:105196739:G:A	5.98063e-28	-1.54696	-0.757082	6.52483e-05	-1.19365	-0.784191
105196859	chr8:105196859:G:C	2.94185e-27	-6.38037e-10	-0.710941	0.000232888	-6.38037e-10	-0.705483
105197601	chr8:105197601:T:A	3.22671e-28	-1.93782	-0.983279	2.60867e-05	-1.91303	-0.981586
105197686	chr8:105197686:G:A	3.01374e-28	-2.04075	-0.948638	5.19338e-05	-1.2573	-0.948768
105197825	chr8:105197825:TG:T	1.8664e-27	-1.16597	-3.32691e-10	7.2449e-05	-1.87316	-3.32691e-10
105198128	chr8:105198128:A:C	2.59128e-27	-6.38037e-10	-0.837828	0.000225327	-6.38037e-10	-0.738487
105198218	chr8:105198218:A:T	2.73869e-28	-2.17672	-0.908365	1.91572e-05	-2.30389	-0.89947
105198728	chr8:105198728:A:G	2.42353e-28	-1.99018	-1.21717	5.89391e-05	-0.832806	-1.24673
105198892	chr8:105198892:A:C	2.1696e-27	-6.38037e-10	-1.01544	0.000166337	-6.38037e-10	-1.04202
105198937	chr8:105198937:G:C	1.5848e-27	-6.38037e-10	-1.32952	0.000124768	-6.38037e-10	-1.32958
105199883	chr8:105199883:CA:C	1.83735e-27	-6.38037e-10	-1.18166	0.000147271	-6.38037e-10	-1.16377
105199905	chr8:105199905:G:T	1.70591e-27	-6.38037e-10	-1.25588	0.000136194	-6.38037e-10	-1.24196
105200222	chr8:105200222:A:G	2.7261e-27	-6.38037e-10	-0.787108	0.00022906	-6.38037e-10	-0.722054
105200645	chr8:105200645:A:G	2.00188e-28	-2.22301	-1.17547	1.52e-05	-2.22964	-1.2051
105201401	chr8:105201401:A:C	2.08101e-27	-6.38037e-10	-1.05713	0.000174377	-6.38037e-10	-0.99482
105201555	chr8:105201555:T:C	1.72273e-27	-6.38037e-10	-1.24607	0.000141033	-6.38037e-10	-1.20705
105201867	chr8:105201867:G:A	2.64299e-28	-1.96627	-1.15439	2.701e-05	-1.72861	-1.13123
105201890	chr8:105201890:A:T	2.20188e-28	-2.21553	-1.08773	1.77684e-05	-2.16191	-1.1167
105201918	chr8:105201918:T:C	2.67014e-27	-6.38037e-10	-0.807852	0.00022538	-6.38037e-10	-0.738249
105201920	chr8:105201920:T:C	1.59038e-27	-6.38037e-10	-1.32601	0.000125126	-6.38037e-10	-1.32672
105202982	chr8:105202982:A:T	2.98635e-27	-6.38037e-10	-0.695931	0.000271604	-6.38037e-10	-0.551692
105203066	chr8:105203066:T:G	2.51695e-28	-2.14008	-1.02944	1.85034e-05	-2.15617	-1.08192
105203318	chr8:105203318:G:A	1.58623e-27	-6.38037e-10	-1.32862	0.000124775	-6.38037e-10	-1.32953
105203658	chr8:105203658:G:A	2.55091e-28	-1.95412	-1.202	2.644e-05	-1.69865	-1.18251
105203915	chr8:105203915:T:C	2.04455e-27	-6.38037e-10	-1.07481	0.000157948	-6.38037e-10	-1.09377
105204021	chr8:105204021:G:A	4.90785e-27	-6.38037e-10	-0.199146	0.000411952	-6.38037e-10	-0.135132
105204074	chr8:105204074:C:T	7.79514e-28	-1.4184	-0.62067	8.73122e-05	-1.03676	-0.649785
105204083	chr8:105204083:G:A	5.01132e-27	-6.38037e-10	-0.178281	0.000469084	-6.38037e-10	-0.00525785
105204108	chr8:105204108:C:T	2.28375e-28	-2.24699	-1.01975	1.92544e-05	-2.17841	-1.01989
105204216	chr8:105204216:C:T	2.23622e-27	-6.38037e-10	-0.985195	0.000174283	-6.38037e-10	-0.995358
105204570	chr8:105204570:T:A	5.34073e-28	-2.4172	-3.32691e-10	4.73249e-05	-2.299	-3.32691e-10
105204975	chr8:105204975:A:G	8.88405e-28	-1.90831	-3.32691e-10	5.84436e-05	-2.08798	-3.32691e-10
105205209	chr8:105205209:G:A	1.86607e-28	-2.16059	-1.30815	1.67735e-05	-2.02412	-1.31212
105205233	chr8:105205233:A:G	3.16937e-27	-6.38037e-10	-0.636448	0.00028754	-6.38037e-10	-0.494676
105205260	chr8:105205260:C:T	1.89825e-27	-6.38037e-10	-1.14905	0.000154243	-6.38037e-10	-1.11751
105205668	chr8:105205668:G:A	7.2726e-28	-2.10845	-3.32691e-10	4.85743e-05	-2.27294	-3.32691e-10
105206018	chr8:105206018:T:C	1.29803e-26	0.773452	-3.32691e-10	0.000377744	-0.221822	-3.32691e-10
105206653	chr8:105206653:A:G	5.60124e-27	-6.38037e-10	-0.0669942	0.000453251	-6.38037e-10	-0.0395933
105207120	chr8:105207120:T:A	5.86377e-28	-2.32377	-3.32691e-10	5.10858e-05	-2.22253	-3.32691e-10
105207485	chr8:105207485:A:G	5.87539e-27	-6.38037e-10	-0.0192083	0.000474709	-6.38037e-10	0.00666394
105207880	chr8:105207880:GC:G	2.0859e-27	-6.38037e-10	-1.05478	0.000171235	-6.38037e-10	-1.013
105208082	chr8:105208082:T:A	2.71795e-27	-6.38037e-10	-0.790102	0.000212059	-6.38037e-10	-0.799175
105208107	chr8:105208107:G:C	2.1876e-27	-6.38037e-10	-1.00717	0.000183444	-6.38037e-10	-0.944129
105208427	chr8:105208427:T:C	1.59256e-27	-6.38037e-10	-1.32464	0.000125565	-6.38037e-10	-1.32322
105208439	chr8:105208439:A:G	2.85043e-28	-1.86703	-1.17807	3.01128e-05	-1.59521	-1.15588
105208641	chr8:105208641:T:A	3.39856e-27	-6.38037e-10	-0.566628	0.000310901	-6.38037e-10	-0.416566
105208908	chr8:105208908:T:C	1.64191e-27	-6.38037e-10	-1.29412	0.000128504	-6.38037e-10	-1.30008
105209241	chr8:105209241:A:G	2.04446e-27	-6.38037e-10	-1.07485	0.000170933	-6.38037e-10	-1.01477
105209447	chr8:105209447:C:T	1.97094e-27	-6.38037e-10	-1.11147	0.000145338	-6.38037e-10	-1.17698
105209891	chr8:105209891:G:C	1.59904e-27	-6.38037e-10	-1.32058	0.00012548	-6.38037e-10	-1.32389
105209967	chr8:105209967:A:G	3.5231e-27	-6.38037e-10	-0.530639	0.000323011	-6.38037e-10	-0.378352
105209982	chr8:105209982:C:T	3.84479e-27	-6.38037e-10	-0.443261	0.000402599	-6.38037e-10	-0.158098
105210292	chr8:105210292:G:A	2.60116e-28	-1.91452	-1.22209	6.76035e-05	-0.69187	-1.25051
105210474	chr8:105210474:G:A	2.38223e-27	-6.38037e-10	-0.921946	0.000179951	-6.38037e-10	-0.963355
105210478	chr8:105210478:C:T	1.97737e-28	-2.17214	-1.23865	1.99552e-05	-1.92077	-1.24178
105210645	chr8:105210645:C:G	3.12087e-27	-6.38037e-10	-0.651868	0.000242979	-6.38037e-10	-0.663064
105210868	chr8:105210868:A:T	3.0288e-28	-1.81616	-1.16824	8.74395e-05	-0.542236	-1.14286
105211031	chr8:105211031:A:G	2.04334e-27	-6.38037e-10	-1.0754	0.000157933	-6.38037e-10	-1.09387
105211125	chr8:105211125:C:T	2.43577e-27	-6.38037e-10	-0.899716	0.000189646	-6.38037e-10	-0.910877
105211646	chr8:105211646:C:T	1.29833e-27	-1.52891	-3.32691e-10	4.62572e-05	-2.32182	-3.32691e-10
105211648	chr8:105211648:T:A	1.59566e-27	-6.38037e-10	-1.32269	0.000125264	-6.38037e-10	-1.32562
105211833	chr8:105211833:A:G	1.85642e-28	-2.31445	-1.15947	1.49016e-05	-2.26598	-1.1886
105213999	chr8:105213999:T:C	3.25656e-27	-6.38037e-10	-0.609311	0.0002533	-6.38037e-10	-0.621466
105214044	chr8:105214044:AAAATCTAGC:A	4.27331e-27	-6.38037e-10	-0.337592	0.00044095	-6.38037e-10	-0.0671079
105214352	chr8:105214352:G:A	1.5948e-27	-6.38037e-10	-1.32323	0.000125367	-6.38037e-10	-1.3248
105215017	chr8:105215017:G:A	1.58519e-27	-6.38037e-10	-1.32928	0.000130993	-6.38037e-10	-1.28089
105215344	chr8:105215344:G:A	4.64548e-27	-6.38037e-10	-0.254087	0.000484751	-6.38037e-10	0.0275955
105216566	chr8:105216566:A:G	4.10671e-28	-1.54384	-1.1361	3.77256e-05	-1.40669	-1.11901
105216912	chr8:105216912:C:T	2.53451e-27	-6.38037e-10	-0.85998	0.000185333	-6.38037e-10	-0.933883
105216917	chr8:105216917:C:T	1.00098e-27	-1.78901	-3.32691e-10	0.000152952	-1.12591	-3.32691e-10
105217182	chr8:105217182:T:C	5.70355e-28	-1.36733	-0.98415	2.00973e-05	-2.10021	-1.05524
105217229	chr8:105217229:G:T	5.61243e-28	-2.36758	-3.32691e-10	4.52768e-05	-2.34325	-3.32691e-10
105217934	chr8:105217934:G:A	1.53962e-28	-2.3333	-1.32773	1.52071e-05	-2.1061	-1.32818
105218027	chr8:105218027:G:T	1.57106e-28	-2.32273	-1.31809	1.56696e-05	-2.08415	-1.32016
105218162	chr8:105218162:G:A	7.6005e-28	-2.06435	-3.32691e-10	4.54205e-05	-2.34007	-3.32691e-10
105218170	chr8:105218170:C:T	2.28425e-28	-2.05047	-1.21606	8.3859e-05	-0.550967	-1.17594
105218282	chr8:105218282:A:G	1.77343e-28	-2.19281	-1.32684	1.99442e-05	-1.83459	-1.32851
105218567	chr8:105218567:A:G	1.59918e-27	-6.38037e-10	-1.32049	0.000126287	-6.38037e-10	-1.31748
105218903	chr8:105218903:A:G	2.15765e-28	-2.0214	-1.30215	1.15249e-05	-2.41883	-1.2927
105218944	chr8:105218944:G:A	8.15472e-28	-0.686999	-1.30697	8.59705e-05	-0.387896	-1.31414
105218975	chr8:105218975:A:G	1.58746e-27	-6.38037e-10	-1.32784	0.000125773	-6.38037e-10	-1.32156
105219155	chr8:105219155:A:G	1.58953e-27	-6.38037e-10	-1.32654	0.000126213	-6.38037e-10	-1.31806
105219544	chr8:105219544:A:T	1.61652e-27	-6.38037e-10	-1.30971	0.000126594	-6.38037e-10	-1.31505
105220552	chr8:105220552:A:G	1.63665e-27	-6.38037e-10	-1.29733	0.000131491	-6.38037e-10	-1.2771
105220959	chr8:105220959:A:G	1.04876e-27	-1.74237	-3.32691e-10	6.37186e-05	-2.00156	-3.32691e-10
105220965	chr8:105220965:A:C	2.78021e-28	-1.88174	-1.1883	1.32627e-05	-2.39917	-1.17192
105221898	chr8:105221898:T:C	1.67663e-27	-6.38037e-10	-1.2732	0.000135468	-6.38037e-10	-1.2473
105222197	chr8:105222197:A:T	2.69864e-27	-0.797232	-3.32691e-10	4.18979e-05	-2.4208	-3.32691e-10
105222414	chr8:105222414:G:A	2.54725e-28	-2.01152	-1.14603	9.84287e-05	-0.475795	-1.09091
105222490	chr8:105222490:C:G	1.66126e-28	-2.25543	-1.32956	1.76905e-05	-1.95393	-1.32908
105222652	chr8:105222652:A:T	1.85626e-27	-6.38037e-10	-1.17142	0.000152509	-6.38037e-10	-1.12882
105222925	chr8:105222925:C:T	1.70162e-27	-6.38037e-10	-1.2584	0.000137734	-6.38037e-10	-1.23072
105223381	chr8:105223381:G:C	1.68635e-27	-6.38037e-10	-1.26742	0.000136254	-6.38037e-10	-1.24151
105223405	chr8:105223405:C:T	6.66338e-28	-2.19594	-3.32691e-10	4.89466e-05	-2.26531	-3.32691e-10
105223773	chr8:105223773:C:T	1.62814e-27	-6.38037e-10	-1.30254	0.000128428	-6.38037e-10	-1.30067
105224219	chr8:105224219:C:T	1.67309e-27	-6.38037e-10	-1.27531	0.00013504	-6.38037e-10	-1.25047
105225553	chr8:105225553:T:C	5.31913e-28	-2.42126	-3.32691e-10	5.67054e-05	-2.11817	-3.32691e-10
105225671	chr8:105225671:A:G	1.82567e-28	-2.31787	-1.17275	1.93626e-05	-2.05272	-1.13997
105225740	chr8:105225740:T:C	1.79465e-27	-6.38037e-10	-1.20517	0.000145897	-6.38037e-10	-1.17314
105225795	chr8:105225795:T:C	1.91717e-26	-6.38037e-10	1.16345	0.00135659	-6.38037e-10	1.05669
105226102	chr8:105226102:A:G	1.74193e-27	-6.38037e-10	-1.23499	0.000141102	-6.38037e-10	-1.20656
105226253	chr8:105226253:A:C	2.09797e-28	-2.02604	-1.32556	1.1162e-05	-2.41755	-1.32598
105226321	chr8:105226321:G:A	1.99204e-27	-6.38037e-10	-1.10082	0.000157609	-6.38037e-10	-1.09592
105226901	chr8:105226901:C:T	1.66817e-27	-6.38037e-10	-1.27825	0.00013459	-6.38037e-10	-1.2538
105226924	chr8:105226924:T:C	1.47008e-28	-2.40992	-1.29734	1.23669e-05	-2.35263	-1.28838
105226956	chr8:105226956:TC:T	7.23946e-28	-2.11302	-3.32691e-10	4.94442e-05	-2.2552	-3.32691e-10
105227364	chr8:105227364:TTAA:T	2.13252e-28	-2.30843	-1.02683	2.25113e-05	-2.02912	-1.0129
105228187	chr8:105228187:A:G	3.72433e-28	-1.46117	-1.31651	2.98963e-05	-1.45548	-1.30282
105228255	chr8:105228255:C:T	2.04135e-28	-2.33292	-1.04603	2.10602e-05	-2.07742	-1.03123
105229208	chr8:105229208:G:T	1.91368e-28	-2.367	-1.07654	1.89717e-05	-2.14951	-1.06358
105229237	chr8:105229237:T:C	4.14309e-27	-6.38037e-10	-0.36854	0.000311758	-6.38037e-10	-0.41381
105229469	chr8:105229469:A:C	1.64079e-27	-6.38037e-10	-1.2948	0.000132099	-6.38037e-10	-1.27249
105229562	chr8:105229562:G:A	1.95721e-28	-2.35656	-1.06449	1.96839e-05	-2.12611	-1.05013
105230363	chr8:105230363:G:A	2.67066e-28	-1.9372	-1.17304	0.000112404	-0.315771	-1.11817
105230472	chr8:105230472:A:G	1.71613e-27	-6.38037e-10	-1.24991	0.000139282	-6.38037e-10	-1.21954
105230517	chr8:105230517:G:A	1.54949e-28	-2.34124	-1.3134	1.52136e-05	-2.11765	-1.3162
105230566	chr8:105230566:A:T	4.68968e-27	-6.38037e-10	-0.244617	0.000428191	-6.38037e-10	-0.09647
105231315	chr8:105231315:A:G	1.4957e-28	-2.36131	-1.32866	1.43911e-05	-2.16038	-1.32905
105231590	chr8:105231590:G:C	1.79248e-28	-2.38659	-1.12238	1.7216e-05	-2.19916	-1.11104
105232711	chr8:105232711:A:G	2.13274e-28	-2.0251	-1.31006	1.13929e-05	-2.41754	-1.30551
105232980	chr8:105232980:A:C	1.85983e-27	-6.38037e-10	-1.1695	0.000156355	-6.38037e-10	-1.10391
105233030	chr8:105233030:T:C	1.61773e-27	-6.38037e-10	-1.30896	0.000126863	-6.38037e-10	-1.31293
105233308	chr8:105233308:T:A	1.99771e-27	-6.38037e-10	-1.09798	0.000163746	-6.38037e-10	-1.05772
105233646	chr8:105233646:G:T	1.97543e-27	-6.38037e-10	-1.1092	0.000165744	-6.38037e-10	-1.04559
105233921	chr8:105233921:G:C	2.68336e-28	-2.17271	-0.932785	2.20445e-05	-2.25787	-0.805107
105234659	chr8:105234659:T:A	2.04262e-28	-2.04875	-1.32958	1.111e-05	-2.41967	-1.32852
105235076	chr8:105235076:T:C	1.73005e-27	-6.38037e-10	-1.24183	0.000138331	-6.38037e-10	-1.22639
105235467	chr8:105235467:C:T	7.64398e-28	-0.787705	-1.27094	7.25502e-05	-0.588059	-1.2837
105235534	chr8:105235534:A:T	1.77005e-27	-6.38037e-10	-1.21898	0.000145121	-6.38037e-10	-1.17847
105235754	chr8:105235754:C:T	1.71496e-27	-6.38037e-10	-1.25059	0.000139761	-6.38037e-10	-1.21611
105236166	chr8:105236166:T:G	1.94507e-28	-2.13029	-1.29698	1.15809e-05	-2.42026	-1.28642
105236674	chr8:105236674:G:A	5.34212e-28	-2.41694	-3.32691e-10	4.24035e-05	-2.40881	-3.32691e-10
105237073	chr8:105237073:A:T	2.19651e-27	-6.38037e-10	-1.00311	0.000183646	-6.38037e-10	-0.943032
105237629	chr8:105237629:A:T	2.50709e-27	-6.38037e-10	-0.87086	0.000243255	-6.38037e-10	-0.661929
105237760	chr8:105237760:T:C	1.97734e-28	-2.08308	-1.32773	1.10798e-05	-2.42127	-1.32964
105237907	chr8:105237907:G:A	1.65785e-27	-6.38037e-10	-1.28446	0.000133559	-6.38037e-10	-1.26149
105238025	chr8:105238025:G:A	1.60711e-28	-2.29637	-1.32176	1.60189e-05	-2.07113	-1.31114
105238046	chr8:105238046:T:A	1.96054e-28	-2.35189	-1.06746	1.98041e-05	-2.11703	-1.05312
105238543	chr8:105238543:T:G	3.84873e-27	-6.38037e-10	-0.442239	0.000290306	-6.38037e-10	-0.485103
105239019	chr8:105239019:G:C	2.9367e-28	-1.95931	-1.05597	1.58795e-05	-2.41413	-0.976882
105239155	chr8:105239155:C:G	1.84743e-27	-6.38037e-10	-1.17618	0.000151819	-6.38037e-10	-1.13335
105239248	chr8:105239248:C:T	2.25392e-28	-1.99439	-1.2855	1.20325e-05	-2.41722	-1.25121
105239474	chr8:105239474:G:A	2.13389e-28	-2.02855	-1.30607	1.16426e-05	-2.4199	-1.28147
105239925	chr8:105239925:A:G	5.34554e-28	-2.4163	-3.32691e-10	4.19776e-05	-2.4189	-3.32691e-10
105240073	chr8:105240073:A:G	2.05637e-28	-2.17567	-1.19596	2.68629e-05	-1.79118	-1.07412
105240119	chr8:105240119:T:C	1.59392e-27	-6.38037e-10	-1.32379	0.000126347	-6.38037e-10	-1.31701
105240581	chr8:105240581:T:C	2.16611e-28	-2.01603	-1.3036	1.13497e-05	-2.40802	-1.31883
105240660	chr8:105240660:G:A	1.99104e-27	-1.10132	-3.32691e-10	0.000107187	-1.48147	-3.32691e-10
105240820	chr8:105240820:G:A	1.46126e-26	-6.38037e-10	0.891904	0.00103839	-6.38037e-10	0.789388
105241260	chr8:105241260:G:A	1.52061e-26	-6.38037e-10	0.931713	0.00107954	-6.38037e-10	0.82825
105241281	chr8:105241281:C:G	2.41839e-28	-1.89701	-1.31245	1.16216e-05	-2.38335	-1.31982
105241626	chr8:105241626:G:T	1.6007e-27	-6.38037e-10	-1.31954	0.000127513	-6.38037e-10	-1.30782
105241653	chr8:105241653:G:A	4.33608e-28	-1.83183	-0.793768	2.65577e-05	-2.1162	-0.760518
105241848	chr8:105241848:A:G	1.63128e-27	-6.38037e-10	-1.30062	0.000126438	-6.38037e-10	-1.31629
105242250	chr8:105242250:G:A	1.62663e-27	-6.38037e-10	-1.30347	0.000129973	-6.38037e-10	-1.28871
105242253	chr8:105242253:G:T	2.07807e-28	-2.41897	-0.942155	3.10478e-05	-1.92076	-0.799753
105242343	chr8:105242343:C:T	6.13098e-28	-1.06578	-1.21343	2.3984e-05	-1.74716	-1.23149
105242530	chr8:105242530:G:C	4.34055e-27	-6.38037e-10	-0.321981	0.000421005	-6.38037e-10	-0.113394
105242906	chr8:105242906:G:A	1.71215e-28	-2.24592	-1.3089	1.89161e-05	-1.90363	-1.31239
105243288	chr8:105243288:CAT:C	2.39645e-28	-2.39466	-0.823912	3.45484e-05	-1.8284	-0.785272
105243596	chr8:105243596:T:C	1.71256e-28	-2.40574	-1.14884	2.14452e-05	-1.98664	-1.10389
105244000	chr8:105244000:G:A	2.99855e-27	-6.38037e-10	-0.691852	0.000278018	-6.38037e-10	-0.528352
105244099	chr8:105244099:A:G	1.52221e-26	-6.38037e-10	0.932765	0.00108065	-6.38037e-10	0.829279
105244152	chr8:105244152:C:G	3.48527e-27	-6.38037e-10	-0.541434	0.000328411	-6.38037e-10	-0.361772
105244276	chr8:105244276:G:T	1.58624e-27	-6.38037e-10	-1.32862	0.000124762	-6.38037e-10	-1.32963
105244299	chr8:105244299:C:G	6.12826e-28	-2.27965	-3.32691e-10	4.78705e-05	-2.28754	-3.32691e-10
105244437	chr8:105244437:C:T	1.68939e-27	-6.38037e-10	-1.26561	0.000132929	-6.38037e-10	-1.26622
105244461	chr8:105244461:C:T	2.50524e-28	-2.39092	-0.78326	3.54358e-05	-1.84503	-0.743286
105244634	chr8:105244634:T:C	3.85575e-27	-6.38037e-10	-0.440415	0.000332548	-6.38037e-10	-0.349253
105244783	chr8:105244783:A:C	1.84926e-26	-6.38037e-10	1.12739	0.00187658	-6.38037e-10	1.38117
105245098	chr8:105245098:A:G	1.60152e-27	-6.38037e-10	-1.31903	0.000125985	-6.38037e-10	-1.31988
105245446	chr8:105245446:T:C	1.6175e-28	-2.41147	-1.20022	2.04032e-05	-1.97877	-1.16157
105245627	chr8:105245627:G:A	2.6759e-28	-2.12858	-0.979696	1.61277e-05	-2.40817	-0.96733
105245693	chr8:105245693:G:A	2.86154e-28	-1.71355	-1.32766	1.69526e-05	-1.99648	-1.32914
105245803	chr8:105245803:G:A	5.24723e-28	-1.99187	-0.442995	3.63077e-05	-2.17418	-0.389826
105246369	chr8:105246369:C:T	7.11777e-27	-6.38037e-10	0.172613	0.000798867	-6.38037e-10	0.527155
105246570	chr8:105246570:CAT:C	6.11253e-28	-2.28223	-3.32691e-10	5.60379e-05	-2.13001	-3.32691e-10
105247159	chr8:105247159:G:T	5.08461e-28	-1.76895	-0.697394	2.55455e-05	-2.23628	-0.679296
105247235	chr8:105247235:A:G	1.59097e-27	-6.38037e-10	-1.32564	0.000126306	-6.38037e-10	-1.31733
105247253	chr8:105247253:A:G	1.61513e-27	-6.38037e-10	-1.31056	0.000129671	-6.38037e-10	-1.29104
105247284	chr8:105247284:G:A	1.72112e-26	1.05558	-3.32691e-10	0.000430086	-0.0920526	-3.32691e-10
105247289	chr8:105247289:T:C	3.48113e-28	-2.30044	-0.54477	2.41811e-05	-2.38242	-0.588044
105247433	chr8:105247433:A:G	1.64845e-27	-6.38037e-10	-1.29015	0.000126917	-6.38037e-10	-1.31251
105247444	chr8:105247444:T:A	3.71334e-28	-2.40906	-0.371572	5.02866e-05	-2.07431	-0.163987
105247983	chr8:105247983:C:T	4.64983e-28	-1.6537	-0.902034	2.24167e-05	-2.10993	-0.936302
105248088	chr8:105248088:C:T	2.11191e-28	-2.01892	-1.32605	1.13115e-05	-2.41273	-1.31749
105248252	chr8:105248252:A:G	1.66375e-27	-6.38037e-10	-1.28091	0.000131756	-6.38037e-10	-1.27509
105248278	chr8:105248278:G:A	1.8863e-27	-6.38037e-10	-1.15537	0.000149171	-6.38037e-10	-1.15094
105248332	chr8:105248332:C:T	5.12298e-28	-1.87373	-0.585097	3.09e-05	-2.1654	-0.559879
105248646	chr8:105248646:C:T	1.6366e-27	-6.38037e-10	-1.29736	0.000127668	-6.38037e-10	-1.3066
105248740	chr8:105248740:C:A	1.70251e-27	-6.38037e-10	-1.25788	0.000133809	-6.38037e-10	-1.25962
105248775	chr8:105248775:C:A	1.83236e-27	-6.38037e-10	-1.18438	0.000134068	-6.38037e-10	-1.25769
105248880	chr8:105248880:G:A	3.89971e-28	-1.92787	-0.803794	2.5416e-05	-2.13123	-0.789427
105249307	chr8:105249307:A:C	5.37994e-28	-2.40989	-3.32691e-10	7.11605e-05	-1.8911	-3.32691e-10
105249528	chr8:105249528:G:A	2.13934e-28	-2.05673	-1.27534	1.15875e-05	-2.41233	-1.29378
105249706	chr8:105249706:G:A	2.26677e-28	-1.99751	-1.2767	1.1749e-05	-2.40361	-1.28866
105249794	chr8:105249794:C:T	1.99943e-28	-2.097	-1.30271	1.12286e-05	-2.41901	-1.31856
105250025	chr8:105250025:C:T	1.5869e-26	-6.38037e-10	0.974387	0.0011275	-6.38037e-10	0.871722
105250262	chr8:105250262:T:C	1.8319e-28	-2.40567	-1.08154	2.05749e-05	-2.12659	-1.00537
105250481	chr8:105250481:A:G	1.68806e-28	-2.39178	-1.17721	1.72735e-05	-2.17027	-1.13659
105250492	chr8:105250492:A:G	4.96404e-28	-1.78968	-0.700667	2.71442e-05	-2.21801	-0.63686
105250529	chr8:105250529:T:C	2.42126e-28	-2.40776	-0.800524	2.89597e-05	-2.11772	-0.672415
105250767	chr8:105250767:T:G	1.81658e-27	-6.38037e-10	-1.19303	0.000145858	-6.38037e-10	-1.1734
105251021	chr8:105251021:T:A	2.26573e-28	-2.40835	-0.866321	2.58293e-05	-2.12953	-0.775002
105251146	chr8:105251146:T:A	7.12984e-28	-0.804662	-1.32362	0.000131856	0.0525488	-1.32688
105251182	chr8:105251182:G:A	2.44938e-28	-2.39771	-0.799026	2.65566e-05	-2.17153	-0.705229
105251537	chr8:105251537:C:G	6.51341e-28	-2.2187	-3.32691e-10	4.75476e-05	-2.29431	-3.32691e-10
105251540	chr8:105251540:C:T	1.58638e-26	-6.38037e-10	0.974056	0.00112714	-6.38037e-10	0.871404
105252384	chr8:105252384:G:A	1.60308e-27	-6.38037e-10	-1.31805	0.000125278	-6.38037e-10	-1.32551
105252598	chr8:105252598:A:G	1.59053e-27	-6.38037e-10	-1.32592	0.000126242	-6.38037e-10	-1.31784
105252703	chr8:105252703:T:C	4.92306e-28	-1.73291	-0.765727	2.34678e-05	-2.26419	-0.736216
105252838	chr8:105252838:G:A	6.36589e-28	-1.63597	-0.605638	2.64222e-05	-2.29717	-0.584667
105253099	chr8:105253099:G:A	1.62647e-27	-6.38037e-10	-1.30357	0.000126811	-6.38037e-10	-1.31334
105253218	chr8:105253218:A:G	7.56925e-28	-1.89369	-0.174786	4.47693e-05	-2.15316	-0.201359
105253284	chr8:105253284:A:G	1.64792e-27	-6.38037e-10	-1.29047	0.000127207	-6.38037e-10	-1.31023
105253492	chr8:105253492:C:G	1.66948e-28	-2.36245	-1.21761	4.04499e-05	-1.23502	-1.22095
105253509	chr8:105253509:C:T	4.94418e-28	-2.41108	-0.0832775	6.79591e-05	-2.03879	0.101657
105253865	chr8:105253865:T:TG	1.65884e-28	-2.41069	-1.17576	3.17804e-05	-1.51797	-1.17922
105254295	chr8:105254295:T:C	1.61161e-27	-6.38037e-10	-1.31275	0.000126109	-6.38037e-10	-1.31889
105254321	chr8:105254321:T:C	1.52764e-28	-2.42084	-1.248	2.4025e-05	-1.73725	-1.2397
105254554	chr8:105254554:T:C	9.7888e-27	-6.38037e-10	0.491258	0.00113857	-6.38037e-10	0.881493
105254943	chr8:105254943:A:G	6.09642e-28	-1.566	-0.718864	2.92027e-05	-2.05381	-0.727964
105255068	chr8:105255068:C:T	1.6336e-27	-6.38037e-10	-1.2992	0.000126465	-6.38037e-10	-1.31607
105255124	chr8:105255124:G:A	5.03657e-28	-1.71788	-0.757965	2.61423e-05	-2.12861	-0.763873
105255142	chr8:105255142:T:C	1.5962e-26	-6.38037e-10	0.98023	0.001134	-6.38037e-10	0.87747
105255175	chr8:105255175:C:T	8.49855e-27	-6.38037e-10	0.349915	0.000970886	-6.38037e-10	0.722171
105255214	chr8:105255214:T:C	6.44263e-28	-1.64499	-0.584644	3.20643e-05	-2.09906	-0.589234
105255325	chr8:105255325:C:A	5.05253e-28	-1.96193	-0.510751	3.58702e-05	-2.10622	-0.469911
105255457	chr8:105255457:T:C	1.6015e-27	-6.38037e-10	-1.31904	0.000125512	-6.38037e-10	-1.32364
105255543	chr8:105255543:A:G	1.80649e-27	-6.38037e-10	-1.19859	0.000146918	-6.38037e-10	-1.16616
105255872	chr8:105255872:G:T	1.60539e-27	-6.38037e-10	-1.31661	0.000127787	-6.38037e-10	-1.30567
105255935	chr8:105255935:C:A	1.69897e-28	-2.40594	-1.1566	3.41606e-05	-1.46481	-1.16015
105256812	chr8:105256812:A:G	1.69326e-27	-6.38037e-10	-1.26333	0.000134953	-6.38037e-10	-1.25111
105256967	chr8:105256967:A:G	6.00351e-28	-1.7418	-0.558421	3.09472e-05	-2.16014	-0.563618
105257015	chr8:105257015:A:G	1.80228e-28	-2.42111	-1.08241	3.02504e-05	-1.68082	-1.06571
105257095	chr8:105257095:A:C	1.79329e-28	-2.421	-1.08752	2.99272e-05	-1.687	-1.07027
105257270	chr8:105257270:T:A	2.06717e-27	-6.38037e-10	-1.0638	0.000162504	-6.38037e-10	-1.06534
105257295	chr8:105257295:T:C	2.0648e-27	-6.38037e-10	-1.06495	0.000162317	-6.38037e-10	-1.06649
105257352	chr8:105257352:C:G	2.23127e-27	-6.38037e-10	-0.987412	0.000172138	-6.38037e-10	-1.00774
105257405	chr8:105257405:T:C	1.41522e-28	-2.41927	-1.32602	1.21772e-05	-2.32921	-1.32726
105257406	chr8:105257406:G:A	1.72978e-28	-2.41909	-1.12548	3.18379e-05	-1.58909	-1.10629
105257684	chr8:105257684:A:G	2.40401e-28	-2.40609	-0.809339	2.87539e-05	-2.08711	-0.71016
105257710	chr8:105257710:C:T	1.84469e-27	-6.38037e-10	-1.17767	0.000136554	-6.38037e-10	-1.23932
105258070	chr8:105258070:T:C	2.23127e-27	-6.38037e-10	-0.987412	0.000172138	-6.38037e-10	-1.00774
105258144	chr8:105258144:A:G	1.95429e-28	-2.41723	-1.00531	1.86431e-05	-2.28	-0.950568
105258147	chr8:105258147:C:T	2.09415e-27	-6.38037e-10	-1.05083	0.000161973	-6.38037e-10	-1.06861
105258632	chr8:105258632:A:G	2.90065e-27	-0.725046	-3.32691e-10	0.000148004	-1.1588	-3.32691e-10
105258647	chr8:105258647:C:T	1.7977e-28	-2.33773	-1.16833	1.89362e-05	-2.09342	-1.12154
105259168	chr8:105259168:T:C	1.5984e-27	-6.38037e-10	-1.32098	0.000125342	-6.38037e-10	-1.32499
105259301	chr8:105259301:G:A	9.84082e-27	-6.38037e-10	0.496557	0.00111774	-6.38037e-10	0.863024
105259688	chr8:105259688:G:A	5.704e-28	-1.98822	-0.363179	4.00993e-05	-2.07853	-0.386149
105259718	chr8:105259718:G:A	1.65163e-27	-6.38037e-10	-1.28822	0.000130306	-6.38037e-10	-1.28615
105259745	chr8:105259745:T:C	5.8431e-28	-2.3273	-3.32691e-10	6.9794e-05	-1.91049	-3.32691e-10
105260148	chr8:105260148:G:C	1.91115e-28	-2.42097	-1.0239	2.46024e-05	-1.99685	-0.956348
105260381	chr8:105260381:A:G	1.47693e-28	-2.4183	-1.2843	2.20776e-05	-1.7636	-1.29787
105260637	chr8:105260637:C:T	5.58273e-28	-1.59035	-0.782534	2.70237e-05	-2.06362	-0.795708
105260654	chr8:105260654:A:T	1.78998e-27	-6.38037e-10	-1.20777	0.000141519	-6.38037e-10	-1.2036
105260723	chr8:105260723:C:A	1.50161e-26	-6.38037e-10	0.919141	0.00150867	-6.38037e-10	1.16294
105260814	chr8:105260814:G:A	1.45352e-28	-2.39045	-1.32813	3.47653e-05	-1.28353	-1.32389
105261094	chr8:105261094:T:C	1.60453e-27	-6.38037e-10	-1.31715	0.00012769	-6.38037e-10	-1.30644
105261301	chr8:105261301:CATATTTTT:C	1.47357e-28	-2.4172	-1.28768	2.77032e-05	-1.56289	-1.2716
105261382	chr8:105261382:T:C	9.8508e-27	-6.38037e-10	0.497571	0.00111964	-6.38037e-10	0.864719
105261383	chr8:105261383:G:A	9.90381e-27	-6.38037e-10	0.502938	0.00112616	-6.38037e-10	0.870531
105262264	chr8:105262264:G:A	8.52462e-27	-6.38037e-10	0.352978	0.000974228	-6.38037e-10	0.725607
105262345	chr8:105262345:T:G	1.58863e-27	-6.38037e-10	-1.32711	0.000124767	-6.38037e-10	-1.32959
105262481	chr8:105262481:C:A	1.71303e-27	-6.38037e-10	-1.25172	0.00013303	-6.38037e-10	-1.26547
105262494	chr8:105262494:G:T	1.53918e-28	-2.41206	-1.24926	1.47045e-05	-2.24022	-1.22767
105262854	chr8:105262854:G:A	1.86247e-27	-6.38037e-10	-1.16808	0.000152792	-6.38037e-10	-1.12696
105263015	chr8:105263015:G:C	1.8159e-27	-6.38037e-10	-1.1934	0.000144687	-6.38037e-10	-1.18146
105263148	chr8:105263148:G:A	6.42082e-28	-1.66141	-0.57161	3.28093e-05	-2.09049	-0.57484
105263290	chr8:105263290:T:A	2.15316e-28	-2.41899	-0.90664	3.14814e-05	-1.87647	-0.830173
105263646	chr8:105263646:C:T	4.2542e-28	-1.72868	-0.915975	2.35646e-05	-2.12981	-0.866481
105263927	chr8:105263927:C:T	1.75733e-27	-6.38037e-10	-1.22618	0.000135697	-6.38037e-10	-1.24561
105264136	chr8:105264136:G:A	1.64693e-28	-2.39608	-1.19757	1.62687e-05	-2.21286	-1.15394
105264216	chr8:105264216:A:G	1.60333e-27	-6.38037e-10	-1.3179	0.000125289	-6.38037e-10	-1.32542
105264418	chr8:105264418:A:G	3.66409e-28	-1.86179	-0.932195	2.12484e-05	-2.21611	-0.883645
105264495	chr8:105264495:G:A	1.60015e-28	-2.4186	-1.20387	2.83098e-05	-1.60511	-1.20772
105264562	chr8:105264562:T:G	5.94377e-27	-0.00763699	-3.32691e-10	6.41035e-05	-1.99554	-3.32691e-10
105264613	chr8:105264613:G:A	1.49761e-28	-2.41238	-1.27631	1.40083e-05	-2.26813	-1.24825
105264617	chr8:105264617:TATA:T	1.50035e-28	-2.4119	-1.27497	1.40655e-05	-2.26581	-1.2465
105264681	chr8:105264681:A:G	7.74245e-28	-2.04585	-3.32691e-10	4.9859e-05	-2.24684	-3.32691e-10
105264930	chr8:105264930:A:G	6.11956e-28	-1.80204	-0.47904	3.27597e-05	-2.18446	-0.482376
105264978	chr8:105264978:A:G	6.25841e-28	-2.25864	-3.32691e-10	4.23011e-05	-2.41123	-3.32691e-10
105265108	chr8:105265108:A:C	2.02474e-27	-6.38037e-10	-1.08454	0.000164995	-6.38037e-10	-1.05013
105265641	chr8:105265641:C:T	1.8215e-27	-6.38037e-10	-1.19032	0.000138064	-6.38037e-10	-1.22832
105266314	chr8:105266314:G:C	1.77541e-28	-2.40925	-1.10929	1.90197e-05	-2.13801	-1.07256
105266318	chr8:105266318:T:C	1.6374e-27	-6.38037e-10	-1.29687	0.000129347	-6.38037e-10	-1.29354
105266323	chr8:105266323:A:G	1.47204e-26	-6.38037e-10	0.899251	0.00104246	-6.38037e-10	0.793303
105266327	chr8:105266327:G:A	2.56541e-28	-2.35457	-0.795879	2.96917e-05	-2.01085	-0.754318
105266485	chr8:105266485:G:A	2.17654e-27	-6.38037e-10	-1.01224	0.000167489	-6.38037e-10	-1.03512
105266876	chr8:105266876:C:T	1.48082e-28	-2.41735	-1.28262	2.46026e-05	-1.67089	-1.28229
105267098	chr8:105267098:T:C	1.618e-28	-2.30617	-1.30521	1.36467e-05	-2.23835	-1.3042
105267270	chr8:105267270:C:T	2.15861e-28	-2.38419	-0.938912	1.85898e-05	-2.40911	-0.824319
105267610	chr8:105267610:C:T	2.3235e-28	-2.33761	-0.911884	2.08419e-05	-2.28406	-0.835011
105267790	chr8:105267790:A:G	1.30494e-26	-6.38037e-10	0.778762	0.000929436	-6.38037e-10	0.678539
105267886	chr8:105267886:C:T	2.39456e-28	-1.93005	-1.28931	2.32343e-05	-1.71642	-1.29399
105268115	chr8:105268115:G:A	2.15447e-28	-2.07358	-1.25144	2.0117e-05	-1.89062	-1.26385
105268142	chr8:105268142:A:G	6.13993e-27	-6.38037e-10	0.0248327	0.000534838	-6.38037e-10	0.125926
105268245	chr8:105268245:A:T	8.53284e-28	-1.94864	-3.32691e-10	7.13626e-05	-1.88827	-3.32691e-10
105268252	chr8:105268252:T:G	2.36621e-28	-1.99238	-1.2389	2.23069e-05	-1.79815	-1.25299
105268527	chr8:105268527:G:A	7.28517e-27	-6.38037e-10	0.195859	0.000644658	-6.38037e-10	0.312681
105268583	chr8:105268583:T:A	3.15899e-26	-6.38037e-10	1.66286	0.00414122	-6.38037e-10	2.17271
105268760	chr8:105268760:CTTTATA:C	1.7192e-27	-6.38037e-10	-1.24812	0.000132178	-6.38037e-10	-1.27189
105268788	chr8:105268788:G:A	1.99431e-28	-2.16766	-1.23461	1.78255e-05	-2.01593	-1.25948
105269048	chr8:105269048:A:G	1.52338e-28	-2.36208	-1.30955	1.56442e-05	-2.08773	-1.31821
105269398	chr8:105269398:G:A	1.64138e-27	-6.38037e-10	-1.29444	0.000129496	-6.38037e-10	-1.29239
105269659	chr8:105269659:ACT:A	2.88508e-26	-6.38037e-10	1.57216	0.00375672	-6.38037e-10	2.07526
105269747	chr8:105269747:A:G	4.50111e-26	-6.38037e-10	2.01693	0.00608314	-6.38037e-10	2.55724
105269822	chr8:105269822:A:G	1.30262e-26	-6.38037e-10	0.776979	0.000927838	-6.38037e-10	0.676818
105270506	chr8:105270506:A:G	7.95921e-27	-6.38037e-10	0.284348	0.00070411	-6.38037e-10	0.400896
105270520	chr8:105270520:T:C	8.56749e-27	-6.38037e-10	0.357993	0.000986815	-6.38037e-10	0.738444
105270732	chr8:105270732:C:A	1.48445e-28	-2.40965	-1.28787	1.98267e-05	-1.86874	-1.30027
105270802	chr8:105270802:G:A	1.23953e-27	-2.2381	0.662857	0.000160742	-1.88576	0.809519
105271081	chr8:105271081:C:A	7.79708e-28	-1.15548	-0.883336	2.83281e-05	-1.86172	-0.950459
105271193	chr8:105271193:C:T	1.30494e-26	-6.38037e-10	0.778762	0.000929436	-6.38037e-10	0.678539
105271477	chr8:105271477:G:T	4.44837e-26	-6.38037e-10	2.00514	0.00598508	-6.38037e-10	2.54099
105271537	chr8:105271537:G:A	1.12856e-26	-6.38037e-10	0.633544	0.000806617	-6.38037e-10	0.53681
105271547	chr8:105271547:G:T	8.0553e-27	-6.38037e-10	0.296349	0.000928992	-6.38037e-10	0.678061
105271697	chr8:105271697:G:A	1.82144e-27	-6.38037e-10	-1.19035	0.000148088	-6.38037e-10	-1.15823
105271957	chr8:105271957:A:C	1.15869e-26	-6.38037e-10	0.659897	0.00109486	-6.38037e-10	0.842339
105272150	chr8:105272150:A:G	1.6405e-27	-6.38037e-10	-1.29498	0.000126715	-6.38037e-10	-1.3141
105272459	chr8:105272459:G:C	8.66637e-27	-6.38037e-10	0.369468	0.000999167	-6.38037e-10	0.750883
105272484	chr8:105272484:T:G	1.95083e-27	-6.38037e-10	-1.12173	0.000149469	-6.38037e-10	-1.14895
105272599	chr8:105272599:A:G	1.80465e-27	-6.38037e-10	-1.19962	0.000144914	-6.38037e-10	-1.1799
105273038	chr8:105273038:C:G	3.69265e-28	-2.41813	-0.368095	3.71954e-05	-2.36764	-0.172218
105273335	chr8:105273335:A:T	1.68171e-27	-6.38037e-10	-1.27017	0.00013542	-6.38037e-10	-1.24766
105273818	chr8:105273818:AG:A	3.67523e-28	-2.42036	-0.370596	3.76155e-05	-2.35298	-0.17564
105273886	chr8:105273886:T:C	1.6708e-27	-6.38037e-10	-1.27668	0.000138584	-6.38037e-10	-1.22456
105274504	chr8:105274504:G:A	2.431e-28	-1.92611	-1.27815	1.94015e-05	-1.9534	-1.23729
105274895	chr8:105274895:C:T	2.60647e-27	-6.38037e-10	-0.831983	0.000224389	-6.38037e-10	-0.742659
105275070	chr8:105275070:G:C	2.55129e-27	-6.38037e-10	-0.853383	0.000219484	-6.38037e-10	-0.764758
105275561	chr8:105275561:A:G	2.27315e-28	-1.94781	-1.32359	1.83825e-05	-1.93675	-1.30788
105275744	chr8:105275744:T:C	3.52331e-28	-2.1774	-0.655771	9.16212e-05	-1.12248	-0.515898
105276187	chr8:105276187:G:A	1.08653e-26	-6.38037e-10	0.595597	0.00077533	-6.38037e-10	0.49725
105276333	chr8:105276333:C:T	1.48176e-28	-2.3908	-1.30853	1.49012e-05	-2.14067	-1.31393
105276380	chr8:105276380:T:C	6.29124e-28	-1.88036	-0.373054	4.22661e-05	-2.08527	-0.326781
105276511	chr8:105276511:A:G	5.5492e-28	-1.93287	-0.446045	4.0676e-05	-2.04865	-0.40175
105276589	chr8:105276589:CA:C	2.78215e-27	-6.38037e-10	-0.766759	0.000254113	-6.38037e-10	-0.61826
105276723	chr8:105276723:A:G	1.08879e-26	-6.38037e-10	0.597668	0.000778919	-6.38037e-10	0.501868
105276908	chr8:105276908:C:T	3.74814e-28	-2.41765	-0.353655	3.78158e-05	-2.3675	-0.15581
105277267	chr8:105277267:C:A	6.15192e-28	-1.87188	-0.403919	4.08267e-05	-2.08654	-0.360163
105277271	chr8:105277271:C:T	3.29189e-28	-2.42127	-0.479831	3.40609e-05	-2.32901	-0.298879
105277908	chr8:105277908:T:C	6.54216e-28	-1.90426	-0.310041	4.61584e-05	-2.05854	-0.265418
105278206	chr8:105278206:C:A	7.75236e-28	-1.89109	-0.153484	5.35035e-05	-2.06854	-0.107748
105278238	chr8:105278238:A:G	2.51544e-28	-1.8422	-1.32791	1.68285e-05	-2.01587	-1.31709
105278350	chr8:105278350:T:C	6.47307e-28	-1.91152	-0.313396	4.63174e-05	-2.05178	-0.268744
105278985	chr8:105278985:T:C	6.44111e-28	-1.88839	-0.341474	4.50434e-05	-2.04928	-0.299133
105279148	chr8:105279148:A:G	3.4004e-28	-2.41989	-0.448785	3.46126e-05	-2.357	-0.254817
105279151	chr8:105279151:C:T	2.9219e-26	-6.38037e-10	1.58484	0.00380934	-6.38037e-10	2.08917
105279176	chr8:105279176:TTA:T	2.08485e-28	-2.1358	-1.22207	2.83755e-05	-1.64296	-1.16755
105279280	chr8:105279280:G:A	3.42182e-28	-2.4186	-0.443792	3.42397e-05	-2.3637	-0.258951
105279416	chr8:105279416:T:A	1.72466e-27	-6.38037e-10	-1.24495	0.000139438	-6.38037e-10	-1.21842
105279564	chr8:105279564:T:C	1.0881e-26	-6.38037e-10	0.597033	0.000778513	-6.38037e-10	0.501347
105279598	chr8:105279598:G:T	9.48956e-27	-6.38037e-10	0.460211	0.000677797	-6.38037e-10	0.362808
105279793	chr8:105279793:G:A	2.46951e-28	-1.88887	-1.29968	1.88724e-05	-1.94996	-1.26838
105279813	chr8:105279813:C:T	2.99611e-26	-6.38037e-10	1.60992	0.00390921	-6.38037e-10	2.11505
105280276	chr8:105280276:C:T	5.35114e-28	-1.94457	-0.470691	4.15624e-05	-1.99917	-0.429675
105280447	chr8:105280447:C:T	2.52974e-28	-2.40994	-0.754507	2.36849e-05	-2.39235	-0.598847
105280536	chr8:105280536:T:C	2.44846e-28	-1.8722	-1.32491	1.77666e-05	-1.96902	-1.3097
105280584	chr8:105280584:G:A	2.52743e-26	-6.38037e-10	1.43981	0.00325718	-6.38037e-10	1.93258
105280710	chr8:105280710:G:T	3.32271e-28	-2.42067	-0.471116	3.39731e-05	-2.35049	-0.279979
105280751	chr8:105280751:T:C	2.74282e-28	-2.3996	-0.683979	2.51805e-05	-2.40174	-0.528233
105280800	chr8:105280800:G:C	2.76158e-28	-2.36937	-0.707395	2.41348e-05	-2.41807	-0.554313
105281204	chr8:105281204:A:C	8.5244e-28	-1.94963	-3.32691e-10	4.19226e-05	-2.42021	-3.32691e-10
105281441	chr8:105281441:C:T	1.09044e-26	-6.38037e-10	0.599184	0.000780013	-6.38037e-10	0.503271
105281565	chr8:105281565:C:T	2.783e-28	-2.39697	-0.672061	2.54561e-05	-2.40437	-0.514715
105282500	chr8:105282500:G:A	1.83607e-26	-6.38037e-10	1.12023	0.00129931	-6.38037e-10	1.01355
105282532	chr8:105282532:C:T	3.36773e-28	-2.41959	-0.458736	3.38297e-05	-2.35959	-0.275108
105282634	chr8:105282634:T:A	3.62953e-26	-6.38037e-10	1.80171	0.00482252	-6.38037e-10	2.32501
105282894	chr8:105282894:AC:A	1.82108e-27	-6.38037e-10	-1.19055	0.000148056	-6.38037e-10	-1.15845
105283204	chr8:105283204:A:G	2.53377e-28	-1.83558	-1.32728	1.67412e-05	-2.02346	-1.3147
105283217	chr8:105283217:C:G	2.5516e-28	-1.82987	-1.32598	1.67237e-05	-2.02748	-1.31174
105283367	chr8:105283367:A:C	1.72367e-27	-6.38037e-10	-1.24553	0.000131458	-6.38037e-10	-1.27735
105283562	chr8:105283562:TAAAC:T	1.62049e-27	-6.38037e-10	-1.30725	0.000125782	-6.38037e-10	-1.32149
105283862	chr8:105283862:G:A	3.56925e-27	-1.33266	0.815039	0.000159769	-1.88309	0.800787
105284022	chr8:105284022:G:T	1.67492e-27	-6.38037e-10	-1.27421	0.000134094	-6.38037e-10	-1.2575
105284062	chr8:105284062:T:C	1.92332e-27	-6.38037e-10	-1.13593	0.000147572	-6.38037e-10	-1.16172
105284105	chr8:105284105:C:T	1.67722e-27	-6.38037e-10	-1.27285	0.000134277	-6.38037e-10	-1.25613
105284238	chr8:105284238:A:G	2.88772e-27	-6.38037e-10	-0.729513	0.00026576	-6.38037e-10	-0.573446
105284290	chr8:105284290:G:A	2.16938e-28	-2.39695	-0.921175	2.02479e-05	-2.39859	-0.749404
105284492	chr8:105284492:C:T	2.02936e-28	-2.10655	-1.2783	1.16602e-05	-2.38488	-1.31497
105284743	chr8:105284743:A:T	4.20091e-28	-1.90436	-0.752902	2.97339e-05	-2.034	-0.729752
105284806	chr8:105284806:C:T	2.74695e-27	-6.38037e-10	-0.779491	0.000193436	-6.38037e-10	-0.89109
105284918	chr8:105284918:G:A	6.47601e-28	-1.92881	-0.295651	4.77268e-05	-2.034	-0.25655
105284956	chr8:105284956:G:C	1.61184e-27	-6.38037e-10	-1.3126	0.000126478	-6.38037e-10	-1.31597
105285290	chr8:105285290:T:A	1.6176e-27	-6.38037e-10	-1.30904	0.000124853	-6.38037e-10	-1.32891
105285335	chr8:105285335:G:A	2.81058e-28	-2.12354	-0.935634	1.7144e-05	-2.41867	-0.895728
105285368	chr8:105285368:T:G	1.45466e-28	-2.4153	-1.30249	1.69743e-05	-2.01566	-1.30868
105285587	chr8:105285587:T:C	6.94367e-28	-1.88225	-0.272486	4.69134e-05	-2.07654	-0.231196
105285878	chr8:105285878:T:A	1.73497e-27	-6.38037e-10	-1.23899	0.000140437	-6.38037e-10	-1.21128
105286068	chr8:105286068:G:A	1.73527e-27	-6.38037e-10	-1.23882	0.000136188	-6.38037e-10	-1.242
105286095	chr8:105286095:T:C	5.42185e-28	-2.40213	-3.32691e-10	4.22349e-05	-2.41279	-3.32691e-10
105286176	chr8:105286176:C:A	1.99629e-28	-2.39922	-1.00206	1.84497e-05	-2.39613	-0.844858
105286216	chr8:105286216:T:C	1.45497e-28	-2.40862	-1.30897	1.57615e-05	-2.08421	-1.31426
105286321	chr8:105286321:A:G	1.7124e-27	-1.62427	0.372183	0.000135933	-1.923	0.679122
105286480	chr8:105286480:T:C	5.94361e-28	-2.31025	-3.32691e-10	4.24947e-05	-2.40666	-3.32691e-10
105286798	chr8:105286798:G:A	7.77908e-28	-0.841779	-1.19935	2.97196e-05	-1.52878	-1.23546
105286868	chr8:105286868:G:A	5.5013e-28	-1.83336	-0.554221	3.40345e-05	-2.0908	-0.537867
105286878	chr8:105286878:C:T	9.81556e-28	-1.8086	-3.32691e-10	5.75532e-05	-2.10333	-3.32691e-10
105286885	chr8:105286885:ATAT:A	2.86994e-28	-2.42066	-0.617613	2.89012e-05	-2.35182	-0.440337
105287163	chr8:105287163:A:G	2.44727e-27	-6.38037e-10	-0.89501	0.000218098	-6.38037e-10	-0.771094
105287175	chr8:105287175:G:T	1.51092e-28	-2.4128	-1.26705	1.71854e-05	-2.0357	-1.27627
105287213	chr8:105287213:G:A	9.08985e-28	-0.947918	-0.93749	3.44883e-05	-1.61629	-0.99913
105287582	chr8:105287582:G:A	2.88611e-28	-2.42089	-0.611764	2.91152e-05	-2.34881	-0.435972
105287644	chr8:105287644:G:A	7.82228e-28	-2.03559	-3.32691e-10	4.19863e-05	-2.4187	-3.32691e-10
105287671	chr8:105287671:T:A	5.18397e-28	-1.97848	-0.468513	4.19079e-05	-1.99136	-0.4292
105288116	chr8:105288116:A:G	1.58055e-28	-2.41822	-1.21657	1.8788e-05	-1.99245	-1.23037
105288469	chr8:105288469:A:G	2.09534e-27	-6.38037e-10	-1.05027	0.000155806	-6.38037e-10	-1.10743
105288828	chr8:105288828:A:G	1.08885e-26	-6.38037e-10	0.597723	0.000779019	-6.38037e-10	0.501997
105288999	chr8:105288999:G:A	6.51517e-28	-1.90039	-0.318045	4.56429e-05	-2.05745	-0.277736
105289087	chr8:105289087:T:A	2.67104e-27	-6.38037e-10	-0.807513	0.000189053	-6.38037e-10	-0.914011
105289674	chr8:105289674:C:A	6.96593e-28	-1.8662	-0.285339	4.65392e-05	-2.06653	-0.249217
105290240	chr8:105290240:C:T	2.29659e-27	-6.38037e-10	-0.958554	0.000185529	-6.38037e-10	-0.932829
105290403	chr8:105290403:A:T	9.12204e-28	-1.88187	-3.32691e-10	5.55774e-05	-2.13826	-3.32691e-10
105290449	chr8:105290449:G:T	4.70851e-28	-1.90599	-0.637207	3.41631e-05	-2.01825	-0.606639
105290647	chr8:105290647:A:G	1.47105e-28	-2.40677	-1.29982	1.56222e-05	-2.10033	-1.30701
105290817	chr8:105290817:T:C	1.49167e-28	-2.4036	-1.28907	1.55253e-05	-2.11631	-1.29725
105290882	chr8:105290882:A:G	6.00443e-28	-1.96567	-0.334404	4.82015e-05	-1.98508	-0.295571
105290951	chr8:105290951:T:C	1.66144e-27	-6.38037e-10	-1.2823	0.000127866	-6.38037e-10	-1.30505
105290963	chr8:105290963:G:A	6.688e-28	-1.0161	-1.17615	2.62736e-05	-1.67834	-1.20914
105291126	chr8:105291126:T:C	1.97813e-27	-6.38037e-10	-1.10783	0.000149886	-6.38037e-10	-1.14616
105291385	chr8:105291385:T:G	1.48052e-28	-2.41244	-1.28774	1.62632e-05	-2.07083	-1.29631
105291389	chr8:105291389:G:A	6.87993e-28	-1.16341	-1.00055	2.74462e-05	-1.78453	-1.05928
105291674	chr8:105291674:G:A	4.93416e-28	-1.9882	-0.508179	4.2072e-05	-1.94259	-0.474069
105291698	chr8:105291698:A:G	4.89257e-27	-6.38037e-10	-0.202264	0.000313511	-6.38037e-10	-0.408204
105292180	chr8:105292180:T:C	5.11868e-28	-1.98391	-0.475762	4.34187e-05	-1.94369	-0.441453
105292237	chr8:105292237:C:T	1.60676e-27	-6.38037e-10	-1.31576	0.000124927	-6.38037e-10	-1.32831
105292491	chr8:105292491:G:A	2.9625e-28	-2.19271	-0.813825	6.41432e-05	-1.26995	-0.72497
105292724	chr8:105292724:G:A	3.69632e-28	-2.3953	-0.389924	4.29491e-05	-2.19093	-0.205096
105292994	chr8:105292994:A:G	4.6359e-27	-6.38037e-10	-0.256152	0.000499607	-6.38037e-10	0.057783
105293295	chr8:105293295:T:G	3.73679e-28	-2.42029	-0.354052	3.90014e-05	-2.32117	-0.171273
105293495	chr8:105293495:G:A	1.21711e-26	-6.38037e-10	0.709079	0.00086662	-6.38037e-10	0.608561
105293501	chr8:105293501:G:A	1.38687e-26	-6.38037e-10	0.839656	0.000981359	-6.38037e-10	0.7329
105293980	chr8:105293980:T:C	3.93086e-28	-2.21684	-0.506872	5.71189e-05	-1.64236	-0.468543
105293995	chr8:105293995:T:G	1.47305e-27	-1.45238	0.0497323	6.86866e-05	-1.98465	0.0581623
105294010	chr8:105294010:A:C	4.18879e-28	-2.17941	-0.480748	5.44405e-05	-1.71682	-0.442114
105294085	chr8:105294085:G:A	1.20734e-26	-6.38037e-10	0.701021	0.000859758	-6.38037e-10	0.600612
105294102	chr8:105294102:A:G	3.29477e-27	-6.38037e-10	-0.597645	0.000227643	-6.38037e-10	-0.72826
105294302	chr8:105294302:CAT:C	2.15937e-28	-2.41433	-0.908423	3.11499e-05	-1.77802	-0.939204
105294626	chr8:105294626:G:T	1.85696e-28	-2.14402	-1.32961	4.84502e-05	-0.948807	-1.3267
105294758	chr8:105294758:C:G	1.7587e-27	-6.38037e-10	-1.2254	0.000127068	-6.38037e-10	-1.31132
105294947	chr8:105294947:CT:C	2.34276e-28	-2.41889	-0.822342	2.30518e-05	-2.20413	-0.814167
105294988	chr8:105294988:G:A	4.23951e-28	-2.14965	-0.498465	5.24136e-05	-1.73382	-0.463056
105295128	chr8:105295128:T:G	3.65378e-28	-2.39519	-0.401617	3.20581e-05	-2.31738	-0.371104
105295144	chr8:105295144:C:T	2.81406e-27	-1.30812	0.552768	0.000169428	-1.59104	0.567427
105295160	chr8:105295160:G:A	4.38544e-28	-2.11884	-0.495438	5.01524e-05	-1.78072	-0.460252
105295221	chr8:105295221:G:A	1.19408e-26	0.689982	-3.32691e-10	8.68262e-05	-1.69213	-3.32691e-10
105295254	chr8:105295254:G:T	1.20328e-26	-6.38037e-10	0.697651	0.000856992	-6.38037e-10	0.59739
105295303	chr8:105295303:C:T	4.54676e-28	-2.15449	-0.423659	5.69552e-05	-1.72666	-0.387114
105295561	chr8:105295561:T:A	4.46943e-28	-2.14283	-0.452477	5.43842e-05	-1.74397	-0.415998
105295766	chr8:105295766:C:G	4.4275e-28	-2.15005	-0.454679	5.48743e-05	-1.73265	-0.418345
105296661	chr8:105296661:G:A	3.30913e-28	-2.41444	-0.481445	3.54523e-05	-2.25316	-0.33469
105297469	chr8:105297469:C:T	3.69173e-28	-1.99649	-0.789976	3.26047e-05	-1.91627	-0.755315
105298077	chr8:105298077:T:G	3.78601e-28	-2.0494	-0.711856	3.36849e-05	-1.97109	-0.6679
105298689	chr8:105298689:C:T	3.30102e-28	-2.12334	-0.774991	3.02111e-05	-1.97595	-0.771877
105299781	chr8:105299781:CTT:C	1.64483e-27	-6.38037e-10	-1.29234	0.000129789	-6.38037e-10	-1.29013
105299822	chr8:105299822:T:G	2.24228e-27	-6.38037e-10	-0.982489	0.000181293	-6.38037e-10	-0.955925
105300157	chr8:105300157:G:A	3.2267e-28	-1.92934	-0.991771	6.22415e-05	-1.12675	-0.898267
105300661	chr8:105300661:T:C	1.60593e-27	-6.38037e-10	-1.31628	0.000125831	-6.38037e-10	-1.3211
105300738	chr8:105300738:T:TGAGTGAAC	1.66661e-27	-6.38037e-10	-1.27919	0.000126957	-6.38037e-10	-1.31219
105300951	chr8:105300951:A:G	2.84673e-27	-6.38037e-10	-0.74381	0.000292584	-6.38037e-10	-0.477287
105301507	chr8:105301507:A:C	1.66661e-27	-6.38037e-10	-1.27919	0.000126957	-6.38037e-10	-1.31219
105303109	chr8:105303109:TA:T	1.80675e-27	-6.38037e-10	-1.19845	0.000137455	-6.38037e-10	-1.23274
105304829	chr8:105304829:C:A	1.94676e-27	-6.38037e-10	-1.12382	0.000142467	-6.38037e-10	-1.19693
105305124	chr8:105305124:C:A	5.41456e-27	-6.38037e-10	-0.10089	0.000418309	-6.38037e-10	-0.119817
105305719	chr8:105305719:A:G	1.62305e-27	-6.38037e-10	-1.30567	0.000130472	-6.38037e-10	-1.28488
105305765	chr8:105305765:T:A	1.864e-27	-6.38037e-10	-1.16725	0.000139281	-6.38037e-10	-1.21954
105305919	chr8:105305919:A:G	3.20767e-27	-6.38037e-10	-0.624436	0.000264325	-6.38037e-10	-0.57886
105306118	chr8:105306118:G:C	1.95598e-27	-6.38037e-10	-1.11909	0.000143035	-6.38037e-10	-1.19295
105306211	chr8:105306211:A:T	5.86841e-27	-6.38037e-10	-0.020397	0.000453263	-6.38037e-10	-0.0395655
105306500	chr8:105306500:T:C	4.01882e-28	-1.55362	-1.14796	1.67467e-05	-2.29577	-1.04207
105306711	chr8:105306711:TG:T	6.0677e-28	-2.28959	-3.32691e-10	5.89537e-05	-2.07929	-3.32691e-10
105306793	chr8:105306793:A:G	1.81244e-27	-6.38037e-10	-1.1953	0.000136137	-6.38037e-10	-1.24238
105307320	chr8:105307320:A:T	1.36549e-27	-0.149122	-1.32934	2.32205e-05	-1.68162	-1.32938
105307377	chr8:105307377:T:A	1.70358e-28	-2.27182	-1.28802	4.78549e-05	-1.01111	-1.27675
105307859	chr8:105307859:A:T	5.31978e-28	-2.42113	-3.32691e-10	5.50172e-05	-2.14839	-3.32691e-10
105308108	chr8:105308108:T:C	1.01553e-27	-1.77457	-3.32691e-10	5.49384e-05	-2.14983	-3.32691e-10
105308334	chr8:105308334:C:G	9.07857e-28	-0.564687	-1.32196	1.59148e-05	-2.08412	-1.30467
105308850	chr8:105308850:T:G	1.81882e-27	-6.38037e-10	-1.19179	0.000136574	-6.38037e-10	-1.23917
105308898	chr8:105308898:G:C	8.5782e-28	-0.625531	-1.31781	1.55905e-05	-2.11179	-1.29759
105308910	chr8:105308910:T:C	2.06515e-27	-6.38037e-10	-1.06478	0.000151336	-6.38037e-10	-1.13654
105309005	chr8:105309005:A:G	3.24221e-27	-6.38037e-10	-0.613725	0.000244886	-6.38037e-10	-0.655245
105309048	chr8:105309048:C:T	2.54031e-27	-6.38037e-10	-0.857696	0.000233964	-6.38037e-10	-0.70087
105309259	chr8:105309259:AG:A	1.79197e-27	-6.38037e-10	-1.20666	0.000134927	-6.38037e-10	-1.25131
105309491	chr8:105309491:T:C	1.77985e-27	-6.38037e-10	-1.21345	0.000134189	-6.38037e-10	-1.25679
105310308	chr8:105310308:C:T	1.67878e-27	-6.38037e-10	-1.27192	0.00013354	-6.38037e-10	-1.26164
105310309	chr8:105310309:G:A	2.57244e-27	-6.38037e-10	-0.845127	0.000177643	-6.38037e-10	-0.976265
105310354	chr8:105310354:G:A	1.90423e-27	-6.38037e-10	-1.14591	0.000141953	-6.38037e-10	-1.20054
105310463	chr8:105310463:G:A	1.38602e-27	-2.23522	0.771676	0.000142288	-2.40953	1.21134
105311278	chr8:105311278:A:G	3.80637e-28	-1.60926	-1.14663	1.75128e-05	-2.28729	-1.00582
105311328	chr8:105311328:C:T	6.3821e-28	-0.97836	-1.26071	1.6301e-05	-2.15141	-1.21341
105311343	chr8:105311343:A:C	4.61807e-27	0.323198	-0.583202	8.80954e-05	-1.39675	-0.280871
105311455	chr8:105311455:C:T	3.05249e-28	-2.22943	-0.747175	7.8709e-05	-1.18963	-0.600647
105311594	chr8:105311594:A:T	1.66439e-27	-6.38037e-10	-1.28052	0.000125778	-6.38037e-10	-1.32152
105311699	chr8:105311699:A:G	1.59796e-27	-6.38037e-10	-1.32126	0.000125606	-6.38037e-10	-1.32289
105311969	chr8:105311969:A:G	3.46993e-27	-6.38037e-10	-0.545846	0.000252106	-6.38037e-10	-0.626189
105312046	chr8:105312046:C:T	1.02555e-27	-2.40108	0.636331	0.000169062	-2.141	1.11523
105312289	chr8:105312289:A:G	2.4179e-27	-6.38037e-10	-0.907081	0.000178833	-6.38037e-10	-0.969586
105312841	chr8:105312841:T:C	1.58476e-27	-6.38037e-10	-1.32955	0.000124854	-6.38037e-10	-1.32889
105312902	chr8:105312902:A:G	4.43278e-28	-2.17523	-0.428313	3.72782e-05	-2.20479	-0.332841
105313132	chr8:105313132:A:G	3.7943e-28	-2.28197	-0.477098	3.27734e-05	-2.41073	-0.255696
105313218	chr8:105313218:A:G	2.77429e-27	-6.38037e-10	-0.769585	0.000206844	-6.38037e-10	-0.824076
105314153	chr8:105314153:T:A	3.24053e-27	-6.38037e-10	-0.614245	0.000252898	-6.38037e-10	-0.623053
105314213	chr8:105314213:A:G	1.60684e-27	-6.38037e-10	-1.31571	0.000125732	-6.38037e-10	-1.32188
105314544	chr8:105314544:C:A	1.97618e-28	-2.40119	-1.01021	2.12616e-05	-2.25394	-0.845197
105314665	chr8:105314665:G:T	2.37904e-27	-6.38037e-10	-0.923283	0.000179674	-6.38037e-10	-0.964893
105314858	chr8:105314858:T:C	3.72673e-28	-2.09081	-0.686228	2.65263e-05	-2.26292	-0.614984
105314929	chr8:105314929:A:G	1.70112e-27	-6.38037e-10	-1.2587	0.000133265	-6.38037e-10	-1.2637
105315063	chr8:105315063:G:T	1.70036e-27	-6.38037e-10	-1.25914	0.000132497	-6.38037e-10	-1.26948
105315820	chr8:105315820:T:C	2.77765e-27	-6.38037e-10	-0.768375	0.00020729	-6.38037e-10	-0.821918
105316183	chr8:105316183:C:T	2.08889e-27	-6.38037e-10	-1.05335	0.000157278	-6.38037e-10	-1.09802
105316203	chr8:105316203:T:C	2.64457e-27	-6.38037e-10	-0.817475	0.000225478	-6.38037e-10	-0.737817
105316312	chr8:105316312:C:T	2.36636e-27	-6.38037e-10	-0.928628	0.000175503	-6.38037e-10	-0.988381
105316336	chr8:105316336:ATATT:A	1.63479e-27	-6.38037e-10	-1.29847	0.000125137	-6.38037e-10	-1.32663
105316492	chr8:105316492:C:T	2.23791e-28	-2.02968	-1.25734	1.37747e-05	-2.27893	-1.25428
105316865	chr8:105316865:A:G	1.67512e-27	-6.38037e-10	-1.2741	0.000135339	-6.38037e-10	-1.24825
105317087	chr8:105317087:A:G	2.32216e-27	-6.38037e-10	-0.947483	0.000146889	-6.38037e-10	-1.16636
105317798	chr8:105317798:T:G	3.35456e-27	-6.38037e-10	-0.579661	0.000295801	-6.38037e-10	-0.466351
105318213	chr8:105318213:T:A	7.65184e-28	-2.05762	-3.32691e-10	4.95753e-05	-2.25255	-3.32691e-10
105319080	chr8:105319080:A:T	1.59381e-27	-6.38037e-10	-1.32385	0.000126678	-6.38037e-10	-1.31439
105319241	chr8:105319241:G:A	2.21506e-27	-6.38037e-10	-0.994703	0.000147537	-6.38037e-10	-1.16196
105320393	chr8:105320393:A:G	1.60745e-27	-6.38037e-10	-1.31533	0.000128403	-6.38037e-10	-1.30087
105320453	chr8:105320453:C:CTT	1.17945e-26	-6.38037e-10	0.677654	0.00105839	-6.38037e-10	0.808463
105320657	chr8:105320657:T:G	2.93888e-27	-6.38037e-10	-0.711954	0.000218238	-6.38037e-10	-0.770453
105320960	chr8:105320960:A:G	2.14695e-27	-6.38037e-10	-1.02593	0.00016317	-6.38037e-10	-1.06124
105322057	chr8:105322057:T:C	2.23433e-27	-6.38037e-10	-0.986038	0.000190274	-6.38037e-10	-0.907575
105322780	chr8:105322780:G:T	1.68517e-28	-2.24108	-1.32962	1.16447e-05	-2.40366	-1.29753
105323293	chr8:105323293:T:A	1.83796e-27	-6.38037e-10	-1.18133	0.000141709	-6.38037e-10	-1.20226
105323418	chr8:105323418:G:A	1.64107e-27	-6.38037e-10	-1.29463	0.000130115	-6.38037e-10	-1.28762
105324076	chr8:105324076:T:A	2.7187e-27	-0.0148131	-0.775014	3.06134e-05	-1.87078	-0.863827
105324130	chr8:105324130:T:A	2.76182e-27	-6.38037e-10	-0.774091	0.000232407	-6.38037e-10	-0.707551
105325212	chr8:105325212:T:C	1.74203e-27	-6.38037e-10	-1.23493	0.000132551	-6.38037e-10	-1.26907
105325236	chr8:105325236:G:A	2.33253e-28	-1.92387	-1.32175	1.47541e-05	-2.21011	-1.25441
105325524	chr8:105325524:A:G	1.61055e-27	-6.38037e-10	-1.3134	0.000124767	-6.38037e-10	-1.32959
105325539	chr8:105325539:T:G	1.59651e-27	-6.38037e-10	-1.32216	0.000125283	-6.38037e-10	-1.32546
105325756	chr8:105325756:C:CA	3.55109e-27	0.783468	-1.30619	2.29499e-05	-1.7354	-1.28732
105325989	chr8:105325989:G:A	1.87503e-28	-2.4036	-1.06034	2.3935e-05	-2.0891	-0.891596
105326186	chr8:105326186:C:T	4.34693e-27	-6.38037e-10	-0.320511	0.000312176	-6.38037e-10	-0.412471
105326259	chr8:105326259:T:C	3.15389e-27	-6.38037e-10	-0.641346	0.000268224	-6.38037e-10	-0.564218
105327511	chr8:105327511:A:C	2.97441e-27	-6.38037e-10	-0.699937	0.000220479	-6.38037e-10	-0.760238
105327539	chr8:105327539:G:A	7.28231e-27	-6.38037e-10	0.195467	0.000646202	-6.38037e-10	0.315073
105328064	chr8:105328064:T:C	1.6547e-28	-2.27465	-1.3143	1.19515e-05	-2.36673	-1.30845
105328227	chr8:105328227:T:C	3.04513e-27	-6.38037e-10	-0.676437	0.000258491	-6.38037e-10	-0.601176
105328397	chr8:105328397:TG:T	2.40301e-27	-6.38037e-10	-0.913259	0.000157782	-6.38037e-10	-1.09483
105328460	chr8:105328460:C:T	1.18909e-27	-1.61679	-3.32691e-10	4.72058e-05	-2.30152	-3.32691e-10
105328525	chr8:105328525:C:G	7.31667e-28	-2.10241	-3.32691e-10	5.12748e-05	-2.21884	-3.32691e-10
105329355	chr8:105329355:A:G	5.17101e-27	-6.38037e-10	-0.146912	0.000517239	-6.38037e-10	0.0924665
105329530	chr8:105329530:T:A	3.51033e-28	-2.10763	-0.729225	2.54273e-05	-2.25924	-0.660972
105329886	chr8:105329886:G:A	4.55578e-27	-6.38037e-10	-0.273585	0.000356421	-6.38037e-10	-0.279928
105330127	chr8:105330127:C:T	6.61551e-27	-6.38037e-10	0.0994362	0.000468725	-6.38037e-10	-0.00602304
105330982	chr8:105330982:T:C	1.5848e-27	-6.38037e-10	-1.32952	0.000124819	-6.38037e-10	-1.32917
105331592	chr8:105331592:G:A	2.09586e-27	-6.38037e-10	-1.05002	0.00015988	-6.38037e-10	-1.08162
105331913	chr8:105331913:T:G	1.01728e-27	-0.474962	-1.29789	1.88123e-05	-2.02834	-1.19319
105332710	chr8:105332710:C:T	1.63304e-27	-6.38037e-10	-1.29954	0.000131272	-6.38037e-10	-1.27877
105332844	chr8:105332844:G:T	1.44339e-27	-1.42299	-3.32691e-10	7.74605e-05	-1.80627	-3.32691e-10
105332868	chr8:105332868:T:A	1.987e-27	-6.38037e-10	-1.10336	0.000152703	-6.38037e-10	-1.12754
105333241	chr8:105333241:C:T	4.31708e-28	-2.04037	-0.58962	2.89183e-05	-2.28617	-0.505397
105333305	chr8:105333305:T:C	6.49854e-28	-2.22099	-3.32691e-10	4.35248e-05	-2.38271	-3.32691e-10
105333314	chr8:105333314:T:A	1.94013e-27	-6.38037e-10	-1.12723	0.000186152	-6.38037e-10	-0.929478
105333497	chr8:105333497:GTA:G	3.88848e-27	-6.38037e-10	-0.431964	0.000346649	-6.38037e-10	-0.307727
105334428	chr8:105334428:G:C	1.89586e-27	-6.38037e-10	-1.15031	0.000144882	-6.38037e-10	-1.18012
105335258	chr8:105335258:T:C	2.09644e-27	-0.157362	-0.892379	2.56224e-05	-1.94236	-0.970209
105335669	chr8:105335669:T:A	1.81817e-27	-1.19215	-3.32691e-10	6.82682e-05	-1.9326	-3.32691e-10
105336101	chr8:105336101:A:G	1.59952e-27	-6.38037e-10	-1.32028	0.000127506	-6.38037e-10	-1.30787
105336173	chr8:105336173:T:C	5.36273e-27	-6.38037e-10	-0.110507	0.000399322	-6.38037e-10	-0.16627
105336211	chr8:105336211:T:G	2.62364e-27	-6.38037e-10	-0.825419	0.000194375	-6.38037e-10	-0.886248
105336692	chr8:105336692:A:T	4.469e-27	-0.292816	-3.32691e-10	7.35562e-05	-1.85799	-3.32691e-10
105336698	chr8:105336698:A:T	1.89965e-27	-6.38037e-10	-1.14831	0.000146815	-6.38037e-10	-1.16687
105337165	chr8:105337165:C:T	1.81558e-27	-6.38037e-10	-1.19358	0.000137182	-6.38037e-10	-1.23473
105337327	chr8:105337327:A:G	2.20105e-27	-6.38037e-10	-1.00105	0.000169438	-6.38037e-10	-1.02355
105339770	chr8:105339770:G:A	1.99531e-28	-2.40243	-0.999338	3.42781e-05	-1.69374	-0.927792
105340010	chr8:105340010:T:G	2.99968e-27	-0.0827259	-0.60875	3.8882e-05	-1.88635	-0.60916
105340208	chr8:105340208:C:G	3.31817e-27	-0.041073	-0.549495	4.27766e-05	-1.84981	-0.550243
105340652	chr8:105340652:T:C	3.40551e-27	0.0650321	-0.629619	4.02143e-05	-1.82276	-0.639059
105340801	chr8:105340801:A:G	6.74844e-28	-2.18325	-3.32691e-10	4.20003e-05	-2.41836	-3.32691e-10
105341237	chr8:105341237:GA:G	2.20096e-27	-6.38037e-10	-1.00109	0.000168355	-6.38037e-10	-1.02996
105341396	chr8:105341396:A:G	1.87525e-28	-2.20881	-1.25501	1.58222e-05	-2.17835	-1.21628
105341422	chr8:105341422:A:G	7.75084e-27	0.0449263	0.212894	8.77396e-05	-1.85628	0.174617
105341560	chr8:105341560:T:C	1.62146e-27	-6.38037e-10	-1.30665	0.000124761	-6.38037e-10	-1.32964
105342499	chr8:105342499:G:A	1.59944e-27	-6.38037e-10	-1.32033	0.000126016	-6.38037e-10	-1.31963
105342969	chr8:105342969:C:G	2.13929e-28	-2.05518	-1.27691	1.38269e-05	-2.28491	-1.24452
105343090	chr8:105343090:T:C	1.74189e-27	-0.664001	-0.57101	6.28841e-05	-1.41826	-0.59649
105343373	chr8:105343373:A:C	1.86223e-27	-0.0338343	-1.13437	2.91328e-05	-1.82417	-0.960003
105343683	chr8:105343683:G:A	7.31166e-28	-2.1031	-3.32691e-10	4.31286e-05	-2.39185	-3.32691e-10
105343862	chr8:105343862:A:G	1.61047e-27	-6.38037e-10	-1.31346	0.000126917	-6.38037e-10	-1.31251
105344106	chr8:105344106:G:A	2.75288e-27	-6.38037e-10	-0.777334	0.000205591	-6.38037e-10	-0.83015
105344110	chr8:105344110:A:G	1.6097e-27	-6.38037e-10	-1.31393	0.000128697	-6.38037e-10	-1.29858
105345174	chr8:105345174:AT:A	1.62719e-27	-6.38037e-10	-1.30313	0.000130361	-6.38037e-10	-1.28573
105345190	chr8:105345190:T:C	1.61756e-27	-6.38037e-10	-1.30906	0.000125292	-6.38037e-10	-1.32539
105345294	chr8:105345294:C:T	1.53602e-28	-2.39535	-1.26802	1.66102e-05	-2.11715	-1.22887
105345669	chr8:105345669:G:A	3.15894e-27	-0.0733378	-0.566406	3.935e-05	-1.90711	-0.576432
105345879	chr8:105345879:T:C	2.94609e-27	-6.38037e-10	-0.709502	0.000249792	-6.38037e-10	-0.63541
105345933	chr8:105345933:T:C	9.34876e-28	-0.55162	-1.3057	1.75445e-05	-2.07393	-1.21737
105346178	chr8:105346178:G:A	2.21657e-27	-6.38037e-10	-0.994022	0.000169578	-6.38037e-10	-1.02273
105346200	chr8:105346200:A:G	1.58462e-27	-6.38037e-10	-1.32964	0.00012606	-6.38037e-10	-1.31928
105347788	chr8:105347788:G:C	2.01207e-27	-6.38037e-10	-1.09082	0.000158311	-6.38037e-10	-1.09148
105348434	chr8:105348434:C:A	2.22375e-27	-6.38037e-10	-0.990788	0.000170087	-6.38037e-10	-1.01973
105348742	chr8:105348742:G:A	2.1079e-27	-6.38037e-10	-1.04429	0.000160401	-6.38037e-10	-1.07836
105349296	chr8:105349296:T:C	1.67039e-27	-6.38037e-10	-1.27692	0.000129798	-6.38037e-10	-1.29006
105349351	chr8:105349351:C:T	1.62974e-27	-6.38037e-10	-1.30156	0.000130985	-6.38037e-10	-1.28095
105349464	chr8:105349464:G:A	2.27459e-27	-6.38037e-10	-0.968181	0.000173873	-6.38037e-10	-0.997712
105349532	chr8:105349532:T:G	6.92611e-27	0.0965025	0.0488146	7.68741e-05	-1.83915	0.0252828
105349896	chr8:105349896:C:T	2.16372e-28	-2.3875	-0.93324	2.66669e-05	-2.15519	-0.717422
105349993	chr8:105349993:A:G	2.17786e-28	-2.08486	-1.22936	1.49693e-05	-2.26488	-1.18516
105351079	chr8:105351079:G:A	1.98062e-28	-2.42117	-0.987983	2.83419e-05	-1.89633	-0.915368
105351844	chr8:105351844:A:G	2.73987e-28	-1.76627	-1.31839	1.33763e-05	-2.23818	-1.32438
105352614	chr8:105352614:C:T	2.55763e-27	-6.38037e-10	-0.850902	0.000196025	-6.38037e-10	-0.877796
105353030	chr8:105353030:T:C	1.54002e-28	-2.33141	-1.32936	1.85071e-05	-1.91	-1.32788
105353195	chr8:105353195:A:G	2.11162e-27	-6.38037e-10	-1.04253	0.000161855	-6.38037e-10	-1.06934
105353301	chr8:105353301:C:A	3.85554e-27	-0.483623	0.0431541	0.00012632	-1.29646	-0.020764
105353569	chr8:105353569:T:C	2.65011e-27	-6.38037e-10	-0.815381	0.000196096	-6.38037e-10	-0.877434
105353591	chr8:105353591:C:T	3.84518e-27	-0.524006	0.0808452	0.000127924	-1.32067	0.0160697
105354092	chr8:105354092:G:T	1.61447e-27	-6.38037e-10	-1.31097	0.000124973	-6.38037e-10	-1.32794
105354102	chr8:105354102:T:G	2.68462e-27	-0.461278	-0.341162	3.81668e-05	-2.14133	-0.37274
105354141	chr8:105354141:G:C	4.24507e-27	-0.477917	0.133694	0.000138496	-1.29369	0.0684914
105355038	chr8:105355038:C:G	2.78313e-27	-6.38037e-10	-0.766407	0.000207712	-6.38037e-10	-0.819885
105355327	chr8:105355327:G:T	2.28197e-27	-6.38037e-10	-0.964943	0.000174293	-6.38037e-10	-0.9953
105355765	chr8:105355765:T:G	2.65683e-27	-6.38037e-10	-0.812847	0.000222	-6.38037e-10	-0.753361
105355822	chr8:105355822:T:G	2.27465e-27	-0.541664	-0.426489	3.54326e-05	-2.15295	-0.435453
105356361	chr8:105356361:T:G	1.65869e-27	-6.38037e-10	-1.28395	0.000126424	-6.38037e-10	-1.3164
105356426	chr8:105356426:G:A	4.63939e-27	-6.38037e-10	-0.255399	0.000424684	-6.38037e-10	-0.104694
105357097	chr8:105357097:GTAC:G	4.50225e-27	-0.409948	0.124543	0.00015263	-1.18932	0.0612979
105357433	chr8:105357433:A:T	1.60201e-27	-6.38037e-10	-1.31872	0.000128989	-6.38037e-10	-1.29631
105357828	chr8:105357828:A:G	2.07517e-27	-6.38037e-10	-1.05994	0.000159217	-6.38037e-10	-1.08577
105358292	chr8:105358292:C:T	8.17255e-28	-1.99179	-3.32691e-10	4.49127e-05	-2.35132	-3.32691e-10
105358651	chr8:105358651:A:G	1.80881e-26	-6.38037e-10	1.10527	0.0019633	-6.38037e-10	1.42634
105358720	chr8:105358720:G:A	2.09488e-27	-6.38037e-10	-1.05049	0.000160656	-6.38037e-10	-1.07677
105358880	chr8:105358880:G:A	1.49286e-28	-2.36327	-1.3286	2.0357e-05	-1.81361	-1.32901
105359665	chr8:105359665:C:T	2.52693e-27	-6.38037e-10	-0.862977	0.000192297	-6.38037e-10	-0.896997
105359952	chr8:105359952:A:G	2.94402e-27	-0.473709	-0.236496	4.20341e-05	-2.1466	-0.270961
105361519	chr8:105361519:T:C	1.67922e-27	-6.38037e-10	-1.27165	0.000132065	-6.38037e-10	-1.27275
105361724	chr8:105361724:T:A	2.29156e-27	-6.38037e-10	-0.960748	0.000176147	-6.38037e-10	-0.984718
105361980	chr8:105361980:G:C	1.63678e-27	-6.38037e-10	-1.29725	0.00012965	-6.38037e-10	-1.2912
105362404	chr8:105362404:T:C	1.84741e-27	-6.38037e-10	-1.17619	0.000141149	-6.38037e-10	-1.20622
105362674	chr8:105362674:G:C	2.12067e-27	-6.38037e-10	-1.03825	0.000162508	-6.38037e-10	-1.06531
105363278	chr8:105363278:T:C	1.65133e-27	-6.38037e-10	-1.2884	0.000130807	-6.38037e-10	-1.28232
105363879	chr8:105363879:G:A	1.67071e-27	-6.38037e-10	-1.27673	0.000131233	-6.38037e-10	-1.27907
105363949	chr8:105363949:A:G	2.70267e-27	-6.38037e-10	-0.795741	0.000206792	-6.38037e-10	-0.824327
105364046	chr8:105364046:A:C	2.62364e-27	-6.38037e-10	-0.82542	0.000200921	-6.38037e-10	-0.853125
105364107	chr8:105364107:G:T	5.05354e-28	-2.35079	-0.121684	7.23216e-05	-1.85486	-0.0200569
105364368	chr8:105364368:T:C	1.03627e-27	-0.429033	-1.32532	1.7393e-05	-2.02885	-1.27112
105364599	chr8:105364599:T:C	2.82172e-27	-6.38037e-10	-0.752633	0.000210021	-6.38037e-10	-0.808829
105365651	chr8:105365651:A:G	1.67913e-27	-6.38037e-10	-1.2717	0.000149307	-6.38037e-10	-1.15004
105365713	chr8:105365713:G:T	1.55286e-28	-2.32298	-1.32949	1.76109e-05	-1.96005	-1.32748
105365753	chr8:105365753:C:T	2.78262e-27	-6.38037e-10	-0.766588	0.000207697	-6.38037e-10	-0.81996
105366009	chr8:105366009:A:C	1.5003e-28	-2.35785	-1.32905	1.92282e-05	-1.87131	-1.32835
105366150	chr8:105366150:T:C	2.74939e-27	-6.38037e-10	-0.778603	0.000194266	-6.38037e-10	-0.886811
105366294	chr8:105366294:T:G	1.61947e-27	-6.38037e-10	-1.30788	0.000125042	-6.38037e-10	-1.32739
105366769	chr8:105366769:G:C	2.64315e-27	-6.38037e-10	-0.818009	0.000202287	-6.38037e-10	-0.84635
105366887	chr8:105366887:G:A	1.6611e-27	-0.164835	-1.11766	5.43018e-05	-1.0007	-1.16078
105368231	chr8:105368231:C:G	3.59461e-27	-6.38037e-10	-0.510546	0.000277372	-6.38037e-10	-0.530679
105368883	chr8:105368883:G:A	1.60845e-27	-6.38037e-10	-1.31471	0.000126305	-6.38037e-10	-1.31734
105368983	chr8:105368983:T:A	8.8052e-28	-1.91722	-3.32691e-10	4.97898e-05	-2.24823	-3.32691e-10
105369138	chr8:105369138:A:G	2.27459e-28	-2.39864	-0.872125	2.99932e-05	-2.1179	-0.637169
105369243	chr8:105369243:G:A	3.80763e-27	-6.38037e-10	-0.452975	0.000303679	-6.38037e-10	-0.440068
105369325	chr8:105369325:A:G	4.47498e-27	-6.38037e-10	-0.29148	0.000357654	-6.38037e-10	-0.276473
105369348	chr8:105369348:T:C	4.45791e-27	-6.38037e-10	-0.295302	0.000356285	-6.38037e-10	-0.280307
105369468	chr8:105369468:C:T	3.04103e-27	-6.38037e-10	-0.677785	0.000221156	-6.38037e-10	-0.757172
105369712	chr8:105369712:A:G	1.45381e-28	-2.40956	-1.30882	1.57545e-05	-2.0722	-1.32671
105369822	chr8:105369822:T:C	4.06277e-27	-6.38037e-10	-0.388117	0.00035469	-6.38037e-10	-0.284795
105369857	chr8:105369857:G:A	2.19648e-27	-6.38037e-10	-1.00313	0.000171623	-6.38037e-10	-1.01074
105370090	chr8:105370090:C:T	2.2066e-28	-2.28185	-1.01926	2.39781e-05	-1.97207	-1.00682
105370357	chr8:105370357:A:G	2.35949e-27	-6.38037e-10	-0.931536	0.000159632	-6.38037e-10	-1.08317
105371008	chr8:105371008:C:A	4.42918e-27	-0.50811	0.206344	0.000140864	-1.53106	0.322814
105372544	chr8:105372544:G:A	3.68533e-28	-2.30033	-0.487878	4.41406e-05	-1.95761	-0.411044
105372657	chr8:105372657:A:G	1.58487e-27	-6.38037e-10	-1.32948	0.000124794	-6.38037e-10	-1.32937
105372801	chr8:105372801:A:G	3.73982e-27	-6.38037e-10	-0.470944	0.000309155	-6.38037e-10	-0.422195
105372821	chr8:105372821:A:G	3.70225e-28	-2.30838	-0.475247	4.2944e-05	-1.99505	-0.401092
105372873	chr8:105372873:C:T	1.59536e-27	-6.38037e-10	-1.32288	0.000124995	-6.38037e-10	-1.32777
105373687	chr8:105373687:TAAC:T	1.84789e-27	-6.38037e-10	-1.17593	0.00014378	-6.38037e-10	-1.18775
105373891	chr8:105373891:T:C	6.87685e-28	-0.937065	-1.22734	2.46013e-05	-1.69332	-1.25992
105374067	chr8:105374067:A:T	2.87324e-27	-6.38037e-10	-0.734542	0.000208511	-6.38037e-10	-0.816048
105374191	chr8:105374191:G:A	4.35223e-27	-0.346605	0.0273114	0.000130068	-1.42476	0.136785
105374265	chr8:105374265:C:T	6.96172e-28	-1.06089	-1.09125	2.02305e-05	-2.24281	-0.906037
105374683	chr8:105374683:A:T	1.77834e-27	-0.369389	-0.844914	2.16771e-05	-2.07227	-1.00751
105374716	chr8:105374716:C:T	1.88966e-27	-0.328465	-0.82512	2.24125e-05	-2.05493	-0.991495
105375291	chr8:105375291:G:A	4.02526e-27	-0.487456	0.0900631	0.000126881	-1.51506	0.202268
105375446	chr8:105375446:C:T	1.69281e-27	-6.38037e-10	-1.26359	0.000130093	-6.38037e-10	-1.28779
105375713	chr8:105375713:G:A	1.97019e-27	-6.38037e-10	-1.11185	0.000151978	-6.38037e-10	-1.1323
105375769	chr8:105375769:G:A	1.60342e-27	-6.38037e-10	-1.31784	0.000124773	-6.38037e-10	-1.32955
105375922	chr8:105375922:C:T	1.63217e-27	-6.38037e-10	-1.30007	0.000125377	-6.38037e-10	-1.32472
105375943	chr8:105375943:T:C	5.02248e-28	-1.29615	-1.18249	1.64694e-05	-2.32555	-1.02899
105376004	chr8:105376004:T:C	2.07447e-27	-6.38037e-10	-1.06028	0.000159289	-6.38037e-10	-1.08532
105376467	chr8:105376467:C:T	2.00099e-27	-6.38037e-10	-1.09634	0.000154234	-6.38037e-10	-1.11757
105376724	chr8:105376724:A:G	1.1171e-27	-0.736986	-0.942259	1.74981e-05	-2.20438	-1.08957
105376792	chr8:105376792:G:A	1.61895e-27	-6.38037e-10	-1.30821	0.000126829	-6.38037e-10	-1.3132
105377221	chr8:105377221:T:C	1.59944e-27	-6.38037e-10	-1.32033	0.000127151	-6.38037e-10	-1.31066
105377405	chr8:105377405:G:A	4.93626e-27	-6.38037e-10	-0.193373	0.000443064	-6.38037e-10	-0.0623249
105377528	chr8:105377528:G:A	1.58465e-27	-6.38037e-10	-1.32962	0.000125	-6.38037e-10	-1.32773
105378085	chr8:105378085:A:G	1.58466e-27	-6.38037e-10	-1.32961	0.000125014	-6.38037e-10	-1.32762
105378248	chr8:105378248:A:G	2.51442e-26	1.43465	-3.32691e-10	0.000108453	-1.46972	-3.32691e-10
105378638	chr8:105378638:A:G	1.60337e-27	-6.38037e-10	-1.31787	0.000127629	-6.38037e-10	-1.30691
105378801	chr8:105378801:T:C	2.21369e-27	-0.99532	-3.32691e-10	0.000187421	-0.922682	-3.32691e-10
105379025	chr8:105379025:G:A	6.03386e-27	-6.38037e-10	0.00740582	0.000545612	-6.38037e-10	0.145869
105379042	chr8:105379042:A:G	5.49743e-27	-6.38037e-10	-0.0856999	0.000496461	-6.38037e-10	0.0514654
105379210	chr8:105379210:T:G	1.64197e-27	-6.38037e-10	-1.29408	0.000130211	-6.38037e-10	-1.28689
105379275	chr8:105379275:C:T	2.50942e-27	-6.38037e-10	-0.869931	0.000162279	-6.38037e-10	-1.06672
105379459	chr8:105379459:A:G	3.15681e-27	-6.38037e-10	-0.640419	0.000226966	-6.38037e-10	-0.731238
105379502	chr8:105379502:C:T	6.6075e-27	-6.38037e-10	0.0982235	0.000600345	-6.38037e-10	0.241466
105379591	chr8:105379591:G:A	5.35849e-28	-2.41388	-3.32691e-10	6.03613e-05	-2.05569	-3.32691e-10
105379677	chr8:105379677:C:T	1.45373e-27	-0.512361	-0.903485	1.99862e-05	-2.1077	-1.0533
105379785	chr8:105379785:G:A	7.43416e-27	-6.38037e-10	0.216105	0.00067702	-6.38037e-10	0.361662
105379989	chr8:105379989:C:T	1.60469e-27	-6.38037e-10	-1.31705	0.000127519	-6.38037e-10	-1.30778
105381322	chr8:105381322:C:G	1.58643e-27	-6.38037e-10	-1.3285	0.000125199	-6.38037e-10	-1.32613
105381347	chr8:105381347:T:G	1.58971e-27	-6.38037e-10	-1.32643	0.000124764	-6.38037e-10	-1.32962
105381520	chr8:105381520:C:T	9.56483e-27	-6.38037e-10	0.468112	0.000894703	-6.38037e-10	0.640453
105381887	chr8:105381887:CATG:C	1.5923e-27	-6.38037e-10	-1.3248	0.000128963	-6.38037e-10	-1.29651
105381897	chr8:105381897:G:C	7.29841e-28	-1.13397	-0.970937	2.19575e-05	-2.33675	-0.730179
105382264	chr8:105382264:G:A	1.61685e-27	-6.38037e-10	-1.3095	0.000124798	-6.38037e-10	-1.32934
105382510	chr8:105382510:T:G	1.60944e-27	-6.38037e-10	-1.31409	0.00012826	-6.38037e-10	-1.30198
105382699	chr8:105382699:GAA:G	1.81277e-27	-6.38037e-10	-1.19512	0.000151093	-6.38037e-10	-1.13814
105382776	chr8:105382776:A:G	1.15984e-27	-0.762205	-0.879493	1.74654e-05	-2.2577	-1.03812
105382812	chr8:105382812:T:A	1.62748e-27	-6.38037e-10	-1.30295	0.000129802	-6.38037e-10	-1.29003
105382894	chr8:105382894:C:T	5.96919e-28	-1.24041	-1.06555	1.92453e-05	-2.36289	-0.835889
105383106	chr8:105383106:C:A	2.05916e-26	-6.38037e-10	1.2349	0.00262543	-6.38037e-10	1.71696
105383414	chr8:105383414:C:T	1.61635e-27	-6.38037e-10	-1.30981	0.000128702	-6.38037e-10	-1.29854
105383742	chr8:105383742:T:C	1.28621e-27	-0.705628	-0.832654	1.8516e-05	-2.23945	-0.997951
105383861	chr8:105383861:A:T	1.44941e-27	-0.596464	-0.822362	1.93638e-05	-2.20329	-0.989346
105383870	chr8:105383870:A:T	1.0052e-26	-6.38037e-10	0.517786	0.000937431	-6.38037e-10	0.687104
105384888	chr8:105384888:G:A	8.08348e-28	-1.08342	-0.919322	2.3762e-05	-2.32249	-0.665466
105385144	chr8:105385144:C:A	1.67207e-27	-6.38037e-10	-1.27592	0.000130639	-6.38037e-10	-1.2836
105385166	chr8:105385166:C:T	5.69245e-28	-1.09499	-1.25844	1.5022e-05	-2.33405	-1.11247
105385856	chr8:105385856:A:T	1.5877e-27	-6.38037e-10	-1.32769	0.000126173	-6.38037e-10	-1.31839
105385930	chr8:105385930:C:T	1.64715e-27	-6.38037e-10	-1.29094	0.000131773	-6.38037e-10	-1.27496
105386645	chr8:105386645:C:T	4.83079e-28	-2.33003	-0.187525	6.84015e-05	-1.84069	-0.089952
105386666	chr8:105386666:A:G	5.41704e-28	-1.18045	-1.22257	1.56622e-05	-2.35423	-1.05056
105387119	chr8:105387119:C:T	2.79409e-27	-6.38037e-10	-0.762476	0.000215413	-6.38037e-10	-0.783484
105387212	chr8:105387212:A:C	7.28997e-28	-2.10607	-3.32691e-10	4.60642e-05	-2.326	-3.32691e-10
105387220	chr8:105387220:A:G	9.7386e-28	-0.726425	-1.09004	1.527e-05	-2.24063	-1.18952
105387512	chr8:105387512:A:T	1.62769e-27	-6.38037e-10	-1.30282	0.000126161	-6.38037e-10	-1.31848
105387671	chr8:105387671:A:G	7.27363e-28	-2.10831	-3.32691e-10	5.29372e-05	-2.18693	-3.32691e-10
105387840	chr8:105387840:G:A	1.71438e-27	-6.38037e-10	-1.25093	0.000135752	-6.38037e-10	-1.24521
105387855	chr8:105387855:T:C	1.64551e-27	-6.38037e-10	-1.29193	0.000138013	-6.38037e-10	-1.22869
105388439	chr8:105388439:T:C	5.00816e-28	-1.15229	-1.32921	1.2003e-05	-2.35389	-1.31699
105389068	chr8:105389068:G:A	4.58772e-28	-1.59401	-0.975174	2.03715e-05	-2.41626	-0.72564
105389359	chr8:105389359:T:C	4.87228e-28	-1.22414	-1.28487	1.1818e-05	-2.37	-1.31641
105389486	chr8:105389486:G:T	4.14234e-28	-1.66549	-1.00581	1.93659e-05	-2.42053	-0.771994
105389659	chr8:105389659:C:T	5.88883e-28	-1.38179	-0.937723	2.24489e-05	-2.37317	-0.671629
105389870	chr8:105389870:A:G	3.27667e-27	-6.38037e-10	-0.603153	0.000231883	-6.38037e-10	-0.709807
105389950	chr8:105389950:A:G	1.283e-27	-1.54078	-3.32691e-10	0.000183323	-0.944791	-3.32691e-10
105389994	chr8:105389994:A:G	1.62359e-27	-6.38037e-10	-1.30534	0.000129182	-6.38037e-10	-1.29482
105390393	chr8:105390393:G:A	3.47382e-27	-6.38037e-10	-0.544726	0.000244963	-6.38037e-10	-0.654933
105390398	chr8:105390398:G:A	1.58483e-27	-6.38037e-10	-1.32951	0.000125055	-6.38037e-10	-1.32729
105390877	chr8:105390877:G:T	5.19228e-28	-1.12877	-1.31662	1.22844e-05	-2.31886	-1.32885
105391987	chr8:105391987:A:G	1.31662e-27	-0.721217	-0.793693	3.98055e-05	-1.93745	-0.534582
105392086	chr8:105392086:A:G	2.85118e-27	0.585662	-1.32791	2.52381e-05	-1.60439	-1.3233
105392676	chr8:105392676:G:A	1.60308e-27	-6.38037e-10	-1.31805	0.000127316	-6.38037e-10	-1.30937
105392983	chr8:105392983:A:G	1.61294e-27	-6.38037e-10	-1.31192	0.000125362	-6.38037e-10	-1.32483
105393040	chr8:105393040:G:A	1.87349e-26	-6.38037e-10	1.14041	0.00236562	-6.38037e-10	1.61276
105393502	chr8:105393502:A:G	6.20527e-28	-2.26717	-3.32691e-10	4.21279e-05	-2.41533	-3.32691e-10
105393597	chr8:105393597:T:C	1.61271e-27	-6.38037e-10	-1.31207	0.000128419	-6.38037e-10	-1.30074
105394414	chr8:105394414:T:G	3.43264e-27	-6.38037e-10	-0.556652	0.000399394	-6.38037e-10	-0.166091
105394619	chr8:105394619:G:T	3.43426e-28	-1.82994	-1.02883	1.96314e-05	-2.41643	-0.762478
105395223	chr8:105395223:C:T	2.04702e-27	-6.38037e-10	-1.0736	0.000158607	-6.38037e-10	-1.08961
105395360	chr8:105395360:A:G	2.17209e-27	-6.38037e-10	-1.01429	0.000160424	-6.38037e-10	-1.07822
105395576	chr8:105395576:A:G	3.18147e-28	-2.41571	-0.519513	4.2512e-05	-2.19201	-0.21424
105396265	chr8:105396265:T:C	2.66587e-26	1.49313	-3.32691e-10	0.000104494	-1.50691	-3.32691e-10
105396382	chr8:105396382:A:G	2.38351e-27	-0.921405	-3.32691e-10	0.000589294	0.222886	-3.32691e-10
105396745	chr8:105396745:C:T	1.65743e-27	-6.38037e-10	-1.28472	0.000125563	-6.38037e-10	-1.32323
105396965	chr8:105396965:C:A	3.23384e-28	-2.40529	-0.513609	4.0554e-05	-2.24228	-0.211122
105397619	chr8:105397619:T:TAC	1.65613e-27	-6.38037e-10	-1.2855	0.000125526	-6.38037e-10	-1.32353
105397855	chr8:105397855:A:G	1.663e-27	-6.38037e-10	-1.28136	0.000127453	-6.38037e-10	-1.30829
105398097	chr8:105398097:G:A	1.61054e-27	-6.38037e-10	-1.31341	0.000124766	-6.38037e-10	-1.3296
105398231	chr8:105398231:G:A	2.65365e-27	-6.38037e-10	-0.814043	0.000193452	-6.38037e-10	-0.891009
105398481	chr8:105398481:A:G	4.39164e-27	-6.38037e-10	-0.310278	0.000362362	-6.38037e-10	-0.263394
105399013	chr8:105399013:G:A	2.34755e-27	-6.38037e-10	-0.936609	0.000172715	-6.38037e-10	-1.00439
105399942	chr8:105399942:G:A	4.20435e-28	-1.7913	-0.865144	2.43534e-05	-2.36044	-0.602928
105400128	chr8:105400128:C:T	2.89841e-27	-6.38037e-10	-0.725818	0.000210729	-6.38037e-10	-0.805468
105400423	chr8:105400423:C:T	1.58948e-27	-6.38037e-10	-1.32657	0.000127385	-6.38037e-10	-1.30882
105401251	chr8:105401251:TCTTC:T	3.43035e-28	-2.41539	-0.444511	4.94551e-05	-2.18788	-0.0670892
105401478	chr8:105401478:C:T	6.5306e-28	-2.21607	-3.32691e-10	4.24312e-05	-2.40815	-3.32691e-10
105401964	chr8:105401964:G:A	1.64545e-27	-6.38037e-10	-1.29197	0.000128353	-6.38037e-10	-1.30126
105402181	chr8:105402181:C:T	8.61265e-28	-1.93933	-3.32691e-10	5.62069e-05	-2.127	-3.32691e-10
105402270	chr8:105402270:C:A	1.78192e-27	-6.38037e-10	-1.21229	0.000142437	-6.38037e-10	-1.19714
105402488	chr8:105402488:G:A	3.24259e-28	-2.41426	-0.501935	4.59613e-05	-2.19417	-0.134073
105402812	chr8:105402812:C:T	3.16677e-27	-0.637268	-3.32691e-10	6.37987e-05	-2.00031	-3.32691e-10
105402860	chr8:105402860:A:G	2.96261e-28	-2.42117	-0.585332	4.58366e-05	-2.11055	-0.220405
105403027	chr8:105403027:A:G	1.65438e-27	-6.38037e-10	-1.28656	0.000127584	-6.38037e-10	-1.30726
105403407	chr8:105403407:T:A	2.06237e-27	-6.38037e-10	-1.06613	0.000152168	-6.38037e-10	-1.13105
105403509	chr8:105403509:G:A	3.3402e-28	-2.4187	-0.467838	4.94875e-05	-2.16108	-0.0932404
105404955	chr8:105404955:C:T	4.45702e-28	-1.75966	-0.838429	2.64551e-05	-2.3104	-0.570195
105405280	chr8:105405280:T:A	1.90566e-26	-6.38037e-10	1.15743	0.00170853	-6.38037e-10	1.28735
105405761	chr8:105405761:A:G	3.68775e-28	-2.41929	-0.368259	5.3865e-05	-2.14167	-0.0278841
105405762	chr8:105405762:C:T	1.67388e-26	-6.38037e-10	1.02775	0.00149331	-6.38037e-10	1.15271
105405807	chr8:105405807:G:T	5.40684e-27	-6.38037e-10	-0.102317	0.000471431	-6.38037e-10	-0.000266104
105406190	chr8:105406190:G:A	3.78834e-28	-2.42049	-0.340149	5.2259e-05	-2.20385	0.00402183
105407297	chr8:105407297:C:G	3.48792e-28	-2.41812	-0.425139	5.154e-05	-2.11845	-0.0952301
105407526	chr8:105407526:A:G	3.50566e-28	-2.39802	-0.440164	5.59271e-05	-2.01563	-0.116365
105407600	chr8:105407600:A:G	3.10673e-28	-2.41257	-0.546421	4.66948e-05	-2.07455	-0.237854
105407685	chr8:105407685:C:T	1.92406e-27	-6.38037e-10	-1.13554	0.000162393	-6.38037e-10	-1.06602
105408016	chr8:105408016:C:T	3.21486e-28	-2.38428	-0.540503	5.20131e-05	-1.97099	-0.233554
105408066	chr8:105408066:T:A	1.58578e-27	-6.38037e-10	-1.3289	0.000125277	-6.38037e-10	-1.32552
105408071	chr8:105408071:A:G	3.17553e-28	-2.39342	-0.543673	5.01508e-05	-2.00419	-0.236815
105408086	chr8:105408086:TA:T	6.97379e-27	-6.38037e-10	0.152178	0.000530825	-6.38037e-10	0.118394
105408808	chr8:105408808:A:G	3.30036e-28	-2.41962	-0.478911	4.73698e-05	-2.13749	-0.160565
105408855	chr8:105408855:C:T	1.48125e-28	-2.40986	-1.28982	1.53701e-05	-2.21742	-1.20619
105408916	chr8:105408916:T:TA	7.36127e-27	-6.38037e-10	0.206251	0.000663702	-6.38037e-10	0.341794
105409716	chr8:105409716:G:T	1.6531e-27	-6.38037e-10	-1.28733	0.000125534	-6.38037e-10	-1.32346
105410081	chr8:105410081:G:A	1.59244e-28	-2.41243	-1.21487	1.73446e-05	-2.20894	-1.09382
105410224	chr8:105410224:C:T	1.89308e-27	-6.38037e-10	-1.15178	0.00014425	-6.38037e-10	-1.18449
105410361	chr8:105410361:G:A	1.58659e-27	-6.38037e-10	-1.3284	0.000124775	-6.38037e-10	-1.32953
105410378	chr8:105410378:C:T	3.61449e-27	0.515315	-1.02035	0.000128663	-0.248901	-1.04994
105410791	chr8:105410791:T:G	2.34653e-27	-6.38037e-10	-0.937045	0.000170836	-6.38037e-10	-1.01534
105410945	chr8:105410945:T:C	7.93043e-27	-6.38037e-10	0.280726	0.000780571	-6.38037e-10	0.503987
105411075	chr8:105411075:T:C	1.592e-27	-6.38037e-10	-1.32499	0.000124762	-6.38037e-10	-1.32963
105411208	chr8:105411208:T:G	1.64581e-27	-6.38037e-10	-1.29175	0.000126645	-6.38037e-10	-1.31465
105411403	chr8:105411403:T:C	3.22202e-28	-2.40039	-0.52217	5.00578e-05	-2.03264	-0.210221
105411846	chr8:105411846:A:G	3.23786e-28	-2.40109	-0.516559	5.02526e-05	-2.03509	-0.203884
105412118	chr8:105412118:A:G	1.6185e-27	-6.38037e-10	-1.30848	0.000125351	-6.38037e-10	-1.32492
105412191	chr8:105412191:A:T	6.04112e-28	-2.29398	-3.32691e-10	8.08693e-05	-1.7632	-3.32691e-10
105412521	chr8:105412521:C:T	1.58462e-27	-6.38037e-10	-1.32964	0.000124957	-6.38037e-10	-1.32807
105412574	chr8:105412574:C:T	6.94459e-28	-1.33051	-0.824096	2.92981e-05	-2.22317	-0.555346
105412855	chr8:105412855:G:C	7.34692e-27	1.40945	-1.20515	4.96056e-05	-1.06415	-1.18778
105412908	chr8:105412908:A:G	3.7266e-27	-6.38037e-10	-0.474484	0.000440345	-6.38037e-10	-0.0684813
105413002	chr8:105413002:G:A	5.50139e-28	-2.38756	-3.32691e-10	4.19148e-05	-2.4204	-3.32691e-10
105413219	chr8:105413219:C:A	3.22838e-28	-2.40868	-0.511906	4.83132e-05	-2.07404	-0.204291
105413288	chr8:105413288:A:C	2.0854e-27	-1.05502	-3.32691e-10	6.87587e-05	-1.92543	-3.32691e-10
105413547	chr8:105413547:A:G	3.13325e-28	-2.40166	-0.548832	4.79773e-05	-2.03685	-0.248461
105413869	chr8:105413869:A:G	1.55393e-28	-2.39681	-1.25497	1.53283e-05	-2.26534	-1.16099
105413968	chr8:105413968:A:T	6.61948e-28	-2.20255	-3.32691e-10	7.64975e-05	-1.81878	-3.32691e-10
105413994	chr8:105413994:T:C	3.42769e-28	-2.39987	-0.460805	5.35349e-05	-2.03132	-0.144385
105414235	chr8:105414235:G:A	2.69853e-27	-0.797274	-3.32691e-10	0.000725051	0.430203	-3.32691e-10
105415048	chr8:105415048:C:G	5.87554e-28	-2.41682	0.0950503	8.5102e-05	-2.11693	0.404744
105415081	chr8:105415081:A:G	2.0845e-27	-6.38037e-10	-1.05545	0.000160833	-6.38037e-10	-1.07567
105415794	chr8:105415794:T:C	5.89382e-28	-2.39269	0.0740312	9.17235e-05	-2.01884	0.381582
105415914	chr8:105415914:A:G	1.78385e-27	-6.38037e-10	-1.21121	0.000145103	-6.38037e-10	-1.1786
105416279	chr8:105416279:GATTAA:G	1.60404e-27	-6.38037e-10	-1.31746	0.000125339	-6.38037e-10	-1.32502
105417022	chr8:105417022:G:A	2.392e-27	-6.38037e-10	-0.917853	0.000173645	-6.38037e-10	-0.999028
105417184	chr8:105417184:G:A	1.58523e-27	-6.38037e-10	-1.32925	0.000126655	-6.38037e-10	-1.31457
105418448	chr8:105418448:G:A	1.49847e-28	-2.41841	-1.26971	1.64521e-05	-2.17158	-1.184
105418801	chr8:105418801:A:G	7.24977e-28	-1.79805	-0.313544	4.26291e-05	-2.37634	-0.0271611
105418802	chr8:105418802:T:C	5.93573e-28	-2.343	0.0314224	0.000102738	-1.85964	0.335776
105419942	chr8:105419942:A:G	2.27038e-27	-6.38037e-10	-0.970036	0.000166028	-6.38037e-10	-1.04388
105419985	chr8:105419985:C:T	7.67586e-28	-1.75169	-0.3028	4.36582e-05	-2.36354	-0.0161084
105420837	chr8:105420837:TGA:T	9.87733e-27	-6.38037e-10	0.500261	0.000894853	-6.38037e-10	0.640621
105420895	chr8:105420895:A:T	1.61106e-27	-0.907035	-0.406056	5.59504e-05	-1.65208	-0.479489
105421150	chr8:105421150:T:C	6.09475e-28	-2.34675	0.0616124	0.000105371	-1.86821	0.369661
105421573	chr8:105421573:A:G	6.01808e-28	-2.34926	0.0514664	0.000103408	-1.87502	0.357661
105421716	chr8:105421716:T:C	1.58497e-27	-6.38037e-10	-1.32941	0.000124816	-6.38037e-10	-1.3292
105422263	chr8:105422263:C:T	2.04122e-27	-6.38037e-10	-1.07643	0.00015902	-6.38037e-10	-1.08701
105423226	chr8:105423226:T:C	1.97034e-27	-6.38037e-10	-1.11177	0.000152168	-6.38037e-10	-1.13105
105423259	chr8:105423259:T:C	1.67774e-27	-6.38037e-10	-1.27254	0.000126434	-6.38037e-10	-1.31632
105423618	chr8:105423618:T:TA	1.00259e-26	0.515186	-3.32691e-10	0.000614504	0.264777	-3.32691e-10
105423690	chr8:105423690:G:A	1.60749e-27	-6.38037e-10	-1.31531	0.000125644	-6.38037e-10	-1.32259
105423735	chr8:105423735:T:A	4.93066e-27	-6.38037e-10	-0.194508	0.000424643	-6.38037e-10	-0.104789
105423850	chr8:105423850:G:C	8.29771e-27	-6.38037e-10	0.325998	0.000748815	-6.38037e-10	0.462453
105424054	chr8:105424054:T:C	1.58478e-27	-6.38037e-10	-1.32954	0.000126646	-6.38037e-10	-1.31464
105424397	chr8:105424397:T:C	2.00079e-27	-6.38037e-10	-1.09644	0.000155911	-6.38037e-10	-1.10675
105424509	chr8:105424509:A:T	1.68059e-27	-6.38037e-10	-1.27084	0.000129938	-6.38037e-10	-1.28898
105424829	chr8:105424829:G:A	1.02683e-27	-1.62931	-0.1342	5.41002e-05	-2.34032	0.175123
105424894	chr8:105424894:G:A	1.59817e-27	-6.38037e-10	-1.32112	0.000126376	-6.38037e-10	-1.31678
105425160	chr8:105425160:G:A	8.90436e-27	-6.38037e-10	0.39656	0.000674857	-6.38037e-10	0.358463
105425308	chr8:105425308:A:G	4.87405e-27	-6.38037e-10	-0.206055	0.000367313	-6.38037e-10	-0.249824
105425450	chr8:105425450:G:A	1.60846e-27	-6.38037e-10	-1.31471	0.000125698	-6.38037e-10	-1.32216
105425750	chr8:105425750:A:G	5.05296e-28	-2.3909	-0.0816897	7.97727e-05	-1.98569	0.208835
105425791	chr8:105425791:A:G	1.66719e-27	-6.38037e-10	-1.27884	0.000138279	-6.38037e-10	-1.22677
105425810	chr8:105425810:G:A	6.16595e-28	-2.38235	0.108823	0.000101691	-1.95426	0.42016
105425836	chr8:105425836:G:A	2.13625e-27	-6.38037e-10	-1.03093	0.000167588	-6.38037e-10	-1.03453
105426180	chr8:105426180:T:C	2.61736e-27	-6.38037e-10	-0.827816	0.000203154	-6.38037e-10	-0.842077
105426352	chr8:105426352:C:T	8.38634e-28	-2.31978	0.353821	0.000159596	-1.78951	0.706117
105426676	chr8:105426676:G:A	1.80587e-27	-6.38037e-10	-1.19894	0.000147043	-6.38037e-10	-1.16531
105426881	chr8:105426881:C:T	5.38959e-28	-2.4081	-3.32691e-10	4.18911e-05	-2.42096	-3.32691e-10
105427025	chr8:105427025:C:A	8.48898e-27	-6.38037e-10	0.348788	0.000623391	-6.38037e-10	0.279136
105427324	chr8:105427324:T:C	7.37236e-27	-6.38037e-10	0.207757	0.000769104	-6.38037e-10	0.489187
105427848	chr8:105427848:C:T	1.58857e-27	-0.0832984	-1.24385	6.25174e-05	-0.760792	-1.2598
105428247	chr8:105428247:C:T	1.56637e-27	-0.141649	-1.19957	6.21511e-05	-0.810008	-1.21646
105428325	chr8:105428325:T:C	4.38805e-27	-6.38037e-10	-0.311097	0.000331097	-6.38037e-10	-0.353627
105428388	chr8:105428388:A:C	3.16254e-27	-6.38037e-10	-0.638605	0.000231693	-6.38037e-10	-0.710627
105429550	chr8:105429550:T:G	2.0139e-27	-6.38037e-10	-1.08991	0.000158022	-6.38037e-10	-1.09331
105429569	chr8:105429569:C:T	1.68202e-27	-6.38037e-10	-1.26999	0.000130721	-6.38037e-10	-1.28297
105431465	chr8:105431465:A:G	2.01072e-27	-6.38037e-10	-1.09149	0.000148743	-6.38037e-10	-1.15382
105431530	chr8:105431530:T:C	1.45843e-28	-2.41832	-1.29689	1.7515e-05	-2.06419	-1.22879
105432088	chr8:105432088:A:C	3.15276e-27	-6.38037e-10	-0.641704	0.000250729	-6.38037e-10	-0.631666
105432799	chr8:105432799:A:C	1.58734e-27	-6.38037e-10	-1.32792	0.000124845	-6.38037e-10	-1.32897
105432904	chr8:105432904:A:G	2.1991e-27	-6.38037e-10	-1.00193	0.000162591	-6.38037e-10	-1.0648
105432973	chr8:105432973:G:T	2.0863e-27	-0.52052	-0.534069	6.3644e-05	-1.40098	-0.601755
105433152	chr8:105433152:A:G	1.10976e-27	-2.33829	0.652451	0.000206763	-1.83734	1.01288
105433188	chr8:105433188:A:G	1.59187e-27	-6.38037e-10	-1.32507	0.0001251	-6.38037e-10	-1.32692
105433256	chr8:105433256:C:G	6.18014e-28	-2.27123	-3.32691e-10	5.95241e-05	-2.06966	-3.32691e-10
105433773	chr8:105433773:C:T	4.61861e-27	-6.38037e-10	-0.259888	0.000340504	-6.38037e-10	-0.325612
105434011	chr8:105434011:C:A	2.90247e-27	-6.38037e-10	-0.72442	0.00021853	-6.38037e-10	-0.769116
105434156	chr8:105434156:A:G	4.90555e-27	-6.38037e-10	-0.199614	0.00044806	-6.38037e-10	-0.0511113
105434542	chr8:105434542:T:C	2.13956e-27	-6.38037e-10	-1.02938	0.000153542	-6.38037e-10	-1.12206
105434839	chr8:105434839:G:A	1.62465e-27	-6.38037e-10	-1.30469	0.000126475	-6.38037e-10	-1.31599
105434968	chr8:105434968:T:C	8.82424e-28	-2.34225	0.427184	0.000163771	-1.84933	0.791759
105435003	chr8:105435003:C:T	1.43199e-28	-2.41963	-1.31387	1.67971e-05	-2.07787	-1.25697
105435017	chr8:105435017:T:C	9.21151e-28	-2.34466	0.472546	0.000170887	-1.85566	0.840628
105435439	chr8:105435439:A:G	8.53657e-28	-2.35349	0.405285	0.000151889	-1.86989	0.737005
105436061	chr8:105436061:A:G	1.87518e-27	-6.38037e-10	-1.16128	0.000145269	-6.38037e-10	-1.17745
105436921	chr8:105436921:C:T	1.58883e-27	-6.38037e-10	-1.32698	0.000124917	-6.38037e-10	-1.32839
105436922	chr8:105436922:A:G	1.58722e-27	-6.38037e-10	-1.328	0.000124837	-6.38037e-10	-1.32903
105437184	chr8:105437184:A:G	7.77516e-28	-2.35448	0.312852	0.0001369	-1.87281	0.636021
105437871	chr8:105437871:C:T	1.64459e-27	-0.0291131	-1.26338	6.50486e-05	-0.703964	-1.27694
105438625	chr8:105438625:G:GGGAGAGA	2.44462e-27	-6.38037e-10	-0.896092	0.000174036	-6.38037e-10	-0.996778
105439087	chr8:105439087:G:A	3.23772e-27	-0.615111	-3.32691e-10	0.000221368	-0.756213	-3.32691e-10
105439104	chr8:105439104:A:G	1.59214e-27	-6.38037e-10	-1.3249	0.00012511	-6.38037e-10	-1.32685
105439224	chr8:105439224:A:G	7.80064e-27	-6.38037e-10	0.264224	0.000540028	-6.38037e-10	0.135583
105439536	chr8:105439536:G:A	1.79297e-27	-6.38037e-10	-1.20611	0.000137834	-6.38037e-10	-1.22999
105439883	chr8:105439883:T:A	6.39049e-28	-2.35119	0.113436	0.000111696	-1.86086	0.420596
105439940	chr8:105439940:T:C	9.11948e-27	-6.38037e-10	0.420431	0.000826858	-6.38037e-10	0.561594
105440211	chr8:105440211:G:A	2.24513e-27	-6.38037e-10	-0.981217	0.000175947	-6.38037e-10	-0.985855
105440414	chr8:105440414:T:G	8.94925e-28	-2.33675	0.43575	0.000170238	-1.83483	0.81599
105440879	chr8:105440879:C:T	6.11595e-28	-2.28167	-3.32691e-10	4.50012e-05	-2.34935	-3.32691e-10
105441636	chr8:105441636:A:G	4.95756e-27	-6.38037e-10	-0.189068	0.000365903	-6.38037e-10	-0.253672
105441807	chr8:105441807:C:A	1.66177e-27	-6.38037e-10	-1.2821	0.000128057	-6.38037e-10	-1.30357
105441906	chr8:105441906:C:A	1.58848e-27	-6.38037e-10	-1.3272	0.0001249	-6.38037e-10	-1.32853
105441925	chr8:105441925:C:A	5.78194e-28	-2.33783	-3.32691e-10	4.24198e-05	-2.40842	-3.32691e-10
105442060	chr8:105442060:G:A	2.44719e-27	-6.38037e-10	-0.895042	0.000178732	-6.38037e-10	-0.970149
105442236	chr8:105442236:T:C	1.58824e-27	-6.38037e-10	-1.32736	0.000124884	-6.38037e-10	-1.32865
105442495	chr8:105442495:T:G	1.74588e-27	-6.38037e-10	-1.23272	0.000132424	-6.38037e-10	-1.27003
105442510	chr8:105442510:G:A	2.29791e-27	-6.38037e-10	-0.95798	0.000169131	-6.38037e-10	-1.02537
105442822	chr8:105442822:A:G	1.58961e-27	-6.38037e-10	-1.32649	0.00012496	-6.38037e-10	-1.32805
105442953	chr8:105442953:A:C	1.58876e-27	-6.38037e-10	-1.32703	0.000124913	-6.38037e-10	-1.32842
105444761	chr8:105444761:A:G	1.58497e-27	-6.38037e-10	-1.32942	0.000124761	-6.38037e-10	-1.32964
105444923	chr8:105444923:C:G	1.59258e-27	-6.38037e-10	-1.32463	0.000125133	-6.38037e-10	-1.32666
105445383	chr8:105445383:A:G	2.76413e-27	-6.38037e-10	-0.773256	0.000199384	-6.38037e-10	-0.860804
105445405	chr8:105445405:A:G	7.037e-28	-2.40545	0.264068	0.000110331	-2.03793	0.585378
105445660	chr8:105445660:A:G	2.73347e-27	-6.38037e-10	-0.784409	0.000197356	-6.38037e-10	-0.871029
105446182	chr8:105446182:A:C	2.24769e-27	-6.38037e-10	-0.980076	0.000165808	-6.38037e-10	-1.04521
105446252	chr8:105446252:A:G	8.82384e-28	-1.5882	-0.326908	4.25589e-05	-2.20923	-0.195923
105446812	chr8:105446812:G:A	4.55591e-28	-1.46437	-1.11177	1.36467e-05	-2.39511	-1.14743
105446984	chr8:105446984:T:C	1.31258e-27	-1.51798	-3.32691e-10	6.72687e-05	-1.94734	-3.32691e-10
105447231	chr8:105447231:G:A	2.96365e-27	-6.38037e-10	-0.70356	0.00021211	-6.38037e-10	-0.798935
105447391	chr8:105447391:A:G	1.627e-27	-6.38037e-10	-1.30325	0.000124942	-6.38037e-10	-1.32819
105447413	chr8:105447413:T:A	3.06985e-28	-1.778	-1.19293	1.37063e-05	-2.30564	-1.23254
105447556	chr8:105447556:C:G	1.61453e-27	-6.38037e-10	-1.31094	0.000125317	-6.38037e-10	-1.32519
105447790	chr8:105447790:C:G	1.58864e-27	-6.38037e-10	-1.3271	0.000124907	-6.38037e-10	-1.32847
105448123	chr8:105448123:G:A	1.58964e-27	-6.38037e-10	-1.32647	0.000124962	-6.38037e-10	-1.32803
105448449	chr8:105448449:AT:A	1.58768e-27	-6.38037e-10	-1.32771	0.000124857	-6.38037e-10	-1.32887
105448643	chr8:105448643:C:T	1.43593e-28	-2.42119	-1.30956	1.58839e-05	-2.13895	-1.25178
105448913	chr8:105448913:G:A	2.11702e-27	-0.535876	-0.504094	6.43386e-05	-1.41745	-0.574428
105449040	chr8:105449040:A:G	2.38882e-27	-6.38037e-10	-0.919181	0.000169795	-6.38037e-10	-1.02144
105449593	chr8:105449593:A:G	1.58963e-27	-6.38037e-10	-1.32648	0.00012539	-6.38037e-10	-1.32461
105449715	chr8:105449715:C:T	2.13741e-27	-6.38037e-10	-1.03039	0.00015658	-6.38037e-10	-1.10247
105450232	chr8:105450232:G:A	1.59097e-27	-6.38037e-10	-1.32564	0.000125526	-6.38037e-10	-1.32353
105451042	chr8:105451042:C:T	5.78112e-28	-2.41505	0.0770777	8.41447e-05	-2.0952	0.371695
105451261	chr8:105451261:G:C	5.74211e-28	-2.40613	0.0613933	8.71506e-05	-2.04302	0.354618
105451546	chr8:105451546:C:T	5.85806e-28	-2.41015	0.0854008	8.76439e-05	-2.06356	0.380807
105451835	chr8:105451835:C:G	1.59148e-27	-6.38037e-10	-1.32532	0.000125558	-6.38037e-10	-1.32327
105452043	chr8:105452043:G:A	7.69004e-28	-2.40481	0.352167	0.000124219	-2.04339	0.709389
105452098	chr8:105452098:A:T	3.15308e-27	-6.38037e-10	-0.641602	0.000278008	-6.38037e-10	-0.528388
105452142	chr8:105452142:T:C	4.36839e-27	-6.38037e-10	-0.315587	0.000323758	-6.38037e-10	-0.376044
105452277	chr8:105452277:AACCACT:A	8.59543e-27	-6.38037e-10	0.361249	0.000775633	-6.38037e-10	0.49764
105452515	chr8:105452515:C:T	1.65063e-27	-6.38037e-10	-1.28882	0.0001292	-6.38037e-10	-1.29468
105452968	chr8:105452968:ATAACT:A	1.74494e-26	-6.38037e-10	1.06933	0.00123258	-6.38037e-10	0.960824
105453108	chr8:105453108:C:T	5.46217e-28	-2.39472	-3.32691e-10	4.34169e-05	-2.38519	-3.32691e-10
105453727	chr8:105453727:C:T	1.64394e-27	-6.38037e-10	-1.29288	0.000126627	-6.38037e-10	-1.31479
105453789	chr8:105453789:A:T	2.84043e-27	-6.38037e-10	-0.746028	0.00020471	-6.38037e-10	-0.834445
105454285	chr8:105454285:T:C	7.98272e-27	-6.38037e-10	0.287298	0.000577603	-6.38037e-10	0.202848
105454289	chr8:105454289:C:T	1.59016e-27	-6.38037e-10	-1.32614	0.000125433	-6.38037e-10	-1.32427
105454292	chr8:105454292:C:T	1.60773e-27	-6.38037e-10	-1.31516	0.000127047	-6.38037e-10	-1.31148
105454403	chr8:105454403:C:T	1.33906e-27	-1.49801	-3.32691e-10	6.83623e-05	-1.93122	-3.32691e-10
105454711	chr8:105454711:A:G	1.85477e-27	-6.38037e-10	-1.17222	0.000134079	-6.38037e-10	-1.25761
105454728	chr8:105454728:G:A	1.60293e-27	-6.38037e-10	-1.31815	0.000126617	-6.38037e-10	-1.31487
105454827	chr8:105454827:C:T	3.10905e-27	-6.38037e-10	-0.655664	0.000214688	-6.38037e-10	-0.786855
105455165	chr8:105455165:T:A	1.63529e-27	-6.38037e-10	-1.29816	0.000127085	-6.38037e-10	-1.31118
105455692	chr8:105455692:C:T	8.9199e-28	-0.711995	-1.19229	3.87013e-05	-1.28813	-1.21203
105455844	chr8:105455844:T:C	9.55674e-28	-0.731896	-1.10342	4.2689e-05	-1.2714	-1.1307
105456172	chr8:105456172:T:G	2.72385e-27	-6.38037e-10	-0.787935	0.000188003	-6.38037e-10	-0.91958
105456364	chr8:105456364:C:T	3.73986e-28	-1.44624	-1.32728	1.17915e-05	-2.41375	-1.27491
105456658	chr8:105456658:A:G	2.08661e-27	-6.38037e-10	-1.05444	0.00015169	-6.38037e-10	-1.1342
105457826	chr8:105457826:C:T	4.2112e-27	-6.38037e-10	-0.352234	0.000322756	-6.38037e-10	-0.379142
105458293	chr8:105458293:A:T	1.84587e-27	-6.38037e-10	-1.17703	0.000133618	-6.38037e-10	-1.26105
105458402	chr8:105458402:T:C	1.95187e-28	-2.33613	-1.08765	1.41354e-05	-2.3636	-1.14376
105458454	chr8:105458454:C:T	2.45353e-27	-6.38037e-10	-0.892453	0.000189561	-6.38037e-10	-0.911329
105458982	chr8:105458982:C:A	1.48313e-28	-2.36937	-1.32904	1.60391e-05	-2.06944	-1.31157
105459172	chr8:105459172:A:G	5.31983e-28	-2.42113	-3.32691e-10	4.6973e-05	-2.30647	-3.32691e-10
105459678	chr8:105459678:G:A	3.21099e-28	-1.71122	-1.21476	1.42977e-05	-2.42126	-1.07468
105460201	chr8:105460201:C:G	5.56434e-28	-2.37619	-3.32691e-10	4.669e-05	-2.31251	-3.32691e-10
105460331	chr8:105460331:G:C	1.3251e-27	-1.50849	-3.32691e-10	0.00024409	-0.658501	-3.32691e-10
105460348	chr8:105460348:T:G	4.42439e-27	-6.38037e-10	-0.30285	0.000307795	-6.38037e-10	-0.426605
105460672	chr8:105460672:C:T	4.59843e-27	-6.38037e-10	-0.264266	0.000319599	-6.38037e-10	-0.38897
105460740	chr8:105460740:G:C	1.73582e-27	-0.566629	-0.67187	7.43936e-05	-1.11488	-0.731793
105460828	chr8:105460828:T:G	1.51786e-27	-0.71401	-0.658671	6.38607e-05	-1.24133	-0.758003
105460846	chr8:105460846:T:C	1.43966e-27	-0.746207	-0.679371	5.90357e-05	-1.264	-0.813899
105461010	chr8:105461010:A:G	2.66181e-27	-6.38037e-10	-0.810975	0.000230509	-6.38037e-10	-0.715748
105461069	chr8:105461069:C:T	1.60895e-27	-6.38037e-10	-1.3144	0.000129188	-6.38037e-10	-1.29477
105461104	chr8:105461104:T:C	1.66248e-27	-6.38037e-10	-1.28167	0.000128184	-6.38037e-10	-1.30258
105461131	chr8:105461131:T:C	2.49316e-27	-6.38037e-10	-0.87643	0.000187845	-6.38037e-10	-0.92042
105461398	chr8:105461398:C:T	2.20906e-27	-6.38037e-10	-0.997416	0.000163025	-6.38037e-10	-1.06213
105461585	chr8:105461585:A:G	3.70825e-27	-6.38037e-10	-0.479422	0.000299836	-6.38037e-10	-0.452802
105462170	chr8:105462170:G:T	1.52628e-28	-2.34024	-1.3295	1.5256e-05	-2.13206	-1.299
105462187	chr8:105462187:G:A	1.78154e-27	-6.38037e-10	-1.21251	0.000133543	-6.38037e-10	-1.26161
105462292	chr8:105462292:C:T	6.04686e-28	-1.08112	-1.2119	3.40974e-05	-1.42331	-1.2035
105462867	chr8:105462867:G:A	1.59361e-27	-6.38037e-10	-1.32398	0.000124928	-6.38037e-10	-1.3283
105463344	chr8:105463344:T:C	3.18152e-27	-6.38037e-10	-0.632622	0.000237912	-6.38037e-10	-0.684138
105463660	chr8:105463660:G:A	1.61706e-27	-6.38037e-10	-1.30937	0.000126147	-6.38037e-10	-1.31859
105464031	chr8:105464031:G:A	1.27614e-27	-1.54614	-3.32691e-10	0.000232608	-0.706682	-3.32691e-10
105464152	chr8:105464152:G:T	2.18495e-28	-2.35732	-0.953657	1.61991e-05	-2.34381	-1.02727
105464785	chr8:105464785:T:C	1.59976e-27	-6.38037e-10	-1.32013	0.000125184	-6.38037e-10	-1.32625
105464790	chr8:105464790:G:T	1.24228e-27	-0.453694	-1.11934	5.43742e-05	-1.01452	-1.14563
105464855	chr8:105464855:A:G	1.58861e-27	-6.38037e-10	-1.32712	0.000125654	-6.38037e-10	-1.32251
105464926	chr8:105464926:A:G	1.58755e-27	-6.38037e-10	-1.32779	0.000125509	-6.38037e-10	-1.32367
105466162	chr8:105466162:G:A	1.74037e-27	-6.38037e-10	-1.23589	0.000127544	-6.38037e-10	-1.30758
105466200	chr8:105466200:G:A	1.59468e-27	-6.38037e-10	-1.32331	0.000124964	-6.38037e-10	-1.32801
105466472	chr8:105466472:A:G	1.6987e-27	-6.38037e-10	-1.26012	0.000129057	-6.38037e-10	-1.29578
105466922	chr8:105466922:G:A	1.66724e-27	-6.38037e-10	-1.27881	0.000127472	-6.38037e-10	-1.30814
105466965	chr8:105466965:G:A	1.76698e-27	-0.288433	-0.932278	7.45167e-05	-0.870468	-0.974547
105467255	chr8:105467255:A:C	1.66812e-27	-6.38037e-10	-1.27829	0.00012764	-6.38037e-10	-1.30683
105467437	chr8:105467437:G:A	1.90675e-27	-6.38037e-10	-1.14458	0.000164359	-6.38037e-10	-1.05398
105467519	chr8:105467519:A:T	1.62609e-27	-6.38037e-10	-1.3038	0.000126083	-6.38037e-10	-1.3191
105468087	chr8:105468087:T:C	6.40129e-28	-1.6302	-0.60587	4.16818e-05	-1.84387	-0.582109
105468097	chr8:105468097:T:C	1.64277e-27	-6.38037e-10	-1.2936	0.000126409	-6.38037e-10	-1.31652
105468174	chr8:105468174:A:T	1.65603e-27	-6.38037e-10	-1.28556	0.000127051	-6.38037e-10	-1.31145
105468270	chr8:105468270:T:C	2.198e-27	-6.38037e-10	-1.00243	0.000175688	-6.38037e-10	-0.987328
105468318	chr8:105468318:C:G	1.58496e-27	-6.38037e-10	-1.32942	0.0001248	-6.38037e-10	-1.32933
105468495	chr8:105468495:C:T	1.729e-27	-6.38037e-10	-1.24244	0.000130667	-6.38037e-10	-1.28338
105468680	chr8:105468680:AG:A	3.81016e-27	-6.38037e-10	-0.452311	0.000297813	-6.38037e-10	-0.459573
105468722	chr8:105468722:A:G	1.75682e-27	-6.38037e-10	-1.22648	0.000148183	-6.38037e-10	-1.15759
105468822	chr8:105468822:T:A	5.6322e-28	-2.36407	-3.32691e-10	4.28549e-05	-2.39822	-3.32691e-10
105469782	chr8:105469782:G:A	4.24151e-27	-6.38037e-10	-0.345061	0.000369207	-6.38037e-10	-0.244681
105469877	chr8:105469877:G:A	1.51853e-28	-2.36118	-1.31365	1.55436e-05	-2.08433	-1.32806
105471324	chr8:105471324:T:A	1.60788e-27	-6.38037e-10	-1.31506	0.00012759	-6.38037e-10	-1.30722
105471388	chr8:105471388:A:G	3.71185e-27	-6.38037e-10	-0.47845	0.000266389	-6.38037e-10	-0.571081
105471494	chr8:105471494:A:T	1.58565e-27	-6.38037e-10	-1.32899	0.000125176	-6.38037e-10	-1.32631
105471993	chr8:105471993:T:G	2.53639e-27	-6.38037e-10	-0.859241	0.000178988	-6.38037e-10	-0.968721
105472044	chr8:105472044:T:C	1.47974e-28	-2.37557	-1.32513	1.68415e-05	-2.04865	-1.28354
105472136	chr8:105472136:G:A	3.99978e-27	-6.38037e-10	-0.403743	0.000282919	-6.38037e-10	-0.510877
105472244	chr8:105472244:A:G	1.63042e-27	-6.38037e-10	-1.30115	0.000128901	-6.38037e-10	-1.297
105472536	chr8:105472536:T:G	7.35995e-28	-0.771043	-1.32547	3.62376e-05	-1.23633	-1.32961
105472698	chr8:105472698:C:T	1.65083e-27	-6.38037e-10	-1.28871	0.000130108	-6.38037e-10	-1.28768
105472993	chr8:105472993:A:C	1.58496e-27	-6.38037e-10	-1.32942	0.000124804	-6.38037e-10	-1.32929
105473223	chr8:105473223:T:G	1.58471e-27	-6.38037e-10	-1.32958	0.00012495	-6.38037e-10	-1.32813
105473262	chr8:105473262:TTC:T	3.36629e-27	-6.38037e-10	-0.576169	0.0002509	-6.38037e-10	-0.630983
105473366	chr8:105473366:T:A	2.30876e-27	-6.38037e-10	-0.953271	0.000181197	-6.38037e-10	-0.956455
105473800	chr8:105473800:G:A	5.31299e-27	-6.38037e-10	-0.119827	0.000327142	-6.38037e-10	-0.365645
105474120	chr8:105474120:T:C	5.74823e-27	-6.38037e-10	-0.0410898	0.000344176	-6.38037e-10	-0.314885
105474199	chr8:105474199:C:T	1.58972e-27	-6.38037e-10	-1.32642	0.000124761	-6.38037e-10	-1.32964
105474239	chr8:105474239:G:A	1.58474e-27	-6.38037e-10	-1.32956	0.000124841	-6.38037e-10	-1.329
105474254	chr8:105474254:A:G	8.03071e-28	-2.00929	-3.32691e-10	4.8459e-05	-2.27532	-3.32691e-10
105474352	chr8:105474352:A:G	1.58477e-27	-6.38037e-10	-1.32954	0.000124833	-6.38037e-10	-1.32906
105474674	chr8:105474674:C:T	1.58579e-27	-6.38037e-10	-1.3289	0.000124764	-6.38037e-10	-1.32962
105475228	chr8:105475228:C:T	1.59304e-27	-6.38037e-10	-1.32434	0.000126069	-6.38037e-10	-1.31921
105475677	chr8:105475677:T:C	1.5972e-27	-6.38037e-10	-1.32173	0.000126514	-6.38037e-10	-1.31569
105475725	chr8:105475725:C:T	4.67033e-27	-6.38037e-10	-0.248752	0.000301442	-6.38037e-10	-0.447461
105475770	chr8:105475770:C:A	4.04642e-27	-6.38037e-10	-0.39215	0.000377352	-6.38037e-10	-0.22286
105477162	chr8:105477162:A:G	3.01526e-26	1.61629	-3.32691e-10	0.000103972	-1.51192	-3.32691e-10
105477534	chr8:105477534:C:T	1.67028e-27	-6.38037e-10	-1.27699	0.000127549	-6.38037e-10	-1.30754
105477535	chr8:105477535:G:A	5.67337e-27	-6.38037e-10	-0.0541978	0.000345481	-6.38037e-10	-0.311102
105477790	chr8:105477790:A:G	8.60914e-28	-1.50162	-0.438122	3.95543e-05	-2.41835	-0.0600123
105478028	chr8:105478028:T:G	1.61134e-27	-6.38037e-10	-1.31291	0.000125126	-6.38037e-10	-1.32672
105478468	chr8:105478468:C:G	1.93277e-27	-0.0279192	-1.10311	7.76577e-05	-0.672337	-1.13139
105478470	chr8:105478470:T:A	8.69685e-28	-1.48293	-0.446671	3.91291e-05	-2.41758	-0.0715905
105478976	chr8:105478976:A:C	1.61805e-27	-6.38037e-10	-1.30876	0.000125432	-6.38037e-10	-1.32428
105480713	chr8:105480713:TG:T	1.5863e-27	-6.38037e-10	-1.32858	0.000124761	-6.38037e-10	-1.32964
105480777	chr8:105480777:C:G	1.58544e-27	-6.38037e-10	-1.32912	0.00012516	-6.38037e-10	-1.32645
105480864	chr8:105480864:C:T	5.81024e-27	-6.38037e-10	-0.0303592	0.000371262	-6.38037e-10	-0.23913
105481021	chr8:105481021:A:T	6.77947e-28	-1.75115	-0.427513	3.8625e-05	-2.41486	-0.087279
105481135	chr8:105481135:G:A	1.6076e-27	-6.38037e-10	-1.31524	0.000126923	-6.38037e-10	-1.31246
105481272	chr8:105481272:A:G	1.47336e-27	-0.511326	-0.891107	6.39737e-05	-1.06475	-0.932815
105481283	chr8:105481283:CCTTGGACTGTGTGGCTTAAACAA:C	3.30183e-27	-6.38037e-10	-0.595505	0.000253429	-6.38037e-10	-0.620955
105481515	chr8:105481515:T:C	1.60081e-28	-2.29241	-1.32964	1.42934e-05	-2.18813	-1.30811
105481776	chr8:105481776:A:G	1.60606e-27	-6.38037e-10	-1.3162	0.000127394	-6.38037e-10	-1.30876
105481787	chr8:105481787:C:T	1.60021e-27	-6.38037e-10	-1.31985	0.000126798	-6.38037e-10	-1.31344
105481927	chr8:105481927:A:G	2.08054e-27	-6.38037e-10	-1.05736	0.000150759	-6.38037e-10	-1.14036
105482405	chr8:105482405:T:C	9.53623e-28	-0.508087	-1.32938	4.38871e-05	-1.04778	-1.32664
105482884	chr8:105482884:T:A	1.58878e-27	-6.38037e-10	-1.32702	0.000124813	-6.38037e-10	-1.32922
105483169	chr8:105483169:T:TTTCTTA	1.5877e-27	-6.38037e-10	-1.3277	0.000125424	-6.38037e-10	-1.32434
105483586	chr8:105483586:T:C	1.6202e-27	-6.38037e-10	-1.30743	0.000126377	-6.38037e-10	-1.31677
105484397	chr8:105484397:G:T	2.86494e-27	-6.38037e-10	-0.737435	0.000214422	-6.38037e-10	-0.788094
105484693	chr8:105484693:C:A	5.66067e-28	-2.35902	-3.32691e-10	4.19541e-05	-2.41946	-3.32691e-10
105485014	chr8:105485014:G:A	2.90546e-27	-6.38037e-10	-0.723389	0.000251834	-6.38037e-10	-0.627269
105485021	chr8:105485021:A:G	1.82709e-27	-0.265646	-0.921613	7.63718e-05	-0.858777	-0.961648
105485146	chr8:105485146:C:T	1.85147e-27	-6.38037e-10	-1.174	0.000141188	-6.38037e-10	-1.20595
105485283	chr8:105485283:C:T	6.03906e-28	-2.29432	-3.32691e-10	4.21598e-05	-2.41457	-3.32691e-10
105485912	chr8:105485912:C:T	4.66477e-27	-6.38037e-10	-0.249943	0.000337542	-6.38037e-10	-0.33435
105486194	chr8:105486194:G:A	1.53212e-28	-2.33925	-1.32667	1.52154e-05	-2.11577	-1.31796
105486978	chr8:105486978:T:A	5.57507e-28	-2.37426	-3.32691e-10	4.74214e-05	-2.29697	-3.32691e-10
105487045	chr8:105487045:T:C	6.72151e-27	-6.38037e-10	0.115331	0.000409031	-6.38037e-10	-0.142247
105487222	chr8:105487222:C:T	1.87666e-27	-6.38037e-10	-1.16049	0.000135138	-6.38037e-10	-1.24975
105487624	chr8:105487624:T:C	1.34609e-27	-1.49278	-3.32691e-10	6.27617e-05	-2.01669	-3.32691e-10
105488375	chr8:105488375:A:T	1.98638e-27	-1.10367	-3.32691e-10	6.70151e-05	-1.95112	-3.32691e-10
105488489	chr8:105488489:C:T	3.50267e-27	0.102852	-0.639308	0.000132207	-0.57191	-0.699762
105488635	chr8:105488635:G:A	1.59257e-27	-6.38037e-10	-1.32463	0.000124952	-6.38037e-10	-1.32811
105488713	chr8:105488713:G:A	3.99943e-27	0.866596	-1.27043	0.000185942	0.23044	-1.16104
105489197	chr8:105489197:C:T	1.28467e-27	-1.22539	-0.314088	4.70409e-05	-2.12835	-0.176668
105489334	chr8:105489334:G:A	1.6002e-27	-6.38037e-10	-1.31985	0.000125325	-6.38037e-10	-1.32513
105489490	chr8:105489490:A:G	2.08943e-27	-6.38037e-10	-1.05309	0.000163868	-6.38037e-10	-1.05698
105489574	chr8:105489574:CT:C	1.59437e-27	-6.38037e-10	-1.3235	0.000125031	-6.38037e-10	-1.32748
105489853	chr8:105489853:T:C	1.59567e-27	-6.38037e-10	-1.32269	0.000125096	-6.38037e-10	-1.32696
105490203	chr8:105490203:T:C	2.28153e-27	-6.38037e-10	-0.965136	0.000178594	-6.38037e-10	-0.970925
105490481	chr8:105490481:C:G	1.58492e-27	-6.38037e-10	-1.32945	0.000124811	-6.38037e-10	-1.32924
105490687	chr8:105490687:A:T	2.14588e-27	-6.38037e-10	-1.02643	0.000186885	-6.38037e-10	-0.925546
105490688	chr8:105490688:T:TCC	2.15042e-27	-6.38037e-10	-1.02432	0.000187338	-6.38037e-10	-0.923127
105490691	chr8:105490691:T:G	1.59737e-27	-6.38037e-10	-1.32162	0.000126073	-6.38037e-10	-1.31918
105491617	chr8:105491617:A:G	1.18737e-27	-1.02063	-0.597609	4.17788e-05	-1.75836	-0.665287
105492056	chr8:105492056:A:G	1.97587e-27	-0.439628	-0.669345	8.37957e-05	-1.00156	-0.726094
105492387	chr8:105492387:A:G	2.50352e-27	-6.38037e-10	-0.872283	0.000216968	-6.38037e-10	-0.776291
105492491	chr8:105492491:A:G	1.90613e-27	-6.38037e-10	-1.1449	0.000140774	-6.38037e-10	-1.20888
105492495	chr8:105492495:A:G	3.88865e-27	-0.43192	-3.32691e-10	0.000804853	0.534621	-3.32691e-10
105492521	chr8:105492521:A:C	2.16446e-27	-6.38037e-10	-1.01781	0.000170375	-6.38037e-10	-1.01804
105493205	chr8:105493205:A:G	3.5698e-27	-6.38037e-10	-0.517472	0.00025099	-6.38037e-10	-0.630624
105494879	chr8:105494879:A:G	2.17956e-27	-6.38037e-10	-1.01086	0.000147491	-6.38037e-10	-1.16227
105495027	chr8:105495027:A:G	5.69591e-27	-6.38037e-10	-0.0502336	0.000343346	-6.38037e-10	-0.3173
105495391	chr8:105495391:A:G	4.36318e-28	-2.0994	-0.51997	3.39717e-05	-2.39373	-0.236777
105495439	chr8:105495439:A:G	1.60373e-27	-6.38037e-10	-1.31765	0.000128374	-6.38037e-10	-1.30109
105495508	chr8:105495508:T:TA	2.22985e-27	-6.38037e-10	-0.988049	0.000149993	-6.38037e-10	-1.14545
105495711	chr8:105495711:TC:T	1.84181e-27	-6.38037e-10	-1.17923	0.000137438	-6.38037e-10	-1.23287
105495855	chr8:105495855:A:G	1.87575e-27	-6.38037e-10	-1.16097	0.000133979	-6.38037e-10	-1.25836
105495982	chr8:105495982:G:C	1.77348e-28	-2.29201	-1.22761	1.18781e-05	-2.36582	-1.31552
105495989	chr8:105495989:C:T	1.62274e-27	-6.38037e-10	-1.30587	0.000127777	-6.38037e-10	-1.30575
105496353	chr8:105496353:C:T	2.26249e-27	-6.38037e-10	-0.973517	0.000159576	-6.38037e-10	-1.08352
105496404	chr8:105496404:G:A	1.74483e-27	-6.38037e-10	-1.23332	0.000129414	-6.38037e-10	-1.29302
105496482	chr8:105496482:G:A	1.88197e-27	-6.38037e-10	-1.15766	0.000139797	-6.38037e-10	-1.21585
105496682	chr8:105496682:T:C	1.78601e-27	-6.38037e-10	-1.21	0.000146876	-6.38037e-10	-1.16645
105497065	chr8:105497065:G:A	1.95541e-27	-6.38037e-10	-1.11938	0.000141183	-6.38037e-10	-1.20598
105497090	chr8:105497090:A:G	8.57558e-27	-6.38037e-10	0.358937	0.00108274	-6.38037e-10	0.831216
105497133	chr8:105497133:C:T	2.21367e-27	-6.38037e-10	-0.995331	0.000149211	-6.38037e-10	-1.15067
105497147	chr8:105497147:A:G	2.21096e-27	-6.38037e-10	-0.996553	0.000149086	-6.38037e-10	-1.15152
105498073	chr8:105498073:T:C	2.18503e-27	-6.38037e-10	-1.00835	0.000147414	-6.38037e-10	-1.16279
105498290	chr8:105498290:G:A	4.06498e-28	-1.39672	-1.29344	9.38017e-05	-0.321082	-1.29377
105499130	chr8:105499130:C:T	2.09941e-27	-6.38037e-10	-1.04833	0.000149916	-6.38037e-10	-1.14597
105499146	chr8:105499146:C:T	2.04051e-27	-6.38037e-10	-1.07678	0.000146518	-6.38037e-10	-1.16889
105499303	chr8:105499303:G:A	8.56528e-28	-0.758449	-1.1864	3.06464e-05	-1.66718	-1.06634
105499462	chr8:105499462:C:T	2.20624e-28	-2.01155	-1.28973	1.22137e-05	-2.32531	-1.32817
105499514	chr8:105499514:A:G	1.97015e-27	-6.38037e-10	-1.11187	0.000140872	-6.38037e-10	-1.20819
105499612	chr8:105499612:A:G	1.64752e-27	-6.38037e-10	-1.29071	0.000133573	-6.38037e-10	-1.26139
105499692	chr8:105499692:A:T	1.84143e-27	-6.38037e-10	-1.17944	0.000147057	-6.38037e-10	-1.16522
105499850	chr8:105499850:G:A	1.61531e-27	-6.38037e-10	-1.31045	0.000126246	-6.38037e-10	-1.31781
105500170	chr8:105500170:A:G	2.81229e-27	-6.38037e-10	-0.755981	0.000190539	-6.38037e-10	-0.906182
105500253	chr8:105500253:C:T	3.49199e-23	9.62261	-0.951777	1.33072e-05	-2.41377	-1.15396
105500477	chr8:105500477:T:C	6.47011e-28	-2.22537	-3.32691e-10	0.000171994	-1.00858	-3.32691e-10
105500600	chr8:105500600:T:A	4.18459e-16	25.6305	-0.660653	1.23092e-05	-2.38236	-1.26333
105501073	chr8:105501073:A:G	9.36817e-15	28.8178	-0.739458	1.16011e-05	-2.41678	-1.28816
105501111	chr8:105501111:A:G	1.8129e-27	-6.38037e-10	-1.19506	0.000133625	-6.38037e-10	-1.261
105501172	chr8:105501172:A:T	5.64852e-28	-2.36117	-3.32691e-10	8.36511e-05	-1.72938	-3.32691e-10
105501180	chr8:105501180:TTC:T	1.0095e-26	0.522061	-3.32691e-10	0.000100554	-1.54535	-3.32691e-10
105501206	chr8:105501206:G:A	1.68924e-27	-6.38037e-10	-1.2657	0.000124884	-6.38037e-10	-1.32865
105501333	chr8:105501333:C:T	2.80006e-27	-0.760339	-3.32691e-10	5.74113e-05	-2.1058	-3.32691e-10
105501927	chr8:105501927:C:A	1.08434e-14	28.933	-0.70844	1.16603e-05	-2.41974	-1.2801
105502155	chr8:105502155:G:A	1.58771e-27	-6.38037e-10	-1.32769	0.000145524	-6.38037e-10	-1.17569
105502302	chr8:105502302:A:T	1.59492e-27	-6.38037e-10	-1.32316	0.000124825	-6.38037e-10	-1.32913
105502798	chr8:105502798:T:C	1.03538e-14	28.6342	-0.455856	1.27733e-05	-2.42043	-1.18826
105502887	chr8:105502887:C:T	7.96534e-27	0.673344	-0.388226	3.4365e-05	-1.83922	-0.779784
105503826	chr8:105503826:C:G	4.09511e-14	30.1047	-0.551307	1.25821e-05	-2.39744	-1.22633
105504844	chr8:105504844:G:A	2.86372e-14	29.9399	-0.744178	1.12937e-05	-2.41984	-1.31195
105504945	chr8:105504945:G:GTAT	2.80366e-14	29.6392	-0.464679	1.2835e-05	-2.41102	-1.19285
105505107	chr8:105505107:C:T	1.62933e-27	-6.38037e-10	-1.30181	0.000163338	-6.38037e-10	-1.06022
105505261	chr8:105505261:T:G	1.74293e-27	-6.38037e-10	-1.23442	0.000153477	-6.38037e-10	-1.12249
105505263	chr8:105505263:G:A	6.72576e-28	-2.18662	-3.32691e-10	0.000147418	-1.16277	-3.32691e-10
105505413	chr8:105505413:C:T	7.10497e-27	0.535533	-0.36472	3.71557e-05	-1.77781	-0.763111
105505449	chr8:105505449:A:G	8.60037e-24	8.53016	-1.26058	1.49051e-05	-2.13997	-1.31437
105505648	chr8:105505648:T:C	2.32807e-14	29.7326	-0.743897	1.12739e-05	-2.42119	-1.31236
105505684	chr8:105505684:T:C	1.24715e-14	28.9579	-0.59344	1.2118e-05	-2.42036	-1.24099
105505700	chr8:105505700:T:C	1.66591e-14	29.3806	-0.726618	1.1247e-05	-2.4208	-1.31513
105505712	chr8:105505712:G:A	1.86369e-27	-6.38037e-10	-1.16742	0.000180954	-6.38037e-10	-0.957794
105505718	chr8:105505718:G:A	1.87842e-25	4.23537	-0.789751	1.42282e-05	-2.35395	-1.14686
105505843	chr8:105505843:A:G	1.77037e-27	-6.38037e-10	-1.21879	0.000131464	-6.38037e-10	-1.2773
105505925	chr8:105505925:A:G	7.96807e-27	0.692175	-0.406714	3.31778e-05	-1.86171	-0.792444
105506007	chr8:105506007:C:G	2.21264e-14	29.4453	-0.507512	1.25509e-05	-2.41615	-1.21009
105506095	chr8:105506095:A:G	2.10809e-14	29.3701	-0.480653	1.26665e-05	-2.41724	-1.19984
105506138	chr8:105506138:A:G	1.93107e-25	4.27597	-0.802709	1.41989e-05	-2.3495	-1.15337
105506184	chr8:105506184:C:T	5.99567e-25	5.77346	-1.16723	1.12599e-05	-2.40531	-1.32948
105506580	chr8:105506580:A:G	1.63209e-27	-6.38037e-10	-1.30012	0.000164182	-6.38037e-10	-1.05506
105506589	chr8:105506589:A:C	3.21642e-13	32.416	-0.801562	1.73381e-05	-2.09625	-1.20689
105507309	chr8:105507309:C:T	1.64944e-27	-6.38037e-10	-1.28954	0.00013474	-6.38037e-10	-1.25269
105507503	chr8:105507503:G:A	1.58471e-27	-6.38037e-10	-1.32958	0.000126131	-6.38037e-10	-1.31872
105507823	chr8:105507823:G:A	3.9746e-24	7.68222	-1.18452	1.24483e-05	-2.36391	-1.27055
105507911	chr8:105507911:G:A	1.79212e-27	-6.38037e-10	-1.20658	0.000172857	-6.38037e-10	-1.00357
105508177	chr8:105508177:T:C	1.69199e-27	-6.38037e-10	-1.26407	0.000127307	-6.38037e-10	-1.30944
105508364	chr8:105508364:T:C	1.63618e-27	-6.38037e-10	-1.29762	0.000165774	-6.38037e-10	-1.04541
105508632	chr8:105508632:C:T	1.59981e-27	-6.38037e-10	-1.3201	0.000133768	-6.38037e-10	-1.25993
105508827	chr8:105508827:T:C	2.51449e-28	-1.99805	-1.17244	1.66238e-05	-2.08184	-1.26336
105508862	chr8:105508862:T:A	4.87712e-21	13.6101	-3.32691e-10	6.54433e-05	-1.97486	-3.32691e-10
105509527	chr8:105509527:G:A	6.18553e-28	-2.27035	-3.32691e-10	9.74596e-05	-1.5766	-3.32691e-10
105509617	chr8:105509617:A:G	6.60857e-15	28.9391	-1.20971	1.12522e-05	-2.41545	-1.32002
105509624	chr8:105509624:G:A	1.81301e-28	-2.35865	-1.13893	1.85303e-05	-1.9839	-1.25273
105509639	chr8:105509639:G:A	1.58476e-27	-6.38037e-10	-1.32955	0.000126086	-6.38037e-10	-1.31907
105509874	chr8:105509874:A:T	1.22602e-27	-1.58621	-3.32691e-10	4.30286e-05	-2.39417	-3.32691e-10
105510447	chr8:105510447:T:C	1.62327e-27	-6.38037e-10	-1.30554	0.000142104	-6.38037e-10	-1.19948
105510578	chr8:105510578:C:T	1.77199e-27	-6.38037e-10	-1.21788	0.000167962	-6.38037e-10	-1.0323
105510793	chr8:105510793:G:A	2.07984e-27	-6.38037e-10	-1.05769	0.000148759	-6.38037e-10	-1.15371
105510957	chr8:105510957:G:A	2.99995e-14	30.1675	-0.925284	1.18985e-05	-2.41803	-1.26159
105511503	chr8:105511503:T:C	1.69496e-27	-6.38037e-10	-1.26232	0.000127432	-6.38037e-10	-1.30846
105511593	chr8:105511593:C:T	1.60812e-27	-6.38037e-10	-1.31492	0.000131255	-6.38037e-10	-1.2789
105511801	chr8:105511801:C:T	1.96069e-27	-6.38037e-10	-1.11668	0.000185999	-6.38037e-10	-0.930295
105512057	chr8:105512057:G:A	2.13731e-14	30.1995	-1.29632	1.21295e-05	-2.42067	-1.23973
105512671	chr8:105512671:A:C	1.6706e-27	-6.38037e-10	-1.2768	0.000143942	-6.38037e-10	-1.18663
105512904	chr8:105512904:T:C	1.61696e-27	-6.38037e-10	-1.30943	0.000127372	-6.38037e-10	-1.30893
105513113	chr8:105513113:G:A	1.67607e-27	-6.38037e-10	-1.27353	0.000144775	-6.38037e-10	-1.18086
105513516	chr8:105513516:G:A	1.75482e-27	-6.38037e-10	-1.22761	0.000130782	-6.38037e-10	-1.28251
105513633	chr8:105513633:A:G	9.02913e-15	29.3217	-1.28023	1.18969e-05	-2.41761	-1.26216
105514241	chr8:105514241:T:C	1.23544e-14	29.6794	-1.32435	1.31155e-05	-2.42044	-1.1618
105514446	chr8:105514446:A:G	2.12714e-27	-6.38037e-10	-1.0352	0.000149094	-6.38037e-10	-1.15146
105514870	chr8:105514870:C:T	9.92598e-28	-0.700614	-1.0968	3.14077e-05	-1.91791	-0.791076
105515032	chr8:105515032:CATT:C	1.02089e-14	29.4834	-1.31915	1.28345e-05	-2.41973	-1.18417
105515336	chr8:105515336:T:A	1.58476e-27	-6.38037e-10	-1.32955	0.000126081	-6.38037e-10	-1.31911
105515528	chr8:105515528:A:T	1.50455e-28	-2.41309	-1.27098	1.47357e-05	-2.1647	-1.30107
105515531	chr8:105515531:C:T	2.22116e-27	-6.38037e-10	-0.991951	0.000154451	-6.38037e-10	-1.11616
105515763	chr8:105515763:A:G	9.50331e-28	-0.755118	-1.08581	3.09722e-05	-1.94938	-0.773567
105515802	chr8:105515802:C:T	1.3784e-14	29.7541	-1.28957	1.20009e-05	-2.42102	-1.25003
105516480	chr8:105516480:T:C	5.17742e-14	30.9598	-1.17186	1.29719e-05	-2.40234	-1.19091
105516618	chr8:105516618:A:G	4.78564e-13	33.0784	-1.06654	1.65297e-05	-2.03992	-1.31096
105516645	chr8:105516645:A:G	1.75861e-27	-6.38037e-10	-1.22546	0.000130972	-6.38037e-10	-1.28105
105516817	chr8:105516817:G:A	7.75247e-18	22.0318	-1.05053	1.22116e-05	-2.34653	-1.30712
105516849	chr8:105516849:G:A	1.58621e-27	-6.38037e-10	-1.32864	0.000131231	-6.38037e-10	-1.27908
105517074	chr8:105517074:A:T	5.71119e-24	8.0657	-1.2055	1.43228e-05	-2.21541	-1.27878
105517618	chr8:105517618:G:A	1.06244e-27	-0.65932	-1.0701	3.30676e-05	-1.87982	-0.777662
105517638	chr8:105517638:G:A	2.37265e-27	-0.171749	-0.754224	1.65276e-05	-2.37734	-0.973671
105517897	chr8:105517897:G:A	2.34812e-27	-0.805915	-0.130454	5.5744e-05	-1.52042	-0.614853
105517997	chr8:105517997:C:T	4.32094e-27	-6.38037e-10	-0.326509	0.000201327	-6.38037e-10	-0.851106
105518279	chr8:105518279:G:GTC	8.23436e-23	10.8377	-1.30903	1.56136e-05	-2.08083	-1.32706
105518425	chr8:105518425:T:TA	4.87578e-27	-6.38037e-10	-0.205701	0.000242739	-6.38037e-10	-0.66405
105519082	chr8:105519082:A:G	2.21672e-15	27.9138	-1.2767	1.20695e-05	-2.40029	-1.26507
105519122	chr8:105519122:T:C	3.35238e-27	-6.38037e-10	-0.580312	0.000337724	-6.38037e-10	-0.33381
105519446	chr8:105519446:G:A	8.35532e-15	29.237	-1.27301	1.18639e-05	-2.41422	-1.26832
105519816	chr8:105519816:T:C	5.7529e-28	-2.34286	-3.32691e-10	0.000102105	-1.53004	-3.32691e-10
105519881	chr8:105519881:G:T	3.41807e-27	-6.38037e-10	-0.560904	0.000345369	-6.38037e-10	-0.311426
105519894	chr8:105519894:T:C	6.62463e-21	15.0544	-1.13811	1.76609e-05	-1.95999	-1.3247
105519949	chr8:105519949:G:A	1.70048e-27	-6.38037e-10	-1.25907	0.000126186	-6.38037e-10	-1.31828
105520242	chr8:105520242:G:A	1.59495e-27	-6.38037e-10	-1.32314	0.000125632	-6.38037e-10	-1.32268
105520249	chr8:105520249:A:G	2.59616e-14	30.3094	-1.21177	1.34474e-05	-2.41452	-1.14274
105520392	chr8:105520392:A:T	6.81429e-28	-1.06328	-1.11027	2.41752e-05	-2.13729	-0.833422
105520478	chr8:105520478:A:G	5.51823e-28	-2.38451	-3.32691e-10	7.91781e-05	-1.78434	-3.32691e-10
105521102	chr8:105521102:G:A	7.24302e-15	29.1198	-1.29876	1.22918e-05	-2.41374	-1.23336
105521391	chr8:105521391:A:G	7.4716e-15	29.164	-1.31181	1.26006e-05	-2.41587	-1.20642
105521576	chr8:105521576:A:T	1.81035e-27	-6.38037e-10	-1.19646	0.000148382	-6.38037e-10	-1.15625
105521828	chr8:105521828:C:T	2.18994e-27	0.121808	-1.12791	2.10321e-05	-1.83439	-1.2756
105521847	chr8:105521847:G:A	1.50263e-28	-2.41386	-1.27149	2.69884e-05	-1.55389	-1.30674
105522215	chr8:105522215:C:T	4.40993e-21	14.6713	-1.16195	1.88004e-05	-1.89408	-1.32808
105522481	chr8:105522481:T:C	2.22092e-27	-6.38037e-10	-0.992059	0.000154419	-6.38037e-10	-1.11637
105522711	chr8:105522711:T:C	1.11859e-14	29.5093	-1.25358	1.1608e-05	-2.41884	-1.28551
105523032	chr8:105523032:A:G	3.5017e-28	-2.29448	-0.544841	1.85184e-05	-2.1649	-1.07238
105523692	chr8:105523692:C:T	2.41503e-27	-6.38037e-10	-0.908271	0.000256314	-6.38037e-10	-0.609637
105523755	chr8:105523755:T:C	2.7278e-27	-6.38037e-10	-0.786487	0.000262325	-6.38037e-10	-0.586454
105524025	chr8:105524025:T:C	2.77765e-22	11.7902	-1.0456	2.88304e-05	-2.15844	-0.636166
105524039	chr8:105524039:C:T	1.54249e-05	49.2682	0.0320936	1.67581e-05	-2.05092	-1.28624
105524503	chr8:105524503:A:T	2.57043e-28	-1.8189	-1.32959	1.40854e-05	-2.28329	-1.22761
105524585	chr8:105524585:T:C	1.51224e-27	-1.37601	-0.000372022	7.61939e-05	-1.51237	-0.310384
105524952	chr8:105524952:G:A	2.65029e-28	-2.29282	-0.825071	8.71755e-05	-0.483445	-1.20467
105524963	chr8:105524963:A:G	1.99795e-27	-6.38037e-10	-1.09786	0.000199633	-6.38037e-10	-0.859556
105525262	chr8:105525262:A:G	2.97549e-28	-1.70043	-1.30173	1.59183e-05	-2.25093	-1.13764
105525486	chr8:105525486:G:T	3.77249e-19	19.2729	-1.31445	2.13336e-05	-1.87939	-1.21636
105525593	chr8:105525593:A:C	3.22359e-28	-1.6953	-1.22677	1.86474e-05	-2.25426	-0.976072
105525758	chr8:105525758:C:T	3.04244e-28	-2.29112	-0.688784	8.95638e-05	-0.520097	-1.14099
105526008	chr8:105526008:A:T	2.20575e-27	-6.38037e-10	-0.998913	0.000230261	-6.38037e-10	-0.716825
105526370	chr8:105526370:T:C	2.82884e-28	-1.74674	-1.30595	1.60948e-05	-2.22852	-1.14902
105526585	chr8:105526585:T:G	3.09096e-28	-1.6548	-1.30928	1.51905e-05	-2.27668	-1.15869
105526651	chr8:105526651:C:T	1.5882e-27	-6.38037e-10	-1.32738	0.000132204	-6.38037e-10	-1.27169
105526686	chr8:105526686:C:T	4.03212e-26	1.9069	-3.32691e-10	4.7973e-05	-2.2854	-3.32691e-10
105526899	chr8:105526899:C:T	2.11663e-27	-6.38037e-10	-1.04016	0.000216959	-6.38037e-10	-0.776332
105527008	chr8:105527008:A:G	2.9616e-28	-1.69946	-1.30737	1.55338e-05	-2.25322	-1.1598
105527033	chr8:105527033:C:T	2.28823e-27	-6.38037e-10	-0.962205	0.000159239	-6.38037e-10	-1.08563
105527034	chr8:105527034:G:A	1.67531e-27	-6.38037e-10	-1.27398	0.000126596	-6.38037e-10	-1.31504
105527060	chr8:105527060:A:G	2.20929e-27	-6.38037e-10	-0.99731	0.000230749	-6.38037e-10	-0.714707
105527140	chr8:105527140:G:A	1.96375e-27	-6.38037e-10	-1.11512	0.000202045	-6.38037e-10	-0.847549
105527300	chr8:105527300:G:A	3.49985e-27	-6.38037e-10	-0.537261	0.000202078	-6.38037e-10	-0.847385
105527310	chr8:105527310:A:C	2.16094e-27	-6.38037e-10	-1.01944	0.000223996	-6.38037e-10	-0.744409
105527346	chr8:105527346:C:T	1.92594e-27	-6.38037e-10	-1.13456	0.000139409	-6.38037e-10	-1.21863
105527384	chr8:105527384:A:G	2.15745e-27	-6.38037e-10	-1.02106	0.000223496	-6.38037e-10	-0.746646
105527460	chr8:105527460:T:C	6.08645e-27	0.0160843	-3.32691e-10	5.34232e-05	-2.17779	-3.32691e-10
105527544	chr8:105527544:T:C	1.66504e-27	-6.38037e-10	-1.28013	0.000148217	-6.38037e-10	-1.15736
105527675	chr8:105527675:A:G	1.64199e-28	-2.4209	-1.17576	1.21551e-05	-2.40466	-1.25363
105528072	chr8:105528072:A:G	5.56e-28	-2.35649	-0.020476	5.88683e-05	-1.08489	-0.995845
105528090	chr8:105528090:A:C	1.38379e-26	-6.38037e-10	0.83743	0.0022819	-6.38037e-10	1.57673
105528987	chr8:105528987:A:G	1.9863e-27	-6.38037e-10	-1.10371	0.000198476	-6.38037e-10	-0.865371
105529058	chr8:105529058:C:T	2.88905e-27	-6.38037e-10	-0.729052	0.000194796	-6.38037e-10	-0.884088
105529075	chr8:105529075:G:A	2.76101e-27	-6.38037e-10	-0.774384	0.000345842	-6.38037e-10	-0.310058
105529130	chr8:105529130:A:G	3.91847e-19	19.1997	-1.20334	1.25045e-05	-2.32137	-1.30858
105529570	chr8:105529570:ACT:A	1.91011e-27	-6.38037e-10	-1.14282	0.000173734	-6.38037e-10	-0.998515
105530189	chr8:105530189:C:T	6.3725e-27	-6.38037e-10	0.0620107	0.000255742	-6.38037e-10	-0.611871
105530371	chr8:105530371:G:A	2.32804e-28	-2.39942	-0.848121	2.35914e-05	-1.70809	-1.28707
105530969	chr8:105530969:A:G	1.59792e-28	-2.39465	-1.22921	1.17302e-05	-2.41215	-1.28173
105531183	chr8:105531183:C:T	1.7235e-27	-6.38037e-10	-1.24562	0.000129422	-6.38037e-10	-1.29296
105531955	chr8:105531955:C:T	2.81723e-28	-2.35516	-0.701651	6.59484e-05	-0.809192	-1.15797
105531962	chr8:105531962:G:A	1.58578e-28	-2.40091	-1.23058	2.97003e-05	-1.76573	-0.999154
105532962	chr8:105532962:A:C	1.48921e-28	-2.41006	-1.28426	2.96094e-05	-1.68567	-1.08228
105533102	chr8:105533102:A:G	6.44083e-27	-6.38037e-10	0.0726769	0.00026103	-6.38037e-10	-0.591404
105533320	chr8:105533320:A:G	8.19761e-28	-1.98872	-3.32691e-10	4.19567e-05	-2.4194	-3.32691e-10
105533486	chr8:105533486:G:A	1.6236e-27	-0.191858	-1.11348	3.45947e-05	-1.77685	-0.835485
105533566	chr8:105533566:T:C	3.13154e-26	1.85318	-0.19905	1.2281e-05	-2.32943	-1.31855
105534496	chr8:105534496:C:G	2.83402e-06	48.2209	-0.614897	1.43223e-05	-2.24198	-1.25224
105534515	chr8:105534515:T:C	2.19958e-27	-6.38037e-10	-1.00171	0.000228973	-6.38037e-10	-0.722435
105534584	chr8:105534584:T:G	1.61584e-27	-6.38037e-10	-1.31012	0.000124895	-6.38037e-10	-1.32857
105534667	chr8:105534667:G:GT	6.69734e-26	2.41431	-3.32691e-10	8.39763e-05	-1.7255	-3.32691e-10
105534975	chr8:105534975:C:T	1.89123e-27	-1.69071	0.537957	9.76444e-05	-1.45862	-0.116083
105535076	chr8:105535076:A:G	2.0907e-27	-6.38037e-10	-1.05248	0.000137271	-6.38037e-10	-1.23408
105535077	chr8:105535077:T:C	4.13881e-27	0.790781	-1.16035	1.12065e-05	-2.42127	-1.31827
105535173	chr8:105535173:C:T	1.05e-26	1.4755	-0.914105	1.48411e-05	-2.36844	-1.0902
105535288	chr8:105535288:G:T	2.28433e-20	15.979	-0.82485	1.36686e-05	-2.41133	-1.12961
105535755	chr8:105535755:T:G	7.28291e-27	1.4816	-1.28605	1.70409e-05	-2.39242	-0.928006
105535889	chr8:105535889:T:C	1.68335e-28	-2.41658	-1.1552	3.17669e-05	-1.36914	-1.32847
105536376	chr8:105536376:G:A	1.69237e-27	-6.38037e-10	-1.26385	0.000127478	-6.38037e-10	-1.30809
105536460	chr8:105536460:T:C	2.11051e-27	-6.38037e-10	-1.04305	0.000148506	-6.38037e-10	-1.15541
105536469	chr8:105536469:A:G	2.02339e-27	-6.38037e-10	-1.08521	0.000171277	-6.38037e-10	-1.01276
105536858	chr8:105536858:C:G	7.94044e-27	1.25215	-0.97016	1.2618e-05	-2.40361	-1.21731
105537253	chr8:105537253:G:C	5.32271e-06	48.7556	-0.519297	1.43691e-05	-2.21184	-1.27912
105537395	chr8:105537395:T:G	5.10574e-27	0.890636	-1.05025	2.29122e-05	-1.70905	-1.31532
105537579	chr8:105537579:T:A	5.32881e-27	0.911564	-1.02842	2.30387e-05	-1.69913	-1.31973
105537787	chr8:105537787:G:A	2.61043e-28	-2.4037	-0.729349	4.47813e-05	-1.18173	-1.17252
105538022	chr8:105538022:A:G	2.51097e-20	16.3769	-1.12814	1.23899e-05	-2.34759	-1.29156
105538334	chr8:105538334:C:G	1.80857e-27	-6.38037e-10	-1.19744	0.000167962	-6.38037e-10	-1.0323
105538426	chr8:105538426:C:T	6.83792e-27	-6.38037e-10	0.132503	0.000267307	-6.38037e-10	-0.567643
105538441	chr8:105538441:A:G	2.21798e-28	-1.97113	-1.32484	1.59782e-05	-2.17007	-1.21474
105538477	chr8:105538477:C:G	2.26384e-27	-6.38037e-10	-0.972919	0.000220809	-6.38037e-10	-0.758743
105538707	chr8:105538707:T:C	2.03825e-27	-6.38037e-10	-1.07789	0.000134935	-6.38037e-10	-1.25125
105539146	chr8:105539146:A:C	5.46688e-28	-2.39386	-3.32691e-10	5.16908e-05	-2.21076	-3.32691e-10
105539191	chr8:105539191:C:G	5.33011e-28	-2.4192	-3.32691e-10	5.80154e-05	-2.09533	-3.32691e-10
105539395	chr8:105539395:C:A	2.27351e-27	-6.38037e-10	-0.968655	0.000239843	-6.38037e-10	-0.676054
105539523	chr8:105539523:G:T	3.50575e-27	-6.38037e-10	-0.535576	0.000366634	-6.38037e-10	-0.251675
105540356	chr8:105540356:C:G	3.57248e-27	0.632189	-1.14891	1.1214e-05	-2.41942	-1.31945
105540657	chr8:105540657:C:G	5.43359e-28	-1.09869	-1.30128	0.000239489	0.639193	-1.31672
105541016	chr8:105541016:G:A	1.75402e-27	-6.38037e-10	-1.22807	0.000130351	-6.38037e-10	-1.28581
105541076	chr8:105541076:G:A	9.21892e-27	-6.38037e-10	0.431277	0.000338953	-6.38037e-10	-0.330176
105541260	chr8:105541260:G:C	3.96983e-27	0.715099	-1.12636	1.13548e-05	-2.42101	-1.30539
105541499	chr8:105541499:T:C	1.73624e-27	-6.38037e-10	-1.23826	0.000129517	-6.38037e-10	-1.29223
105542423	chr8:105542423:G:T	3.15417e-28	-1.62495	-1.31889	1.45757e-05	-2.28835	-1.18833
105542509	chr8:105542509:T:C	1.37906e-05	49.6127	-0.424447	1.53237e-05	-2.1269	-1.29974
105542538	chr8:105542538:T:C	1.83921e-27	-6.38037e-10	-1.18064	0.000169747	-6.38037e-10	-1.02173
105542563	chr8:105542563:C:G	2.90968e-27	-6.38037e-10	-0.721939	0.000132479	-6.38037e-10	-1.26962
105542673	chr8:105542673:G:A	2.19673e-20	16.1388	-1.02369	1.22303e-05	-2.40687	-1.24526
105542811	chr8:105542811:T:G	2.8017e-20	16.421	-1.06265	1.27014e-05	-2.35168	-1.26265
105542915	chr8:105542915:T:A	3.05161e-27	-6.38037e-10	-0.674313	0.000160243	-6.38037e-10	-1.07935
105543063	chr8:105543063:G:A	3.25156e-26	2.95969	-1.26795	6.5028e-05	-0.668446	-1.31278
105543156	chr8:105543156:C:T	1.6948e-27	-6.38037e-10	-1.26242	0.000127583	-6.38037e-10	-1.30727
105543298	chr8:105543298:C:T	2.08843e-27	-6.38037e-10	-1.05357	0.000132145	-6.38037e-10	-1.27214
105544189	chr8:105544189:A:G	1.62579e-27	-6.38037e-10	-1.30399	0.000138673	-6.38037e-10	-1.22392
105544406	chr8:105544406:A:G	1.91942e-20	16.0657	-1.08555	1.23742e-05	-2.36684	-1.27359
105544502	chr8:105544502:C:G	1.92046e-27	-6.38037e-10	-1.13742	0.000140247	-6.38037e-10	-1.21264
105544667	chr8:105544667:A:T	1.6948e-27	-6.38037e-10	-1.26242	0.000127583	-6.38037e-10	-1.30727
105544771	chr8:105544771:G:A	1.5887e-27	-6.38037e-10	-1.32707	0.000130792	-6.38037e-10	-1.28243
105545889	chr8:105545889:G:A	1.6948e-27	-6.38037e-10	-1.26242	0.000127583	-6.38037e-10	-1.30727
105546035	chr8:105546035:T:C	1.73498e-28	-2.40586	-1.13572	3.00875e-05	-1.42232	-1.32961
105546314	chr8:105546314:C:T	2.44057e-27	-6.38037e-10	-0.897749	0.000170083	-6.38037e-10	-1.01975
105546424	chr8:105546424:A:C	3.02259e-27	0.041087	-0.724956	1.5383e-05	-2.12546	-1.29731
105546425	chr8:105546425:C:T	1.71487e-27	-6.38037e-10	-1.25064	0.000126729	-6.38037e-10	-1.31399
105547124	chr8:105547124:T:G	2.2265e-28	-2.41572	-0.876421	2.3745e-05	-1.74239	-1.24627
105547376	chr8:105547376:C:T	2.43797e-27	-6.38037e-10	-0.898816	0.000169919	-6.38037e-10	-1.02072
105547399	chr8:105547399:G:A	2.73052e-28	-1.76634	-1.32173	1.45096e-05	-2.28163	-1.1996
105547491	chr8:105547491:A:G	2.80675e-20	16.3808	-1.02067	1.29661e-05	-2.35307	-1.24063
105548050	chr8:105548050:C:T	5.21661e-27	0.789206	-0.92734	1.22785e-05	-2.42127	-1.22692
105548105	chr8:105548105:C:A	1.58498e-27	-6.38037e-10	-1.32941	0.000131845	-6.38037e-10	-1.27441
105548142	chr8:105548142:A:G	4.69717e-20	16.8089	-0.933833	1.30797e-05	-2.38934	-1.19564
105548646	chr8:105548646:A:C	4.59335e-27	0.680495	-0.945868	1.25847e-05	-2.42052	-1.20303
105548805	chr8:105548805:G:A	2.15486e-27	-6.38037e-10	-1.02226	0.000223073	-6.38037e-10	-0.748542
105549049	chr8:105549049:T:C	1.92748e-27	-0.0872082	-1.04656	1.42702e-05	-2.17547	-1.32239
105549129	chr8:105549129:T:G	6.69512e-27	-6.38037e-10	0.111397	0.000262621	-6.38037e-10	-0.585328
105549617	chr8:105549617:T:C	2.20087e-27	-6.38037e-10	-1.00113	0.000155744	-6.38037e-10	-1.10782
105549884	chr8:105549884:G:A	2.44057e-27	-6.38037e-10	-0.897749	0.000170083	-6.38037e-10	-1.01975
105550005	chr8:105550005:T:C	6.56994e-28	-0.919017	-1.29104	1.73995e-05	-2.1627	-1.1369
105550024	chr8:105550024:T:C	1.70071e-28	-2.38407	-1.17745	3.41508e-05	-1.29913	-1.32612
105550182	chr8:105550182:GT:G	6.98258e-27	-6.38037e-10	0.153437	0.00027084	-6.38037e-10	-0.554511
105550340	chr8:105550340:G:A	7.92905e-27	-6.38037e-10	0.280551	0.000296835	-6.38037e-10	-0.462864
105550518	chr8:105550518:A:G	1.58658e-27	-6.38037e-10	-1.3284	0.000127063	-6.38037e-10	-1.31135
105550922	chr8:105550922:T:C	3.52407e-27	-0.530365	-3.32691e-10	0.000190601	-0.905858	-3.32691e-10
105551379	chr8:105551379:A:G	4.47491e-27	0.756111	-1.04761	1.17591e-05	-2.41369	-1.27773
105551794	chr8:105551794:A:G	1.42471e-26	-6.38037e-10	0.866572	0.00249734	-6.38037e-10	1.66694
105551840	chr8:105551840:A:G	1.88609e-28	-2.13998	-1.31809	2.16343e-05	-1.8995	-1.18226
105551895	chr8:105551895:C:T	1.76554e-27	-6.38037e-10	-1.22152	0.000130445	-6.38037e-10	-1.28509
105551963	chr8:105551963:A:T	3.14283e-21	14.4692	-1.29858	1.46822e-05	-2.32954	-1.13987
105551991	chr8:105551991:G:A	1.12943e-21	13.3164	-1.16917	1.53201e-05	-2.13418	-1.29269
105552283	chr8:105552283:T:C	6.0684e-20	17.0779	-0.946652	1.30658e-05	-2.38321	-1.20283
105552417	chr8:105552417:G:A	7.25134e-27	1.30341	-1.1122	1.23284e-05	-2.41565	-1.22849
105552494	chr8:105552494:A:G	4.73884e-20	17.1795	-1.2956	1.1632e-05	-2.38094	-1.32134
105552535	chr8:105552535:G:C	1.70102e-27	-1.25875	-3.32691e-10	5.16072e-05	-2.21238	-3.32691e-10
105552964	chr8:105552964:C:T	2.30192e-27	-0.583592	-0.372646	2.97252e-05	-2.11062	-0.653425
105553186	chr8:105553186:G:A	1.65901e-14	29.4821	-0.832237	1.54158e-05	-2.09379	-1.32686
105553282	chr8:105553282:C:T	2.66097e-27	-6.38037e-10	-0.811289	0.000255852	-6.38037e-10	-0.61144
105553873	chr8:105553873:G:A	1.744e-27	-6.38037e-10	-1.2338	0.000160648	-6.38037e-10	-1.07682
105554013	chr8:105554013:A:G	1.45442e-27	-1.41538	-3.32691e-10	5.30024e-05	-2.1857	-3.32691e-10
105554036	chr8:105554036:G:A	1.92046e-27	-6.38037e-10	-1.13742	0.000140247	-6.38037e-10	-1.21264
105554378	chr8:105554378:T:C	2.15892e-27	0.212368	-1.23274	2.28178e-05	-1.7292	-1.2993
105554623	chr8:105554623:G:A	4.19816e-27	-6.38037e-10	-0.355336	0.000168221	-6.38037e-10	-1.03076
105554643	chr8:105554643:T:G	2.25658e-27	-6.38037e-10	-0.976129	0.000210925	-6.38037e-10	-0.804534
105554909	chr8:105554909:A:G	1.62073e-27	-6.38037e-10	-1.3071	0.000145263	-6.38037e-10	-1.1775
105555214	chr8:105555214:C:T	6.59995e-27	0.0970815	-3.32691e-10	8.50989e-05	-1.71222	-3.32691e-10
105555268	chr8:105555268:A:G	2.69533e-27	0.523229	-1.32169	1.25965e-05	-2.39591	-1.22671
105556302	chr8:105556302:C:T	5.8884e-28	-2.31958	-3.32691e-10	0.000102177	-1.52933	-3.32691e-10
105556339	chr8:105556339:G:A	2.61075e-28	-1.83338	-1.29955	1.89803e-05	-2.08107	-1.13156
105556355	chr8:105556355:G:C	1.58555e-27	-6.38037e-10	-1.32905	0.000128557	-6.38037e-10	-1.29967
105556641	chr8:105556641:CT:C	7.3801e-27	-6.38037e-10	0.208805	0.000280964	-6.38037e-10	-0.517811
105557961	chr8:105557961:A:G	1.92223e-27	-6.38037e-10	-1.1365	0.00013867	-6.38037e-10	-1.22394
105557994	chr8:105557994:G:A	5.02567e-18	21.6686	-1.12073	1.38686e-05	-2.20804	-1.31837
105558680	chr8:105558680:C:T	2.65098e-28	-1.83395	-1.28369	1.99266e-05	-2.07921	-1.08477
105558736	chr8:105558736:G:T	6.8802e-05	51.3545	-0.558958	1.19131e-05	-2.42096	-1.25744
105558788	chr8:105558788:A:AAG	3.33035e-20	16.83	-1.29877	1.15043e-05	-2.3936	-1.31971
105559070	chr8:105559070:ATTG:A	7.35825e-27	-6.38037e-10	0.205841	0.000280353	-6.38037e-10	-0.51999
105559169	chr8:105559169:C:T	1.79135e-27	-0.283187	-0.923827	1.91671e-05	-1.93561	-1.26723
105559655	chr8:105559655:C:T	5.0052e-20	17.0233	-1.08471	1.30247e-05	-2.31746	-1.27173
105560042	chr8:105560042:A:G	0.000128841	51.4171	0.0057462	1.13081e-05	-2.41191	-1.31862
105560318	chr8:105560318:A:G	2.62865e-27	0.30398	-1.12749	2.32002e-05	-1.68401	-1.32787
105560386	chr8:105560386:T:C	2.63525e-26	2.24667	-0.765092	1.16588e-05	-2.37044	-1.32954
105560626	chr8:105560626:T:C	2.00234e-20	16.3212	-1.29874	1.13268e-05	-2.40914	-1.31972
105561081	chr8:105561081:C:T	7.3445e-26	3.38017	-0.873617	1.53054e-05	-2.20026	-1.22757
105561296	chr8:105561296:CA:C	5.03788e-05	50.939	-0.455156	1.20282e-05	-2.39775	-1.27103
105561350	chr8:105561350:C:T	3.21842e-20	16.775	-1.27801	1.13967e-05	-2.39541	-1.32731
105561608	chr8:105561608:C:T	7.78935e-27	-6.38037e-10	0.262776	0.000292308	-6.38037e-10	-0.478232
105562010	chr8:105562010:T:C	6.14062e-28	-2.27764	-3.32691e-10	0.000106801	-1.48507	-3.32691e-10
105562634	chr8:105562634:C:A	1.84151e-27	-1.17939	-3.32691e-10	4.19809e-05	-2.41882	-3.32691e-10
105563104	chr8:105563104:C:T	4.06074e-20	17.0124	-1.28289	1.1517e-05	-2.38612	-1.3261
105563195	chr8:105563195:A:G	2.14186e-27	-6.38037e-10	-1.02831	0.000213543	-6.38037e-10	-0.792198
105563390	chr8:105563390:G:T	7.72966e-27	1.11458	-0.859493	1.31728e-05	-2.42105	-1.15684
105563580	chr8:105563580:G:A	3.11739e-27	0.666325	-1.31931	1.18847e-05	-2.40751	-1.27328
105563645	chr8:105563645:A:G	4.1142e-27	-6.38037e-10	-0.375538	0.000183276	-6.38037e-10	-0.945048
105564141	chr8:105564141:A:G	2.32787e-27	0.262282	-1.20731	2.32551e-05	-1.70046	-1.30906
105565025	chr8:105565025:A:G	1.60401e-27	-6.38037e-10	-1.31747	0.000141114	-6.38037e-10	-1.20647
105565608	chr8:105565608:C:T	1.61347e-27	-6.38037e-10	-1.3116	0.000143597	-6.38037e-10	-1.18903
105565804	chr8:105565804:A:T	3.29135e-20	16.8012	-1.28183	1.14196e-05	-2.39432	-1.32639
105566505	chr8:105566505:T:A	8.76835e-28	-1.92142	-3.32691e-10	4.26186e-05	-2.40375	-3.32691e-10
105566535	chr8:105566535:C:G	1.75262e-27	-6.38037e-10	-1.22887	0.000159915	-6.38037e-10	-1.0814
105566543	chr8:105566543:G:A	1.26736e-26	0.749542	-3.32691e-10	0.000115802	-1.40416	-3.32691e-10
105566712	chr8:105566712:T:C	5.05301e-16	26.4879	-1.32947	1.95112e-05	-2.17811	-1.00694
105566749	chr8:105566749:T:C	0.000521116	52.8941	-0.0737996	1.15311e-05	-2.40171	-1.30928
105566835	chr8:105566835:C:T	1.78463e-20	16.1822	-1.27484	1.11884e-05	-2.41327	-1.32789
105566855	chr8:105566855:C:T	6.04304e-27	-6.38037e-10	0.00892658	0.000273862	-6.38037e-10	-0.543413
105566896	chr8:105566896:T:A	2.35617e-27	-6.38037e-10	-0.932943	0.00023885	-6.38037e-10	-0.680202
105567421	chr8:105567421:G:T	7.23571e-28	-0.803374	-1.31016	1.74755e-05	-2.11344	-1.1818
105567687	chr8:105567687:T:G	1.80321e-26	-6.38037e-10	1.10217	0.00214347	-6.38037e-10	1.51414
105567909	chr8:105567909:C:T	2.04309e-27	-0.444812	-0.630704	1.93544e-05	-2.02084	-1.17227
105568068	chr8:105568068:C:G	2.68106e-27	-6.38037e-10	-0.803769	0.000156442	-6.38037e-10	-1.10335
105568333	chr8:105568333:T:C	1.00237e-27	-1.78761	-3.32691e-10	0.000465353	-0.0132425	-3.32691e-10
105568379	chr8:105568379:A:G	2.71033e-20	16.6025	-1.27733	1.13081e-05	-2.40283	-1.32769
105569056	chr8:105569056:G:A	1.66541e-11	35.1505	0.410927	1.41788e-05	-2.27808	-1.22621
105569300	chr8:105569300:A:T	0.979799	59.6881	0.671265	1.12679e-05	-2.41498	-1.3191
105570323	chr8:105570323:T:TA	1.60035e-27	-6.38037e-10	-1.31976	0.000124799	-6.38037e-10	-1.32933
105570896	chr8:105570896:A:G	0.0193827	56.417	0.0194238	1.12328e-05	-2.4198	-1.3174
105571025	chr8:105571025:A:G	3.95974e-27	0.904687	-1.31849	1.17524e-05	-2.41698	-1.275
105571170	chr8:105571170:G:C	5.67028e-18	21.457	-0.788469	1.336e-05	-2.24781	-1.31596
105571290	chr8:105571290:G:T	2.30215e-27	-6.38037e-10	-0.95614	0.000158552	-6.38037e-10	-1.08996
105571644	chr8:105571644:A:G	3.43746e-18	21.0218	-0.853736	1.27834e-05	-2.28327	-1.32462
105571761	chr8:105571761:T:G	2.238e-27	-6.38037e-10	-0.984398	0.00022624	-6.38037e-10	-0.734444
105572686	chr8:105572686:C:T	1.6107e-27	-6.38037e-10	-1.31331	0.000125037	-6.38037e-10	-1.32743
105572731	chr8:105572731:A:G	2.78996e-27	-6.38037e-10	-0.763955	0.000304329	-6.38037e-10	-0.43793
105572750	chr8:105572750:A:G	1.59186e-27	-6.38037e-10	-1.32508	0.00012609	-6.38037e-10	-1.31904
105573694	chr8:105573694:A:T	4.60924e-27	1.06289	-1.32481	1.19168e-05	-2.42082	-1.25728
105573866	chr8:105573866:T:C	2.79632e-20	16.4806	-1.12413	1.15849e-05	-2.40738	-1.29896
105574088	chr8:105574088:C:G	1.15503e-26	-6.38037e-10	0.65673	0.000391053	-6.38037e-10	-0.187197
105574588	chr8:105574588:T:C	2.04158e-27	-6.38037e-10	-1.07626	0.000184492	-6.38037e-10	-0.93843
105574872	chr8:105574872:A:G	1.61977e-27	-6.38037e-10	-1.3077	0.000124853	-6.38037e-10	-1.3289
105575491	chr8:105575491:C:A	5.6093e-28	-1.06469	-1.30345	1.57627e-05	-2.1688	-1.22959
105575601	chr8:105575601:A:G	1.14286e-26	1.97563	-1.32949	1.22063e-05	-2.37517	-1.27892
105575912	chr8:105575912:T:C	5.2783e-28	-1.27654	-1.15242	1.91568e-05	-2.17758	-1.0258
105576149	chr8:105576149:A:G	1.37684e-27	-1.47019	-3.32691e-10	4.76103e-05	-2.29299	-3.32691e-10
105576325	chr8:105576325:A:G	3.06382e-27	-6.38037e-10	-0.670318	0.000205734	-6.38037e-10	-0.829454
105576415	chr8:105576415:T:A	1.5903e-27	-6.38037e-10	-1.32606	0.000128873	-6.38037e-10	-1.29721
105577019	chr8:105577019:C:T	7.62927e-11	38.3919	-1.30856	1.93932e-05	-2.22631	-0.964807
105577037	chr8:105577037:T:C	1.99483e-27	-6.38037e-10	-1.09942	0.000130732	-6.38037e-10	-1.28289
105577080	chr8:105577080:T:C	6.18982e-26	3.61978	-1.28427	1.19849e-05	-2.3775	-1.29489
105577223	chr8:105577223:T:A	1.99081e-27	-6.38037e-10	-1.10144	0.000130612	-6.38037e-10	-1.28381
105577306	chr8:105577306:G:A	2.3675e-22	11.7704	-1.18565	1.60657e-05	-2.35434	-1.02501
105577387	chr8:105577387:A:G	1.00068e-26	-6.38037e-10	0.51328	0.000375769	-6.38037e-10	-0.227064
105577469	chr8:105577469:T:TA	2.46118e-22	11.8245	-1.20092	1.56906e-05	-2.35777	-1.04521
105577773	chr8:105577773:AC:A	2.98837e-27	-6.38037e-10	-0.695254	0.000199609	-6.38037e-10	-0.859679
105578131	chr8:105578131:TTTGA:T	8.19393e-27	-6.38037e-10	0.313412	0.0012756	-6.38037e-10	0.995134
105578138	chr8:105578138:G:A	1.55239e-27	-1.35019	-3.32691e-10	0.000639623	0.30484	-3.32691e-10
105578228	chr8:105578228:G:A	1.18625e-25	4.27302	-1.28703	1.17372e-05	-2.39882	-1.29446
105578456	chr8:105578456:A:G	2.42301e-22	11.8155	-1.20752	1.55841e-05	-2.35549	-1.0543
105578477	chr8:105578477:C:A	6.1704e-06	49.3117	-0.927638	1.16236e-05	-2.39397	-1.30904
105578478	chr8:105578478:A:G	5.79228e-06	49.2652	-0.944359	1.16838e-05	-2.39272	-1.30511
105578499	chr8:105578499:G:A	6.25412e-27	0.0432586	-3.32691e-10	7.18739e-05	-1.88113	-3.32691e-10
105578624	chr8:105578624:A:T	5.59187e-22	12.7047	-1.2604	1.12085e-05	-2.40973	-1.32964
105578808	chr8:105578808:A:G	9.39559e-28	-0.8295	-1.02283	2.08214e-05	-2.26506	-0.854998
105579046	chr8:105579046:C:T	3.36333e-27	-6.38037e-10	-0.577051	0.000224925	-6.38037e-10	-0.740273
105579159	chr8:105579159:TGTA:T	3.29331e-27	-6.38037e-10	-0.598087	0.000219882	-6.38037e-10	-0.762949
105579168	chr8:105579168:C:T	5.32056e-28	-2.42099	-3.32691e-10	6.26333e-05	-2.01874	-3.32691e-10
105579413	chr8:105579413:A:G	2.6884e-27	-6.38037e-10	-0.801036	0.00018362	-6.38037e-10	-0.943169
105579806	chr8:105579806:G:A	8.8882e-28	-1.90784	-3.32691e-10	4.27106e-05	-2.40159	-3.32691e-10
105579917	chr8:105579917:A:G	7.71381e-10	40.7119	-1.31488	1.38554e-05	-2.31688	-1.21048
105580133	chr8:105580133:T:C	1.0593e-27	-0.757698	-0.974673	2.1611e-05	-2.28618	-0.796655
105580138	chr8:105580138:TCTC:T	1.01802e-27	-0.797448	-0.974673	2.18641e-05	-2.27454	-0.796655
105580164	chr8:105580164:G:A	1.58539e-27	-6.38037e-10	-1.32915	0.000130726	-6.38037e-10	-1.28293
105580311	chr8:105580311:T:C	2.29011e-10	39.5121	-1.32952	1.61139e-05	-2.2527	-1.12366
105580502	chr8:105580502:G:A	1.58733e-26	2.18191	-1.20726	1.18109e-05	-2.36608	-1.32093
105580723	chr8:105580723:G:A	1.58954e-27	-6.38037e-10	-1.32654	0.000135999	-6.38037e-10	-1.24339
105581327	chr8:105581327:T:C	1.6903e-27	-6.38037e-10	-1.26508	0.000147195	-6.38037e-10	-1.16428
105581328	chr8:105581328:A:G	2.20401e-26	2.06553	-0.762647	1.52364e-05	-2.39119	-1.04116
105581434	chr8:105581434:T:C	8.09264e-19	18.9702	-0.248571	1.3698e-05	-2.41188	-1.12691
105581477	chr8:105581477:T:TA	3.16057e-24	7.55251	-1.28398	1.64209e-05	-2.32137	-1.03611
105581800	chr8:105581800:A:G	4.2596e-27	-6.38037e-10	-0.340805	0.000426994	-6.38037e-10	-0.0992694
105581809	chr8:105581809:A:G	1.92739e-27	-6.38037e-10	-1.13381	0.000165834	-6.38037e-10	-1.04505
105581814	chr8:105581814:C:T	3.33708e-27	-6.38037e-10	-0.584884	0.000225966	-6.38037e-10	-0.735655
105582094	chr8:105582094:G:C	1.60752e-27	-6.38037e-10	-1.31529	0.000124771	-6.38037e-10	-1.32956
105582491	chr8:105582491:A:G	1.4582e-28	-2.39681	-1.31856	1.58401e-05	-2.07766	-1.31584
105582543	chr8:105582543:T:C	1.96803e-27	-6.38037e-10	-1.11295	0.000169197	-6.38037e-10	-1.02498
105582602	chr8:105582602:G:A	2.05545e-27	-0.803438	-0.266046	0.000128172	-0.906711	-0.395951
105583458	chr8:105583458:G:A	9.75171e-28	-1.81512	-3.32691e-10	4.21736e-05	-2.41424	-3.32691e-10
105583750	chr8:105583750:G:T	1.59276e-27	-6.38037e-10	-1.32451	0.00012489	-6.38037e-10	-1.32861
105584037	chr8:105584037:G:A	1.70095e-27	-6.38037e-10	-1.2588	0.000127387	-6.38037e-10	-1.30881
105584131	chr8:105584131:A:G	1.6316e-27	-6.38037e-10	-1.30042	0.00012531	-6.38037e-10	-1.32524
105585535	chr8:105585535:G:T	1.67323e-27	-6.38037e-10	-1.27523	0.000134588	-6.38037e-10	-1.25382
105586234	chr8:105586234:A:G	1.74742e-28	-2.41339	-1.12104	1.64557e-05	-2.29978	-1.05559
105586355	chr8:105586355:T:TTTC	5.39496e-28	-1.09962	-1.30748	1.13594e-05	-2.42087	-1.30513
105586696	chr8:105586696:C:T	8.4761e-28	-1.95532	-3.32691e-10	4.20865e-05	-2.41631	-3.32691e-10
105587131	chr8:105587131:A:G	6.02303e-28	-1.02512	-1.27186	1.16918e-05	-2.42054	-1.27662
105587202	chr8:105587202:G:A	1.80019e-28	-2.39968	-1.10499	1.63138e-05	-2.32739	-1.03664
105587264	chr8:105587264:A:G	5.87335e-28	-2.32214	-3.32691e-10	4.93317e-05	-2.25747	-3.32691e-10
105587522	chr8:105587522:A:C	1.68706e-27	-6.38037e-10	-1.26699	0.000127474	-6.38037e-10	-1.30812
105587604	chr8:105587604:T:C	1.96059e-28	-2.41884	-1.00048	1.76573e-05	-2.27848	-1.00642
105587896	chr8:105587896:T:C	2.20218e-27	-6.38037e-10	-1.00053	0.000157037	-6.38037e-10	-1.09956
105588046	chr8:105588046:A:C	2.7988e-28	-2.364	-0.699372	3.71309e-05	-1.95114	-0.590453
105588938	chr8:105588938:A:G	1.46765e-28	-2.41595	-1.29295	1.33086e-05	-2.25682	-1.3108
105588939	chr8:105588939:G:A	5.45519e-27	0.50549	-0.598904	2.62782e-05	-2.14121	-0.746085
105589041	chr8:105589041:C:T	1.60179e-27	-6.38037e-10	-1.31886	0.000132898	-6.38037e-10	-1.26646
105589446	chr8:105589446:A:G	7.05385e-28	-2.16396	0.0249712	6.36777e-05	-2.22607	0.22387
105589458	chr8:105589458:C:T	1.59162e-27	-6.38037e-10	-1.32523	0.000126229	-6.38037e-10	-1.31794
105589566	chr8:105589566:T:C	1.93471e-27	-6.38037e-10	-1.13002	0.000141409	-6.38037e-10	-1.20438
105589896	chr8:105589896:AT:A	6.97076e-28	-1.04617	-1.10467	1.37324e-05	-2.42012	-1.11616
105590264	chr8:105590264:G:A	7.90563e-27	-6.38037e-10	0.277594	0.00109508	-6.38037e-10	0.842542
105590657	chr8:105590657:G:A	1.66907e-27	-6.38037e-10	-1.27771	0.000134081	-6.38037e-10	-1.2576
105590746	chr8:105590746:G:A	5.36432e-27	-6.38037e-10	-0.110211	0.000301564	-6.38037e-10	-0.447058
105590963	chr8:105590963:G:T	5.53286e-28	-2.38186	-3.32691e-10	4.44079e-05	-2.36262	-3.32691e-10
105591999	chr8:105591999:A:G	1.94434e-28	-2.36468	-1.06296	1.59789e-05	-2.37793	-1.00684
105592065	chr8:105592065:G:GA	2.11056e-28	-2.41232	-0.933293	1.64942e-05	-2.41002	-0.943006
105592125	chr8:105592125:C:G	5.07719e-27	-6.38037e-10	-0.165223	0.00028836	-6.38037e-10	-0.491829
105592508	chr8:105592508:A:C	1.84822e-28	-2.39792	-1.08042	1.96426e-05	-2.04768	-1.13065
105592613	chr8:105592613:A:G	1.74394e-28	-2.40329	-1.13312	1.37297e-05	-2.41686	-1.11962
105593185	chr8:105593185:G:A	1.92285e-27	-6.38037e-10	-1.13617	0.000165126	-6.38037e-10	-1.04933
105593642	chr8:105593642:T:C	1.8563e-28	-2.39614	-1.07784	1.65582e-05	-2.34249	-1.00667
105593780	chr8:105593780:A:G	6.40565e-28	-1.04887	-1.18652	1.28326e-05	-2.42065	-1.1834
105594025	chr8:105594025:A:T	1.65754e-27	-6.38037e-10	-1.28465	0.000133042	-6.38037e-10	-1.26537
105594074	chr8:105594074:C:T	1.84219e-27	-6.38037e-10	-1.17903	0.000153959	-6.38037e-10	-1.11935
105594147	chr8:105594147:G:A	1.88557e-28	-2.32638	-1.13196	2.72931e-05	-1.77895	-1.07045
105594486	chr8:105594486:G:C	1.90518e-27	-6.38037e-10	-1.1454	0.000160016	-6.38037e-10	-1.08076
105594492	chr8:105594492:G:A	1.77419e-28	-2.34838	-1.17084	1.57928e-05	-2.17295	-1.22354
105594503	chr8:105594503:A:C	1.79668e-28	-2.35606	-1.15056	1.63128e-05	-2.15723	-1.20685
105594730	chr8:105594730:C:A	1.81765e-27	-6.38037e-10	-1.19244	0.000151425	-6.38037e-10	-1.13595
105594800	chr8:105594800:A:G	1.76613e-27	-6.38037e-10	-1.22119	0.000131227	-6.38037e-10	-1.27911
105594952	chr8:105594952:G:C	1.75268e-27	-6.38037e-10	-1.22883	0.000130597	-6.38037e-10	-1.28393
105594983	chr8:105594983:TATAA:T	2.8693e-27	-6.38037e-10	-0.735913	0.000241821	-6.38037e-10	-0.667842
105595317	chr8:105595317:A:T	6.04129e-28	-1.34926	-0.944692	1.74335e-05	-2.33934	-0.958307
105595444	chr8:105595444:A:T	2.43549e-27	-6.38037e-10	-0.899834	0.000226919	-6.38037e-10	-0.731445
105595897	chr8:105595897:G:A	1.76754e-27	-6.38037e-10	-1.22039	0.000163613	-6.38037e-10	-1.05854
105596667	chr8:105596667:C:G	2.07392e-28	-2.14759	-1.21554	1.40263e-05	-2.31896	-1.19615
105596961	chr8:105596961:TG:T	1.81685e-27	-6.38037e-10	-1.19288	0.000133924	-6.38037e-10	-1.25877
105597015	chr8:105597015:C:T	6.71548e-28	-1.46165	-0.726497	2.30851e-05	-2.33008	-0.686774
105597454	chr8:105597454:CCT:C	5.90344e-28	-2.31703	-3.32691e-10	0.00014254	-1.19641	-3.32691e-10
105598065	chr8:105598065:C:A	1.70014e-27	-6.38037e-10	-1.25927	0.000130129	-6.38037e-10	-1.28751
105598113	chr8:105598113:A:G	1.84385e-27	-6.38037e-10	-1.17813	0.000140011	-6.38037e-10	-1.21432
105598140	chr8:105598140:G:A	2.75744e-27	0.45625	-1.23193	4.38899e-05	-1.19798	-1.17637
105598361	chr8:105598361:A:T	2.52748e-27	-6.38037e-10	-0.86276	0.000154674	-6.38037e-10	-1.11472
105598582	chr8:105598582:T:G	1.88544e-27	-0.220319	-0.9355	1.77486e-05	-2.32718	-0.952549
105598634	chr8:105598634:G:A	3.14042e-27	-6.38037e-10	-0.645626	0.000259663	-6.38037e-10	-0.596655
105599255	chr8:105599255:G:A	1.69642e-27	-6.38037e-10	-1.26146	0.000129753	-6.38037e-10	-1.29041
105599736	chr8:105599736:A:T	5.33614e-28	-1.95523	-0.462836	2.92401e-05	-2.40263	-0.377869
105599909	chr8:105599909:C:T	1.22621e-27	-2.16567	0.57961	0.00011167	-2.22685	0.786365
105600294	chr8:105600294:G:A	2.1869e-27	-6.38037e-10	-1.0075	0.000202818	-6.38037e-10	-0.843731
105600625	chr8:105600625:T:G	1.32054e-27	-2.23001	0.718072	0.000143849	-2.16259	0.975309
105601311	chr8:105601311:G:A	3.21152e-27	-0.623238	-3.32691e-10	9.39707e-05	-1.61306	-3.32691e-10
105601388	chr8:105601388:G:A	1.82494e-27	-6.38037e-10	-1.18843	0.000130684	-6.38037e-10	-1.28325
105601419	chr8:105601419:A:G	6.83762e-27	-6.38037e-10	0.132458	0.000638988	-6.38037e-10	0.303847
105601525	chr8:105601525:T:C	1.99892e-27	0.120289	-1.21766	1.25113e-05	-2.41212	-1.21729
105601730	chr8:105601730:A:T	2.07459e-27	0.158623	-1.21884	1.25195e-05	-2.40963	-1.21911
105601769	chr8:105601769:G:A	1.58861e-27	-6.38037e-10	-1.32712	0.000124777	-6.38037e-10	-1.32951
105601784	chr8:105601784:A:G	2.15335e-27	0.220585	-1.24354	1.22661e-05	-2.40535	-1.24385
105601982	chr8:105601982:T:C	4.73911e-27	-6.38037e-10	-0.234132	0.000441074	-6.38037e-10	-0.0668273
105602503	chr8:105602503:T:G	1.69357e-28	-2.41533	-1.1504	1.74208e-05	-2.0327	-1.26568
105602567	chr8:105602567:A:G	1.74189e-27	-6.38037e-10	-1.23501	0.00014393	-6.38037e-10	-1.18671
105602573	chr8:105602573:G:C	1.8804e-28	-2.22119	-1.23989	1.42648e-05	-2.22131	-1.27693
105602855	chr8:105602855:G:A	1.71634e-27	-6.38037e-10	-1.24979	0.000142981	-6.38037e-10	-1.19332
105603070	chr8:105603070:C:T	5.0574e-27	-0.169128	-3.32691e-10	0.00010913	-1.4635	-3.32691e-10
105603267	chr8:105603267:A:G	8.5109e-28	-1.10029	-0.850928	6.69819e-05	-1.02756	-0.924058
105603297	chr8:105603297:C:T	1.9551e-28	-2.41082	-1.01131	1.52678e-05	-2.40962	-1.02067
105603349	chr8:105603349:A:G	3.31262e-27	-6.38037e-10	-0.592241	0.000356656	-6.38037e-10	-0.279268
105603682	chr8:105603682:T:C	3.13371e-27	0.505446	-1.15321	1.4173e-05	-2.37194	-1.13276
105603744	chr8:105603744:A:T	2.43477e-27	0.338096	-1.23823	1.27536e-05	-2.38748	-1.22274
105603955	chr8:105603955:G:T	2.73056e-27	0.486812	-1.27229	1.25446e-05	-2.36672	-1.26003
105604390	chr8:105604390:C:A	1.75415e-27	-0.112037	-1.11596	1.75279e-05	-2.19893	-1.09332
105604485	chr8:105604485:A:G	1.96119e-27	-1.11643	-3.32691e-10	5.03427e-05	-2.23719	-3.32691e-10
105604698	chr8:105604698:G:A	1.86782e-28	-2.18759	-1.2802	1.34555e-05	-2.25043	-1.30622
105605120	chr8:105605120:A:G	1.94999e-27	0.178455	-1.30061	1.16303e-05	-2.40206	-1.30037
105605772	chr8:105605772:G:A	6.10717e-27	0.480953	-0.461471	3.01262e-05	-2.12494	-0.6257
105606182	chr8:105606182:A:G	2.64279e-27	0.414152	-1.2323	1.23197e-05	-2.40412	-1.24072
105606257	chr8:105606257:C:T	2.13785e-28	-2.41936	-0.913405	1.70716e-05	-2.39453	-0.924095
105606348	chr8:105606348:A:G	1.81374e-28	-2.18745	-1.30972	1.32012e-05	-2.25124	-1.32449
105606388	chr8:105606388:A:G	2.03456e-27	0.2035	-1.2832	1.18574e-05	-2.40007	-1.28302
105606434	chr8:105606434:G:A	9.69876e-28	-0.6267	-1.19387	1.34724e-05	-2.36906	-1.18633
105606505	chr8:105606505:G:A	9.47825e-28	-0.666905	-1.17666	1.36119e-05	-2.3763	-1.1688
105607027	chr8:105607027:A:G	1.07218e-27	-0.555042	-1.16525	1.40438e-05	-2.35159	-1.16227
105607316	chr8:105607316:A:G	2.33544e-27	0.315725	-1.2575	1.23042e-05	-2.38892	-1.25718
105607593	chr8:105607593:C:T	1.60276e-27	-6.38037e-10	-1.31825	0.000124766	-6.38037e-10	-1.3296
105607805	chr8:105607805:A:G	6.47229e-27	0.562652	-0.485104	3.02416e-05	-2.09914	-0.647685
105607815	chr8:105607815:A:G	6.45146e-27	0.564773	-0.490448	3.01201e-05	-2.09835	-0.652496
105607934	chr8:105607934:A:G	1.07774e-27	-1.71512	-3.32691e-10	4.69497e-05	-2.30696	-3.32691e-10
105608016	chr8:105608016:G:A	4.93001e-27	-6.38037e-10	-0.194641	0.000561504	-6.38037e-10	0.174579
105608041	chr8:105608041:A:G	2.16157e-28	-2.41571	-0.906024	1.70738e-05	-2.40222	-0.916277
105608590	chr8:105608590:T:G	1.63348e-27	-6.38037e-10	-1.29927	0.000125451	-6.38037e-10	-1.32412
105609147	chr8:105609147:A:C	1.51488e-28	-2.41464	-1.26259	1.20661e-05	-2.40569	-1.25996
105609638	chr8:105609638:T:C	1.7923e-28	-2.41791	-1.09116	1.46536e-05	-2.39515	-1.0762
105609697	chr8:105609697:G:A	1.0438e-27	-0.562958	-1.18415	1.2711e-05	-2.3655	-1.24807
105609867	chr8:105609867:T:C	1.83734e-27	-6.38037e-10	-1.18166	0.000151	-6.38037e-10	-1.13876
105610210	chr8:105610210:G:A	6.87097e-28	-2.16526	-3.32691e-10	5.83459e-05	-2.08965	-3.32691e-10
105610252	chr8:105610252:C:T	8.56335e-28	-0.615478	-1.3296	1.1645e-05	-2.37428	-1.32689
105610925	chr8:105610925:T:C	2.53279e-27	0.256578	-1.11724	1.44324e-05	-2.40047	-1.0861
105611225	chr8:105611225:A:C	1.10459e-27	-2.1226	0.432099	9.25046e-05	-2.25944	0.630664
105611876	chr8:105611876:T:G	1.62258e-27	-6.38037e-10	-1.30596	0.000126441	-6.38037e-10	-1.31626
105612440	chr8:105612440:C:A	1.88686e-27	-6.38037e-10	-1.15507	0.000144401	-6.38037e-10	-1.18345
105612730	chr8:105612730:G:A	1.50264e-28	-2.41313	-1.27222	1.19393e-05	-2.40595	-1.27026
105612802	chr8:105612802:T:C	2.70298e-28	-2.02109	-1.07712	1.2868e-05	-2.40782	-1.19347
105613087	chr8:105613087:A:G	5.59698e-28	-2.37034	-3.32691e-10	4.57515e-05	-2.33281	-3.32691e-10
105614095	chr8:105614095:A:G	4.77191e-27	0.673496	-0.900731	2.09626e-05	-2.39052	-0.722782
105614106	chr8:105614106:C:T	2.09488e-27	-6.38037e-10	-1.05049	0.000150896	-6.38037e-10	-1.13945
105614365	chr8:105614365:G:T	2.94243e-27	0.284149	-0.994893	1.65733e-05	-2.39812	-0.950122
105615059	chr8:105615059:G:A	1.29852e-27	-0.204902	-1.32385	1.34503e-05	-2.23304	-1.32399
105615348	chr8:105615348:A:G	8.24414e-28	-1.98306	-3.32691e-10	4.21747e-05	-2.41422	-3.32691e-10
105615785	chr8:105615785:G:A	1.63066e-27	-6.38037e-10	-1.301	0.000141261	-6.38037e-10	-1.20543
105615945	chr8:105615945:T:C	1.91038e-27	0.183215	-1.32589	1.13374e-05	-2.40245	-1.32548
105616128	chr8:105616128:A:T	7.74384e-28	-1.06574	-0.979932	2.11433e-05	-2.06548	-1.03923
105616503	chr8:105616503:A:G	2.84496e-27	0.474951	-1.21938	1.58163e-05	-2.12946	-1.26553
105616737	chr8:105616737:T:G	3.09135e-27	0.211522	-0.872895	1.8527e-05	-2.40482	-0.831995
105616769	chr8:105616769:G:A	2.97938e-27	-6.38037e-10	-0.698266	0.000201429	-6.38037e-10	-0.850604
105616791	chr8:105616791:G:A	1.18465e-27	-2.19441	0.573871	0.000118777	-2.19919	0.820405
105617721	chr8:105617721:A:G	1.74943e-27	-6.38037e-10	-1.23069	0.00014657	-6.38037e-10	-1.16853
105618475	chr8:105618475:G:T	1.61448e-27	-6.38037e-10	-1.31097	0.000125974	-6.38037e-10	-1.31996
105619189	chr8:105619189:CT:C	1.60296e-27	-6.38037e-10	-1.31813	0.000135775	-6.38037e-10	-1.24504
105619743	chr8:105619743:T:C	2.41028e-27	0.419253	-1.32949	1.15568e-05	-2.37939	-1.32938
105619814	chr8:105619814:G:C	1.0909e-26	-6.38037e-10	0.599611	0.00105697	-6.38037e-10	0.807127
105619962	chr8:105619962:T:C	3.24247e-27	-6.38037e-10	-0.613646	0.00028851	-6.38037e-10	-0.491308
105619978	chr8:105619978:G:A	1.49615e-28	-2.36259	-1.32708	1.11185e-05	-2.42125	-1.32617
105620016	chr8:105620016:G:A	1.58519e-27	-6.38037e-10	-1.32928	0.000127347	-6.38037e-10	-1.30912
105620059	chr8:105620059:G:A	1.60125e-27	-6.38037e-10	-1.3192	0.000124761	-6.38037e-10	-1.32964
105620338	chr8:105620338:G:A	1.803e-28	-2.17349	-1.32963	1.30524e-05	-2.26059	-1.32648
105620510	chr8:105620510:T:C	2.04893e-27	0.236654	-1.30932	1.15548e-05	-2.39837	-1.31056
105620712	chr8:105620712:A:G	2.05864e-27	0.241753	-1.30969	1.15548e-05	-2.39801	-1.31092
105620798	chr8:105620798:C:G	6.65535e-28	-2.19715	-3.32691e-10	9.0259e-05	-1.65336	-3.32691e-10
105620813	chr8:105620813:G:C	1.41131e-27	-0.20186	-1.2436	1.48649e-05	-2.2304	-1.22663
105621417	chr8:105621417:A:G	8.70235e-28	-1.92897	-3.32691e-10	4.19561e-05	-2.41942	-3.32691e-10
105621478	chr8:105621478:T:A	1.74964e-27	-6.38037e-10	-1.23057	0.00014659	-6.38037e-10	-1.1684
105621880	chr8:105621880:G:A	1.58913e-27	-6.38037e-10	-1.3268	0.000131928	-6.38037e-10	-1.27379
105622073	chr8:105622073:T:G	1.9939e-27	0.218226	-1.31811	1.14599e-05	-2.39971	-1.31748
105623275	chr8:105623275:A:G	9.77893e-28	-1.81234	-3.32691e-10	4.49397e-05	-2.35072	-3.32691e-10
105623423	chr8:105623423:G:A	6.47538e-28	-0.927722	-1.29684	1.16745e-05	-2.4043	-1.29433
105623648	chr8:105623648:G:A	1.00039e-26	-6.38037e-10	0.512992	0.000947816	-6.38037e-10	0.698121
105623753	chr8:105623753:T:G	3.572e-27	-6.38037e-10	-0.516856	0.000355776	-6.38037e-10	-0.281738
105624116	chr8:105624116:G:A	1.62005e-27	-6.38037e-10	-1.30753	0.000126288	-6.38037e-10	-1.31747
105625757	chr8:105625757:A:G	1.91646e-28	-2.12546	-1.31662	1.25753e-05	-2.29669	-1.32761
105626080	chr8:105626080:T:C	3.58962e-27	0.507037	-1.01897	1.8719e-05	-2.12077	-1.10574
105626320	chr8:105626320:A:G	2.17884e-27	0.31452	-1.32571	1.14781e-05	-2.39026	-1.32533
105626544	chr8:105626544:G:T	2.01833e-27	0.236905	-1.32462	1.13856e-05	-2.3984	-1.32529
105626551	chr8:105626551:G:A	2.56004e-27	-6.38037e-10	-0.849957	0.000213444	-6.38037e-10	-0.792665
105626930	chr8:105626930:C:CACTTCT	2.27437e-27	0.36127	-1.32955	1.14901e-05	-2.38508	-1.32947
105626996	chr8:105626996:T:C	9.93562e-28	-0.472625	-1.32382	1.19716e-05	-2.34386	-1.32964
105627157	chr8:105627157:T:A	1.8372e-27	-6.38037e-10	-1.18174	0.000153543	-6.38037e-10	-1.12206
105627405	chr8:105627405:GT:G	1.83668e-27	-6.38037e-10	-1.18202	0.000153489	-6.38037e-10	-1.12241
105627695	chr8:105627695:T:G	1.93962e-27	0.202149	-1.32964	1.13034e-05	-2.40131	-1.32963
105627929	chr8:105627929:A:G	8.59812e-28	-1.29332	-0.647703	6.60655e-05	-1.22626	-0.739129
105628230	chr8:105628230:A:T	1.14947e-27	-0.325716	-1.32497	1.30053e-05	-2.26554	-1.32514
105628334	chr8:105628334:C:T	6.36054e-28	-2.24245	-3.32691e-10	4.21097e-05	-2.41576	-3.32691e-10
105628979	chr8:105628979:T:C	2.64332e-27	0.497093	-1.31504	1.19417e-05	-2.36779	-1.30821
105629118	chr8:105629118:G:A	1.61959e-27	-6.38037e-10	-1.30781	0.000126262	-6.38037e-10	-1.31768
105629316	chr8:105629316:G:T	2.96219e-28	-2.11411	-0.892523	1.46932e-05	-2.42026	-1.0484
105629332	chr8:105629332:T:C	2.37709e-27	0.405511	-1.32962	1.15518e-05	-2.37962	-1.32958
105629439	chr8:105629439:T:C	1.18211e-27	-2.05049	0.427811	8.79797e-05	-2.30553	0.626597
105629494	chr8:105629494:T:G	2.29978e-27	0.370815	-1.32798	1.15273e-05	-2.38363	-1.32769
105629602	chr8:105629602:C:T	8.57185e-27	0.358502	-3.32691e-10	9.67131e-05	-1.58429	-3.32691e-10
105629816	chr8:105629816:T:C	2.9316e-27	-6.38037e-10	-0.714432	0.000264021	-6.38037e-10	-0.580012
105630430	chr8:105630430:T:C	2.15622e-27	-6.38037e-10	-1.02162	0.000192286	-6.38037e-10	-0.897055
105630925	chr8:105630925:T:C	1.67175e-27	-2.08379	0.807684	0.000130555	-2.28648	1.00224
105630986	chr8:105630986:T:A	1.63532e-27	-6.38037e-10	-1.29814	0.00012576	-6.38037e-10	-1.32166
105631179	chr8:105631179:T:C	5.24173e-27	0.592448	-0.725778	2.53227e-05	-2.39785	-0.526485
105631973	chr8:105631973:A:G	1.85435e-27	-6.38037e-10	-1.17245	0.000157969	-6.38037e-10	-1.09364
105632689	chr8:105632689:T:G	1.62738e-27	-6.38037e-10	-1.30301	0.000126715	-6.38037e-10	-1.3141
105632729	chr8:105632729:C:T	3.40144e-27	0.538705	-1.10449	1.76507e-05	-2.10382	-1.18145
105633242	chr8:105633242:T:C	2.27102e-27	-2.14324	1.17349	0.000209108	-2.24547	1.43228
105633732	chr8:105633732:C:A	1.3445e-26	-6.38037e-10	0.808626	0.00132011	-6.38037e-10	1.02943
105633804	chr8:105633804:A:G	2.2825e-27	-6.38037e-10	-0.96471	0.000202304	-6.38037e-10	-0.846266
105634455	chr8:105634455:A:T	3.25548e-27	0.289488	-0.899131	1.80592e-05	-2.39771	-0.864671
105634577	chr8:105634577:G:GTGCC	3.34913e-27	0.302696	-0.883977	1.83712e-05	-2.39634	-0.848914
105634844	chr8:105634844:A:G	6.5192e-28	-2.21781	-3.32691e-10	4.20748e-05	-2.41659	-3.32691e-10
105634863	chr8:105634863:A:G	1.61288e-27	-6.38037e-10	-1.31196	0.000125882	-6.38037e-10	-1.32069
105634907	chr8:105634907:G:T	1.61813e-27	-6.38037e-10	-1.30871	0.000125024	-6.38037e-10	-1.32754
105635044	chr8:105635044:G:A	2.00308e-27	-6.38037e-10	-1.0953	0.000169859	-6.38037e-10	-1.02107
105636238	chr8:105636238:T:C	9.0034e-28	-1.89496	-3.32691e-10	6.78614e-05	-1.93857	-3.32691e-10
105636426	chr8:105636426:C:A	3.13042e-27	0.288892	-0.937707	1.88523e-05	-2.18123	-1.03818
105636741	chr8:105636741:A:G	5.43782e-28	-2.39919	-3.32691e-10	4.1891e-05	-2.42097	-3.32691e-10
105637509	chr8:105637509:A:C	1.60613e-27	0.00901309	-1.32517	1.12053e-05	-2.41001	-1.32964
105637694	chr8:105637694:G:A	1.9492e-27	-6.38037e-10	-1.12256	0.000149269	-6.38037e-10	-1.15029
105637908	chr8:105637908:G:C	2.98747e-27	0.439557	-1.13511	1.66072e-05	-2.13532	-1.21088
105638085	chr8:105638085:A:G	1.66573e-27	-6.38037e-10	-1.27971	0.000140548	-6.38037e-10	-1.21049
105638452	chr8:105638452:A:G	1.66011e-27	-2.13112	0.848028	0.000139834	-2.25664	1.04106
105638782	chr8:105638782:G:A	2.49269e-27	0.303587	-1.1802	1.53853e-05	-2.17783	-1.2448
105639195	chr8:105639195:C:A	1.00873e-27	-0.485415	-1.29587	1.28803e-05	-2.30072	-1.29961
105639300	chr8:105639300:A:G	2.84023e-27	0.300094	-1.04619	1.71049e-05	-2.17868	-1.138
105639443	chr8:105639443:A:G	1.52874e-27	-0.180862	-1.18467	1.39556e-05	-2.41932	-1.10084
105639477	chr8:105639477:C:T	2.2567e-27	0.107034	-1.08311	1.56966e-05	-2.23364	-1.16896
105640001	chr8:105640001:C:A	1.58466e-27	-6.38037e-10	-1.32961	0.000127081	-6.38037e-10	-1.31122
105640496	chr8:105640496:T:C	1.15244e-27	-0.394045	-1.25406	1.41446e-05	-2.27822	-1.22848
105640683	chr8:105640683:A:G	2.69973e-27	0.350259	-1.14709	1.59903e-05	-2.16448	-1.21957
105640734	chr8:105640734:A:G	7.15649e-27	-6.38037e-10	0.178039	0.000692026	-6.38037e-10	0.383585
105640878	chr8:105640878:G:A	2.68447e-27	0.321048	-1.12355	1.62042e-05	-2.17373	-1.19704
105640983	chr8:105640983:G:A	2.65954e-27	0.345756	-1.15758	1.58395e-05	-2.16583	-1.2277
105641252	chr8:105641252:C:T	2.30373e-27	0.169319	-1.12477	1.54421e-05	-2.21708	-1.20186
105641635	chr8:105641635:A:G	2.95308e-27	-0.707133	-3.32691e-10	4.33534e-05	-2.38665	-3.32691e-10
105641692	chr8:105641692:G:A	7.15373e-27	-6.38037e-10	0.177653	0.000691749	-6.38037e-10	0.383185
105641707	chr8:105641707:A:G	1.69526e-28	-2.30112	-1.26361	1.71071e-05	-2.15366	-1.16288
105642045	chr8:105642045:G:A	1.70066e-27	-0.0492576	-1.20971	1.35866e-05	-2.4137	-1.13325
105642518	chr8:105642518:T:G	3.31952e-27	-6.38037e-10	-0.590162	0.000323774	-6.38037e-10	-0.375993
105642681	chr8:105642681:C:T	6.98263e-28	-2.24063	0.0914867	6.33548e-05	-2.16936	0.16207
105642952	chr8:105642952:T:C	2.1237e-27	-0.225464	-0.811358	1.77473e-05	-2.42118	-0.858624
105643024	chr8:105643024:T:C	1.84475e-26	-6.38037e-10	1.12495	0.0019133	-6.38037e-10	1.40055
105643296	chr8:105643296:A:G	1.8764e-27	-6.38037e-10	-1.16063	0.00014429	-6.38037e-10	-1.18421
105643645	chr8:105643645:G:T	1.14073e-27	-0.358773	-1.29954	1.32386e-05	-2.26883	-1.30407
105643834	chr8:105643834:G:A	8.70784e-28	-1.92834	-3.32691e-10	4.73625e-05	-2.29821	-3.32691e-10
105643845	chr8:105643845:A:G	4.04881e-27	0.839411	-1.23097	1.9655e-05	-2.00835	-1.16936
105643938	chr8:105643938:C:T	2.49468e-27	0.309038	-1.18486	1.53511e-05	-2.17809	-1.24676
105644153	chr8:105644153:A:G	1.44866e-27	-0.163693	-1.25565	1.29247e-05	-2.40973	-1.18717
105644432	chr8:105644432:C:G	3.05617e-28	-1.77056	-1.20485	1.76496e-05	-2.06695	-1.21838
105644672	chr8:105644672:A:G	9.83429e-27	1.82225	-1.32635	3.73001e-05	-1.23144	-1.30561
105644749	chr8:105644749:A:G	4.88988e-27	-6.38037e-10	-0.202814	0.000443885	-6.38037e-10	-0.0604733
105644820	chr8:105644820:A:G	1.76662e-27	-6.38037e-10	-1.22091	0.000151283	-6.38037e-10	-1.13688
105645372	chr8:105645372:A:G	7.76376e-27	-6.38037e-10	0.259486	0.000454272	-6.38037e-10	-0.037343
105645726	chr8:105645726:T:G	4.46827e-27	-6.38037e-10	-0.292979	0.000272719	-6.38037e-10	-0.547596
105645828	chr8:105645828:C:T	1.78841e-27	-6.38037e-10	-1.20865	0.000132913	-6.38037e-10	-1.26634
105645924	chr8:105645924:A:G	1.81775e-27	-6.38037e-10	-1.19238	0.000156622	-6.38037e-10	-1.10221
105646401	chr8:105646401:G:A	2.69486e-26	1.88447	-0.380522	7.38998e-05	-1.34664	-0.506687
105646449	chr8:105646449:C:T	4.81773e-28	-1.78507	-0.73519	6.72161e-05	-1.25469	-0.69344
105647401	chr8:105647401:A:C	6.19012e-26	1.67324	0.662316	0.000117478	-1.84907	0.459284
105647441	chr8:105647441:C:A	6.21331e-28	-0.936274	-1.3296	6.17194e-05	-0.709303	-1.32414
105647590	chr8:105647590:A:T	1.62822e-27	-6.38037e-10	-1.3025	0.000126478	-6.38037e-10	-1.31597
105647823	chr8:105647823:C:T	2.2619e-24	5.94231	-0.00833729	0.00211816	1.70305	-0.200785
105647839	chr8:105647839:C:T	3.2589e-24	6.24885	0.0503121	0.00214705	1.6908	-0.174991
105647891	chr8:105647891:C:T	2.14682e-24	5.91723	-0.0354635	0.00202814	1.6844	-0.225563
105647949	chr8:105647949:C:T	3.24829e-27	-6.38037e-10	-0.611854	0.000290301	-6.38037e-10	-0.485121
105648077	chr8:105648077:G:C	5.31717e-24	6.04689	0.741829	0.00354202	1.54798	0.468438
105648292	chr8:105648292:G:A	1.35899e-27	-0.419784	-1.06346	0.000120902	-0.169742	-1.19131
105648431	chr8:105648431:T:C	2.04277e-28	-2.38095	-0.997309	1.58056e-05	-2.38955	-1.00613
105648569	chr8:105648569:A:G	2.58731e-24	6.18548	-0.117083	0.00177352	1.64222	-0.317539
105648862	chr8:105648862:C:G	1.43235e-27	-0.374238	-1.05642	0.000128538	-0.113729	-1.18608
105649108	chr8:105649108:T:G	1.44672e-26	-6.38037e-10	0.8819	0.000731765	-6.38037e-10	0.439421
105649349	chr8:105649349:T:G	3.39411e-24	6.49748	-0.157662	0.00160157	1.57869	-0.355993
105649425	chr8:105649425:C:G	2.65223e-24	6.10195	-0.00877356	0.00185067	1.58328	-0.216017
105649480	chr8:105649480:T:C	1.7114e-24	6.09146	-0.436376	0.0014784	1.76758	-0.624903
105649681	chr8:105649681:A:G	2.48679e-28	-2.29653	-0.88504	1.84838e-05	-2.33722	-0.90192
105649777	chr8:105649777:G:T	2.94082e-24	6.41207	-0.215608	0.00235078	2.01779	-0.41133
105649804	chr8:105649804:T:A	1.61401e-27	-6.38037e-10	-1.31126	0.000125021	-6.38037e-10	-1.32756
105650125	chr8:105650125:A:G	3.46486e-27	-6.38037e-10	-0.547309	0.000311296	-6.38037e-10	-0.415296
105650156	chr8:105650156:G:A	5.46553e-26	2.29957	-0.0885032	0.000111005	-1.21412	-0.232343
105650882	chr8:105650882:G:C	2.60437e-24	6.11868	-0.0437194	0.00181593	1.5958	-0.247487
105650937	chr8:105650937:T:C	1.87676e-27	-6.38037e-10	-1.16044	0.000177592	-6.38037e-10	-0.976549
105651080	chr8:105651080:G:T	1.49822e-27	-0.298724	-1.08698	0.000136693	-0.0307147	-1.20759
105651305	chr8:105651305:T:G	5.63291e-27	-6.38037e-10	-0.0613552	0.000618814	-6.38037e-10	0.271767
105651518	chr8:105651518:G:T	3.20066e-24	6.33908	-0.0579521	0.00208893	1.74964	-0.261275
105651691	chr8:105651691:CAAAGGCAACAATTCAATTTTT:C	3.77291e-27	-6.38037e-10	-0.462135	0.000352651	-6.38037e-10	-0.290559
105652060	chr8:105652060:G:C	1.49947e-25	0.688452	2.53185	0.000779564	-2.01977	2.52246
105652080	chr8:105652080:T:G	3.07684e-27	-0.666077	-3.32691e-10	6.81012e-05	-1.93504	-3.32691e-10
105652653	chr8:105652653:G:A	3.18325e-27	-6.38037e-10	-0.632078	0.000284153	-6.38037e-10	-0.506527
105652969	chr8:105652969:G:A	2.68687e-24	6.4716	-0.365449	0.00215971	2.066	-0.544309
105653052	chr8:105653052:A:G	2.6607e-24	6.33988	-0.243513	0.00179197	1.74517	-0.410137
105653211	chr8:105653211:C:A	2.69446e-24	6.37911	-0.270139	0.00179537	1.77189	-0.434964
105653305	chr8:105653305:G:A	1.65712e-27	-6.38037e-10	-1.2849	0.000124806	-6.38037e-10	-1.32928
105654974	chr8:105654974:T:G	3.30554e-24	6.54303	-0.229651	0.00210347	1.89274	-0.397434
105655422	chr8:105655422:G:A	2.55674e-24	6.35961	-0.303109	0.00173367	1.76658	-0.464626
105655522	chr8:105655522:C:T	3.35834e-24	6.53918	-0.209956	0.00213004	1.88729	-0.379429
105655575	chr8:105655575:A:G	2.77876e-28	-2.37049	-0.700075	2.4609e-05	-2.37486	-0.578063
105656901	chr8:105656901:G:A	5.65565e-26	1.59761	0.647647	0.00011086	-1.88049	0.432722
105657317	chr8:105657317:T:C	1.70829e-27	-6.38037e-10	-1.25449	0.000145469	-6.38037e-10	-1.17607
105657412	chr8:105657412:T:C	5.57449e-26	1.73698	0.49382	0.000101196	-1.82741	0.288435
105658257	chr8:105658257:GA:G	3.02961e-27	-0.681546	-3.32691e-10	4.28794e-05	-2.39765	-3.32691e-10
105658864	chr8:105658864:C:A	1.59186e-27	-6.38037e-10	-1.32508	0.000124887	-6.38037e-10	-1.32863
105660656	chr8:105660656:T:C	2.02049e-27	-6.38037e-10	-1.08664	0.000173013	-6.38037e-10	-1.00267
105660763	chr8:105660763:A:G	1.19791e-27	-0.5865	-1.02291	0.000117517	-0.310968	-1.07849
105661572	chr8:105661572:T:G	2.46487e-24	6.5757	-0.555786	0.00155556	1.92211	-0.728555
105662247	chr8:105662247:G:A	1.95324e-28	-2.40317	-1.0199	1.6844e-05	-2.40454	-0.927499
105662723	chr8:105662723:C:T	2.50974e-27	-1.38434	0.514533	0.000100675	-1.97984	0.435692
105662853	chr8:105662853:C:T	2.10613e-27	-1.04513	-3.32691e-10	6.15894e-05	-2.03555	-3.32691e-10
105663169	chr8:105663169:T:A	2.06713e-27	-6.38037e-10	-1.06382	0.000178946	-6.38037e-10	-0.968958
105663242	chr8:105663242:A:G	2.34208e-28	-1.94679	-1.29474	1.14073e-05	-2.39878	-1.32301
105663670	chr8:105663670:T:C	2.55605e-28	-2.1393	-1.01481	1.53073e-05	-2.24134	-1.18637
105664977	chr8:105664977:T:G	2.12e-27	-6.38037e-10	-1.03856	0.000186708	-6.38037e-10	-0.926491
105665345	chr8:105665345:G:A	7.04683e-28	-2.40612	0.266129	5.15696e-05	-2.42126	0.208156
105665490	chr8:105665490:A:C	4.26033e-28	-1.45106	-1.19216	2.22629e-05	-1.84552	-1.2076
105666251	chr8:105666251:A:G	1.03737e-27	-0.999857	-0.753437	3.03003e-05	-1.94188	-0.802999
105666267	chr8:105666267:C:T	6.26994e-28	-2.42045	0.163652	4.71547e-05	-2.41021	0.107605
105666404	chr8:105666404:G:A	3.89725e-28	-1.4487	-1.2836	2.04676e-05	-1.84603	-1.29117
105668025	chr8:105668025:C:T	1.75392e-27	-6.38037e-10	-1.22813	0.000146368	-6.38037e-10	-1.16992
105668175	chr8:105668175:C:T	1.9862e-27	-6.38037e-10	-1.10376	0.000172732	-6.38037e-10	-1.0043
105668700	chr8:105668700:T:C	8.7703e-28	-1.92119	-3.32691e-10	4.73661e-05	-2.29813	-3.32691e-10
105669241	chr8:105669241:T:A	6.34348e-28	-2.41534	0.170196	4.70324e-05	-2.41757	0.112364
105669255	chr8:105669255:C:G	1.61593e-27	-6.38037e-10	-1.31007	0.000126343	-6.38037e-10	-1.31704
105670263	chr8:105670263:A:G	7.74669e-28	-1.14984	-0.895464	2.37348e-05	-2.02613	-0.962972
105670687	chr8:105670687:T:C	1.45611e-28	-2.38939	-1.32741	1.22439e-05	-2.33813	-1.31288
105671148	chr8:105671148:A:T	1.50833e-28	-2.3541	-1.32746	1.17629e-05	-2.37827	-1.31281
105671332	chr8:105671332:A:G	8.58025e-28	-1.54634	-0.396766	3.28951e-05	-2.18712	-0.4756
105671396	chr8:105671396:T:C	1.85108e-27	-6.38037e-10	-1.17421	0.000133201	-6.38037e-10	-1.26418
105671507	chr8:105671507:ATTTTC:A	2.18683e-27	-6.38037e-10	-1.00753	0.000155123	-6.38037e-10	-1.11182
105671902	chr8:105671902:G:A	2.00467e-27	-6.38037e-10	-1.0945	0.000147592	-6.38037e-10	-1.16159
105672121	chr8:105672121:G:A	1.00403e-27	-2.41661	0.630655	7.75006e-05	-2.41642	0.610669
105672236	chr8:105672236:T:C	7.7947e-28	-1.65731	-0.38181	3.18384e-05	-2.23194	-0.46343
105672583	chr8:105672583:G:A	4.35094e-28	-2.32883	-0.293347	2.95661e-05	-2.36816	-0.401251
105673037	chr8:105673037:GATTTATT:G	1.26461e-27	-2.41664	0.861417	9.05084e-05	-2.42042	0.769819
105673373	chr8:105673373:A:C	6.45497e-28	-2.42065	0.192939	4.80947e-05	-2.40897	0.126105
105673793	chr8:105673793:C:G	8.26907e-28	-1.53411	-0.44593	3.18249e-05	-2.17158	-0.524214
105674425	chr8:105674425:G:A	1.74305e-27	-6.38037e-10	-1.23434	0.000128085	-6.38037e-10	-1.30335
105674572	chr8:105674572:A:G	1.64435e-27	-6.38037e-10	-1.29264	0.000127977	-6.38037e-10	-1.30419
105674737	chr8:105674737:A:G	1.58599e-27	-6.38037e-10	-1.32877	0.000128558	-6.38037e-10	-1.29966
105674841	chr8:105674841:A:C	1.60388e-27	-6.38037e-10	-1.31756	0.00012586	-6.38037e-10	-1.32087
105675321	chr8:105675321:A:G	1.89792e-27	-6.38037e-10	-1.14922	0.000135448	-6.38037e-10	-1.24745
105676170	chr8:105676170:C:T	7.78959e-27	1.53477	-1.27196	0.000146997	0.120731	-1.28636
105676253	chr8:105676253:G:A	2.13283e-27	-6.38037e-10	-1.03253	0.000152234	-6.38037e-10	-1.13062
105676525	chr8:105676525:T:C	1.0731e-27	-1.36217	-0.357261	3.78239e-05	-2.08904	-0.434053
105676834	chr8:105676834:G:C	2.31898e-27	-6.38037e-10	-0.948852	0.00019811	-6.38037e-10	-0.867217
105677162	chr8:105677162:A:G	1.64178e-27	-6.38037e-10	-1.2942	0.000131156	-6.38037e-10	-1.27965
105677611	chr8:105677611:C:A	1.6695e-27	-6.38037e-10	-1.27746	0.000137244	-6.38037e-10	-1.23428
105678177	chr8:105678177:A:G	8.22245e-28	-2.4197	0.434001	6.10833e-05	-2.41117	0.367366
105678282	chr8:105678282:A:G	7.7889e-28	-2.42128	0.381411	5.85618e-05	-2.40173	0.315776
105678402	chr8:105678402:A:T	5.57507e-28	-2.37426	-3.32691e-10	6.87287e-05	-1.92587	-3.32691e-10
105678677	chr8:105678677:C:T	1.60625e-27	-6.38037e-10	-1.31608	0.000128004	-6.38037e-10	-1.30398
105678787	chr8:105678787:G:T	1.64903e-27	-6.38037e-10	-1.2898	0.000134936	-6.38037e-10	-1.25124
105678843	chr8:105678843:T:C	1.10351e-27	-1.34714	-0.344341	3.86555e-05	-2.07971	-0.421641
105678905	chr8:105678905:T:G	9.77247e-28	-1.813	-3.32691e-10	6.16595e-05	-2.03441	-3.32691e-10
105679035	chr8:105679035:T:G	2.19329e-27	-6.38037e-10	-1.00458	0.000147679	-6.38037e-10	-1.161
105679318	chr8:105679318:C:T	9.33139e-28	-1.42473	-0.434449	3.43475e-05	-2.1116	-0.50791
105679435	chr8:105679435:CTT:C	1.47143e-28	-2.37701	-1.32932	1.18709e-05	-2.35657	-1.32538
105680270	chr8:105680270:A:G	1.00874e-27	-0.859277	-0.922	2.8348e-05	-1.8571	-0.954384
105680511	chr8:105680511:T:A	1.58642e-27	-6.38037e-10	-1.3285	0.000127652	-6.38037e-10	-1.30673
105680782	chr8:105680782:A:T	1.61744e-27	-6.38037e-10	-1.30914	0.000126714	-6.38037e-10	-1.31411
105681109	chr8:105681109:C:G	7.45946e-28	-2.08308	-3.32691e-10	5.39691e-05	-2.16763	-3.32691e-10
105681127	chr8:105681127:A:G	7.15191e-28	-2.12519	-3.32691e-10	5.19353e-05	-2.20604	-3.32691e-10
105681238	chr8:105681238:G:C	6.32421e-28	-1.33868	-0.909496	1.77494e-05	-2.34219	-0.937493
105681294	chr8:105681294:T:C	1.44024e-27	-1.42517	-3.32691e-10	0.000120818	-1.36175	-3.32691e-10
105682199	chr8:105682199:A:T	4.1195e-28	-2.34869	-0.328148	2.81923e-05	-2.38318	-0.433815
105682578	chr8:105682578:G:T	1.00635e-27	-2.41883	0.635169	7.25281e-05	-2.42119	0.549127
105683043	chr8:105683043:A:G	5.40919e-28	-2.41939	0.0149232	4.10653e-05	-2.41181	-0.0290656
105683141	chr8:105683141:G:C	7.24785e-28	-2.11186	-3.32691e-10	4.23271e-05	-2.41061	-3.32691e-10
105684442	chr8:105684442:G:T	4.38821e-28	-1.54858	-1.06506	1.49854e-05	-2.41127	-1.0377
105685290	chr8:105685290:A:C	2.53875e-28	-2.38205	-0.778844	1.83241e-05	-2.40062	-0.8472
105686448	chr8:105686448:C:T	5.82331e-28	-2.42127	0.0905689	4.37003e-05	-2.40367	0.0249894
105686803	chr8:105686803:C:G	1.78373e-27	-6.38037e-10	-1.21127	0.000129833	-6.38037e-10	-1.28979
105687171	chr8:105687171:A:T	1.22152e-27	-1.04446	-0.545427	3.58963e-05	-1.9465	-0.62891
105687192	chr8:105687192:G:A	2.81977e-27	-6.38037e-10	-0.753325	0.000206056	-6.38037e-10	-0.827892
105687761	chr8:105687761:T:C	9.82752e-28	-1.31913	-0.488248	3.40695e-05	-2.06405	-0.56359
105688576	chr8:105688576:A:G	1.73272e-27	-6.38037e-10	-1.24029	0.000127762	-6.38037e-10	-1.30587
105688695	chr8:105688695:A:G	7.21333e-28	-2.11664	-3.32691e-10	4.41339e-05	-2.36881	-3.32691e-10
105689161	chr8:105689161:T:G	2.12132e-27	-6.38037e-10	-1.03794	0.000151306	-6.38037e-10	-1.13674
105689262	chr8:105689262:T:C	6.53973e-28	-2.21467	-3.32691e-10	4.32081e-05	-2.39001	-3.32691e-10
105689495	chr8:105689495:T:C	4.68546e-27	1.08412	-1.32964	2.30571e-05	-1.68955	-1.32851
105689620	chr8:105689620:G:C	9.64324e-28	-2.41938	0.593076	7.16227e-05	-2.41167	0.527048
105689714	chr8:105689714:A:C	1.42643e-27	-1.09266	-0.34215	3.45447e-05	-2.23602	-0.377766
105690601	chr8:105690601:C:T	5.3811e-28	-2.40967	-3.32691e-10	4.43334e-05	-2.3643	-3.32691e-10
105690631	chr8:105690631:G:C	2.24961e-27	-6.38037e-10	-0.979225	0.000181421	-6.38037e-10	-0.955219
105690666	chr8:105690666:A:G	1.4768e-27	-1.01605	-0.384055	3.4387e-05	-2.19789	-0.420475
105690975	chr8:105690975:C:T	1.40432e-27	-1.07554	-0.374881	3.40285e-05	-2.22213	-0.406712
105691834	chr8:105691834:A:G	3.63424e-27	-6.38037e-10	-0.499581	0.000260856	-6.38037e-10	-0.592071
105691837	chr8:105691837:C:T	1.49552e-28	-2.36081	-1.32928	1.17653e-05	-2.37161	-1.31928
105692120	chr8:105692120:G:T	1.64426e-27	-6.38037e-10	-1.29269	0.000134326	-6.38037e-10	-1.25577
105692618	chr8:105692618:A:G	4.43101e-28	-2.41725	-0.186684	3.55902e-05	-2.33253	-0.251435
105693671	chr8:105693671:A:G	1.65149e-27	-6.38037e-10	-1.2883	0.000132134	-6.38037e-10	-1.27222
105694182	chr8:105694182:T:C	1.61754e-27	-6.38037e-10	-1.30907	0.000125262	-6.38037e-10	-1.32563
105694210	chr8:105694210:T:C	2.14748e-27	-6.38037e-10	-1.02569	0.000180709	-6.38037e-10	-0.959149
105694849	chr8:105694849:T:G	2.0272e-27	-6.38037e-10	-1.08333	0.000172397	-6.38037e-10	-1.00624
105695472	chr8:105695472:C:A	1.58672e-27	-6.38037e-10	-1.32831	0.000126088	-6.38037e-10	-1.31906
105695499	chr8:105695499:C:G	9.00246e-28	-1.70489	-0.190181	4.2124e-05	-2.13608	-0.279342
105695511	chr8:105695511:T:C	4.14831e-28	-1.36263	-1.30724	1.14453e-05	-2.42123	-1.29724
105695716	chr8:105695716:A:G	2.40641e-26	2.59549	-1.20475	5.31151e-05	-1.1159	-1.06768
105695717	chr8:105695717:A:T	2.27537e-26	2.54521	-1.21046	5.13279e-05	-1.14183	-1.07597
105695808	chr8:105695808:CTTAG:C	1.94484e-27	-6.38037e-10	-1.1248	0.000139284	-6.38037e-10	-1.21953
105695896	chr8:105695896:G:A	1.45833e-28	-2.40782	-1.30746	1.8158e-05	-1.94642	-1.31051
105696093	chr8:105696093:T:C	1.32595e-27	-1.56753	0.0596821	6.08202e-05	-2.01602	-0.0320931
105696330	chr8:105696330:C:T	6.28135e-28	-1.49721	-0.757768	2.89314e-05	-2.05185	-0.739263
105696550	chr8:105696550:G:A	2.03466e-27	-6.38037e-10	-1.07965	0.000143193	-6.38037e-10	-1.19184
105696582	chr8:105696582:G:A	4.76703e-27	-6.38037e-10	-0.228259	0.000486159	-6.38037e-10	0.0304963
105696724	chr8:105696724:A:G	2.10135e-27	-6.38037e-10	-1.0474	0.000179338	-6.38037e-10	-0.966764
105696941	chr8:105696941:G:T	1.91403e-27	-6.38037e-10	-1.14077	0.000132883	-6.38037e-10	-1.26657
105697251	chr8:105697251:A:G	5.87708e-28	-2.32151	-3.32691e-10	7.12218e-05	-1.89024	-3.32691e-10
105697312	chr8:105697312:C:T	3.56744e-27	-6.38037e-10	-0.518132	0.000290265	-6.38037e-10	-0.485244
105697420	chr8:105697420:G:A	1.6825e-27	-6.38037e-10	-1.2697	0.000135568	-6.38037e-10	-1.24656
105697903	chr8:105697903:A:G	7.93636e-28	-1.07915	-0.941958	1.70722e-05	-2.40774	-0.910847
105698261	chr8:105698261:C:T	7.4281e-28	-1.27269	-0.81461	3.30053e-05	-1.80721	-0.852158
105698284	chr8:105698284:A:G	1.62801e-27	-6.38037e-10	-1.30262	0.000124763	-6.38037e-10	-1.32962
105698342	chr8:105698342:C:T	1.58472e-27	-6.38037e-10	-1.32957	0.000125258	-6.38037e-10	-1.32566
105698502	chr8:105698502:A:G	3.96097e-26	3.00871	-1.11961	7.43059e-05	-0.863542	-0.984306
105698997	chr8:105698997:G:A	9.68979e-28	-0.877768	-0.943725	1.75925e-05	-2.37692	-0.911644
105699005	chr8:105699005:G:C	6.84614e-28	-1.3863	-0.782582	3.15231e-05	-1.89333	-0.811991
105699065	chr8:105699065:C:T	5.72694e-28	-2.34738	-3.32691e-10	5.85535e-05	-2.0861	-3.32691e-10
105699770	chr8:105699770:GA:G	1.69882e-27	-6.38037e-10	-1.26005	0.000137177	-6.38037e-10	-1.23477
105700452	chr8:105700452:C:G	1.1018e-27	-0.811565	-0.881472	1.89492e-05	-2.36268	-0.851598
105700792	chr8:105700792:C:T	1.14541e-27	-0.818087	-0.836129	1.98297e-05	-2.36555	-0.803303
105701017	chr8:105701017:T:C	2.14825e-27	-6.38037e-10	-1.02533	0.000156009	-6.38037e-10	-1.10613
105703131	chr8:105703131:A:G	8.70978e-28	-1.40261	-0.525515	3.94186e-05	-1.98913	-0.492676
105703539	chr8:105703539:T:C	4.1852e-28	-1.59163	-1.06938	2.06061e-05	-2.07982	-1.05063
105703945	chr8:105703945:C:T	6.32767e-28	-2.24763	-3.32691e-10	5.26904e-05	-2.19161	-3.32691e-10
105703946	chr8:105703946:A:G	1.67612e-27	0.0207352	-1.29423	1.45617e-05	-2.15121	-1.32643
105704065	chr8:105704065:G:A	2.53154e-28	-2.24657	-0.917164	3.325e-05	-1.63437	-1.01761
105704382	chr8:105704382:C:T	1.11474e-27	-0.637372	-1.04398	1.67495e-05	-2.33667	-1.00099
105704918	chr8:105704918:G:A	1.6608e-27	-6.38037e-10	-1.28268	0.000126092	-6.38037e-10	-1.31903
105705081	chr8:105705081:C:T	3.84014e-27	0.762516	-1.20699	2.02756e-05	-1.91206	-1.23455
105705638	chr8:105705638:T:C	1.07485e-27	-0.707169	-1.01063	1.70664e-05	-2.35361	-0.965319
105706356	chr8:105706356:A:G	1.66046e-28	-2.41558	-1.16989	1.30929e-05	-2.39151	-1.19246
105706683	chr8:105706683:G:A	2.84289e-28	-2.0816	-0.966143	4.15544e-05	-1.37519	-1.05385
105706724	chr8:105706724:T:C	2.85771e-26	2.72447	-1.16185	6.38475e-05	-0.939098	-1.06044
105706795	chr8:105706795:A:G	2.87621e-26	2.77063	-1.20156	6.15986e-05	-0.935647	-1.09975
105706829	chr8:105706829:C:T	8.37843e-26	-6.38037e-10	2.63826	0.0106752	-6.38037e-10	3.11964
105707031	chr8:105707031:G:T	3.49844e-26	-6.38037e-10	1.76492	0.00447261	-6.38037e-10	2.24969
105707064	chr8:105707064:G:A	1.86367e-27	-0.682756	-0.484678	2.90683e-05	-2.34479	-0.4416
105707178	chr8:105707178:A:T	1.69545e-27	-6.38037e-10	-1.26204	0.000136566	-6.38037e-10	-1.23923
105707308	chr8:105707308:A:G	7.2626e-27	-6.38037e-10	0.192757	0.000629424	-6.38037e-10	0.288767
105707465	chr8:105707465:G:A	1.08443e-26	-6.38037e-10	0.593659	0.000925198	-6.38037e-10	0.673969
105707545	chr8:105707545:G:A	2.08053e-27	0.27226	-1.32962	1.49679e-05	-2.12127	-1.32886
105707859	chr8:105707859:C:T	2.30753e-26	2.59623	-1.24745	6.06242e-05	-0.864852	-1.18649
105708030	chr8:105708030:G:A	1.64254e-27	-0.892882	-0.400855	3.03173e-05	-2.38081	-0.363509
105708076	chr8:105708076:A:G	2.84423e-27	-6.38037e-10	-0.744689	0.000221606	-6.38037e-10	-0.755137
105708201	chr8:105708201:G:A	2.11949e-27	-0.791366	-0.24744	3.61104e-05	-2.36474	-0.204717
105708273	chr8:105708273:A:G	1.51775e-27	-0.0431412	-1.32961	1.39862e-05	-2.18898	-1.32899
105708332	chr8:105708332:G:A	2.54631e-27	0.474128	-1.32947	1.64078e-05	-2.02868	-1.3296
105708517	chr8:105708517:G:C	1.08727e-26	-6.38037e-10	0.59627	0.000927651	-6.38037e-10	0.676617
105708730	chr8:105708730:C:T	1.58571e-27	-6.38037e-10	-1.32895	0.000125574	-6.38037e-10	-1.32314
105708977	chr8:105708977:T:C	9.98774e-28	-0.841863	-0.949345	1.77602e-05	-2.37899	-0.900086
105708993	chr8:105708993:G:T	1.68198e-27	-6.38037e-10	-1.27001	0.000125508	-6.38037e-10	-1.32367
105709365	chr8:105709365:G:C	1.97061e-27	-6.38037e-10	-1.11164	0.000167005	-6.38037e-10	-1.03802
105709529	chr8:105709529:C:T	1.94728e-27	-6.38037e-10	-1.12355	0.000164719	-6.38037e-10	-1.0518
105709743	chr8:105709743:A:T	1.63192e-27	0.0219028	-1.32213	1.38657e-05	-2.20022	-1.3264
105710284	chr8:105710284:G:A	2.50993e-28	-2.04271	-1.1296	5.15815e-05	-1.08883	-1.12404
105710523	chr8:105710523:A:G	1.59039e-27	-6.38037e-10	-1.326	0.000124985	-6.38037e-10	-1.32785
105711095	chr8:105711095:T:G	2.41387e-27	-6.38037e-10	-0.908749	0.00016322	-6.38037e-10	-1.06094
105711696	chr8:105711696:T:C	2.70166e-27	-1.83111	1.035	0.00011156	-2.28629	0.844817
105711704	chr8:105711704:T:C	2.57112e-28	-1.97282	-1.1754	1.45405e-05	-2.29471	-1.18439
105711741	chr8:105711741:A:G	4.84371e-27	-6.38037e-10	-0.2123	0.000435624	-6.38037e-10	-0.0792585
105711875	chr8:105711875:A:G	1.35909e-27	-2.17806	0.69489	8.91001e-05	-2.30044	0.634162
105712128	chr8:105712128:A:G	1.90311e-28	-2.34127	-1.1078	2.46909e-05	-1.90779	-1.04182
105712530	chr8:105712530:G:GA	2.74905e-28	-1.98077	-1.10054	2.60184e-05	-1.72108	-1.17615
105712532	chr8:105712532:G:A	2.50443e-27	-6.38037e-10	-0.87192	0.000209676	-6.38037e-10	-0.810474
105712781	chr8:105712781:T:C	2.60647e-28	-2.34303	-0.791537	2.91552e-05	-2.20569	-0.577711
105712782	chr8:105712782:C:T	3.13396e-27	-6.38037e-10	-0.647685	0.000242108	-6.38037e-10	-0.666654
105712958	chr8:105712958:T:C	1.84897e-28	-2.42098	-1.05696	1.99317e-05	-2.23592	-0.927812
105713480	chr8:105713480:T:G	2.05253e-27	-6.38037e-10	-1.07091	0.000157611	-6.38037e-10	-1.09591
105713901	chr8:105713901:G:T	1.8488e-27	-6.38037e-10	-1.17544	0.000144232	-6.38037e-10	-1.18462
105714604	chr8:105714604:T:C	2.17039e-27	-6.38037e-10	-1.01507	0.000165097	-6.38037e-10	-1.04951
105715275	chr8:105715275:C:A	1.71335e-27	-6.38037e-10	-1.25153	0.000136093	-6.38037e-10	-1.2427
105715293	chr8:105715293:A:G	1.78061e-27	-6.38037e-10	-1.21302	0.000152605	-6.38037e-10	-1.12819
105715304	chr8:105715304:A:G	1.50052e-28	-2.36768	-1.31907	1.44047e-05	-2.19689	-1.2916
105715507	chr8:105715507:C:T	1.70999e-27	-6.38037e-10	-1.25349	0.00013467	-6.38037e-10	-1.25321
105715651	chr8:105715651:G:A	1.51695e-28	-2.34637	-1.32949	1.46195e-05	-2.15461	-1.31907
105715922	chr8:105715922:A:G	1.19117e-27	-1.61504	-3.32691e-10	0.000160792	-1.07593	-3.32691e-10
105715923	chr8:105715923:T:C	1.61108e-27	-1.31308	-3.32691e-10	0.000107602	-1.4776	-3.32691e-10
105716484	chr8:105716484:T:C	7.73186e-28	-2.04722	-3.32691e-10	6.99979e-05	-1.90757	-3.32691e-10
105716599	chr8:105716599:T:A	2.54349e-28	-2.16989	-0.989135	2.32363e-05	-1.94078	-1.06954
105716811	chr8:105716811:G:A	1.50002e-28	-2.3622	-1.32488	1.43589e-05	-2.18762	-1.30404
105717800	chr8:105717800:C:A	1.56866e-28	-2.33363	-1.30872	1.14422e-05	-2.40255	-1.31618
105718007	chr8:105718007:T:C	2.14512e-28	-2.36246	-0.966914	1.67372e-05	-2.40361	-0.934792
105718294	chr8:105718294:A:G	3.26486e-27	-6.38037e-10	-0.606765	0.000260431	-6.38037e-10	-0.593702
105718355	chr8:105718355:T:C	3.63004e-28	-2.41374	-0.389582	2.89943e-05	-2.41037	-0.37857
105718625	chr8:105718625:G:A	2.67552e-28	-1.78098	-1.32744	1.51052e-05	-2.11538	-1.32562
105718671	chr8:105718671:A:G	1.50765e-28	-2.36563	-1.31638	1.47584e-05	-2.17746	-1.28676
105719399	chr8:105719399:T:A	1.69382e-27	-6.38037e-10	-1.26299	0.000134006	-6.38037e-10	-1.25815
105719620	chr8:105719620:G:A	5.46746e-28	-2.39375	-3.32691e-10	5.28618e-05	-2.18836	-3.32691e-10
105719816	chr8:105719816:T:C	4.66852e-27	-0.249139	-3.32691e-10	0.00073027	0.437375	-3.32691e-10
105719922	chr8:105719922:A:G	5.50486e-28	-2.38694	-3.32691e-10	4.73521e-05	-2.29843	-3.32691e-10
105720168	chr8:105720168:T:C	1.76656e-28	-2.28181	-1.24173	1.28578e-05	-2.36845	-1.23363
105720750	chr8:105720750:G:A	2.19558e-28	-2.03021	-1.27591	2.14058e-05	-1.78071	-1.31167
105720780	chr8:105720780:A:G	2.56755e-27	-6.38037e-10	-0.84703	0.00021232	-6.38037e-10	-0.797943
105720903	chr8:105720903:C:A	2.01618e-28	-2.08713	-1.30423	1.29344e-05	-2.28724	-1.30891
105721691	chr8:105721691:A:G	2.27596e-28	-2.39666	-0.873503	1.8051e-05	-2.42077	-0.842066
105721877	chr8:105721877:C:A	5.53059e-28	-2.38227	-3.32691e-10	4.70479e-05	-2.30487	-3.32691e-10
105722232	chr8:105722232:T:A	1.80245e-27	-6.38037e-10	-1.20084	0.000145093	-6.38037e-10	-1.17866
105722257	chr8:105722257:C:T	2.83438e-28	-2.41944	-0.631305	2.32832e-05	-2.38977	-0.618541
105722631	chr8:105722631:C:T	1.6619e-28	-2.3473	-1.23731	1.69553e-05	-2.17114	-1.15432
105723497	chr8:105723497:C:T	1.62516e-27	-6.38037e-10	-1.30438	0.000127815	-6.38037e-10	-1.30546
105724227	chr8:105724227:G:C	1.60109e-28	-2.3327	-1.28919	1.16862e-05	-2.3998	-1.29784
105724799	chr8:105724799:T:C	2.11605e-28	-2.19052	-1.15249	1.91648e-05	-1.98184	-1.22112
105725044	chr8:105725044:T:C	1.53896e-28	-2.40771	-1.25375	1.1802e-05	-2.42127	-1.2665
105725231	chr8:105725231:G:A	2.07791e-28	-2.40303	-0.958172	2.23046e-05	-2.23471	-0.816532
105725388	chr8:105725388:G:A	1.51967e-28	-2.38341	-1.29067	1.14613e-05	-2.41698	-1.30009
105725401	chr8:105725401:G:A	1.55282e-28	-2.38379	-1.2687	1.16886e-05	-2.41734	-1.28008
105725817	chr8:105725817:C:T	1.62345e-28	-2.39439	-1.21362	1.23458e-05	-2.41412	-1.22861
105726157	chr8:105726157:G:A	1.57384e-28	-2.39565	-1.2434	1.19258e-05	-2.42042	-1.25691
105726163	chr8:105726163:C:T	5.31935e-28	-2.42121	-3.32691e-10	4.23653e-05	-2.40971	-3.32691e-10
105726552	chr8:105726552:C:T	2.41254e-27	-6.38037e-10	-0.909299	0.000208471	-6.38037e-10	-0.816239
105726570	chr8:105726570:T:C	2.21417e-28	-2.40568	-0.892012	2.38616e-05	-2.24942	-0.734352
105726745	chr8:105726745:G:C	1.83385e-27	-6.38037e-10	-1.18356	0.000144697	-6.38037e-10	-1.1814
105726771	chr8:105726771:G:A	1.61077e-28	-2.28957	-1.32628	1.15372e-05	-2.38174	-1.32872
105727336	chr8:105727336:G:A	1.05935e-26	-6.38037e-10	0.57026	0.000846306	-6.38037e-10	0.584842
105727428	chr8:105727428:T:A	9.44166e-27	-6.38037e-10	0.45515	0.000753967	-6.38037e-10	0.46931
105727971	chr8:105727971:A:T	1.79034e-28	-2.33031	-1.17985	1.34356e-05	-2.40112	-1.15701
105728325	chr8:105728325:G:A	6.31602e-28	-2.24948	-3.32691e-10	4.20212e-05	-2.41787	-3.32691e-10
105728479	chr8:105728479:G:A	1.58632e-27	-6.38037e-10	-1.32856	0.000124776	-6.38037e-10	-1.32952
105728587	chr8:105728587:G:A	2.7941e-28	-2.20212	-0.862934	2.47388e-05	-1.98948	-0.958187
105728750	chr8:105728750:T:G	2.41253e-27	-6.38037e-10	-0.909304	0.000197934	-6.38037e-10	-0.868107
105729228	chr8:105729228:T:G	2.10541e-28	-2.40862	-0.939436	2.21015e-05	-2.26924	-0.791158
105729310	chr8:105729310:A:G	9.13795e-27	-6.38037e-10	0.422455	0.00073045	-6.38037e-10	0.437622
105730171	chr8:105730171:A:G	1.59255e-27	-6.38037e-10	-1.32464	0.000125006	-6.38037e-10	-1.32768
105730574	chr8:105730574:C:G	3.10218e-28	-2.32385	-0.636614	2.0659e-05	-2.41793	-0.709958
105732033	chr8:105732033:G:A	2.3212e-27	-6.38037e-10	-0.947897	0.00018723	-6.38037e-10	-0.923704
105732144	chr8:105732144:CT:C	1.46993e-28	-2.41453	-1.29282	1.20368e-05	-2.3867	-1.28137
105732918	chr8:105732918:A:G	2.02346e-28	-2.36716	-1.0206	1.71646e-05	-2.42123	-0.891962
105733359	chr8:105733359:A:T	5.34453e-28	-2.41649	-3.32691e-10	4.6221e-05	-2.32261	-3.32691e-10
105734109	chr8:105734109:C:T	8.23791e-28	-1.98382	-3.32691e-10	4.92195e-05	-2.25975	-3.32691e-10
105734207	chr8:105734207:A:G	2.53251e-28	-2.23086	-0.932496	1.8384e-05	-2.42014	-0.824417
105734509	chr8:105734509:C:T	1.59237e-27	-6.38037e-10	-1.32476	0.000125788	-6.38037e-10	-1.32144
105734867	chr8:105734867:TC:T	1.59616e-27	-6.38037e-10	-1.32238	0.000126177	-6.38037e-10	-1.31836
105734932	chr8:105734932:C:T	2.08652e-28	-2.41123	-0.94584	2.05568e-05	-2.32752	-0.805331
105735022	chr8:105735022:A:C	5.62841e-28	-2.36474	-3.32691e-10	5.29296e-05	-2.18708	-3.32691e-10
105735092	chr8:105735092:C:T	1.59608e-27	-6.38037e-10	-1.32243	0.00012616	-6.38037e-10	-1.31848
105735115	chr8:105735115:A:G	1.65036e-27	-6.38037e-10	-1.28899	0.000132259	-6.38037e-10	-1.27128
105735121	chr8:105735121:A:G	1.59601e-27	-6.38037e-10	-1.32247	0.000126167	-6.38037e-10	-1.31843
105735615	chr8:105735615:AACAGAC:A	1.70663e-28	-2.22903	-1.32902	1.19992e-05	-2.34158	-1.32962
105736473	chr8:105736473:A:G	1.6565e-28	-2.26912	-1.31874	1.20165e-05	-2.35027	-1.31949
105736989	chr8:105736989:C:T	2.60805e-28	-2.17309	-0.960874	2.07147e-05	-2.08466	-1.04054
105737033	chr8:105737033:A:C	2.5532e-28	-2.18081	-0.974407	2.02847e-05	-2.09359	-1.05258
105737690	chr8:105737690:A:G	3.44246e-28	-1.69014	-1.16624	1.7462e-05	-2.13756	-1.15845
105737851	chr8:105737851:C:T	5.80422e-27	-6.38037e-10	-0.0313962	0.000503997	-6.38037e-10	0.0665317
105737983	chr8:105737983:AG:A	2.06055e-28	-2.42102	-0.948577	1.57073e-05	-2.38597	-1.01595
105738399	chr8:105738399:G:A	1.89128e-27	-6.38037e-10	-1.15273	0.000160226	-6.38037e-10	-1.07945
105739241	chr8:105739241:G:A	5.84116e-28	-2.32764	-3.32691e-10	4.18787e-05	-2.42126	-3.32691e-10
105739254	chr8:105739254:A:G	2.56938e-27	-6.38037e-10	-0.846318	0.000230729	-6.38037e-10	-0.714795
105739815	chr8:105739815:G:T	1.66408e-27	-6.38037e-10	-1.28071	0.000133604	-6.38037e-10	-1.26116
105739856	chr8:105739856:C:T	4.20078e-27	-6.38037e-10	-0.354711	0.000398409	-6.38037e-10	-0.168561
105740084	chr8:105740084:A:G	1.94152e-28	-2.14607	-1.28302	1.33379e-05	-2.29113	-1.2743
105740452	chr8:105740452:C:CTT	1.89077e-28	-2.41006	-1.04552	1.82865e-05	-2.32992	-0.919955
105740706	chr8:105740706:T:C	2.07563e-28	-2.42078	-0.941527	1.59156e-05	-2.37773	-1.01101
105740786	chr8:105740786:A:T	1.65102e-27	-6.38037e-10	-1.28859	0.000132317	-6.38037e-10	-1.27084
105740829	chr8:105740829:T:C	2.16125e-28	-2.41856	-0.903319	2.10767e-05	-2.35948	-0.748387
105741007	chr8:105741007:C:T	3.66192e-27	-6.38037e-10	-0.491995	0.00030545	-6.38037e-10	-0.434252
105741510	chr8:105741510:C:A	1.41656e-28	-2.41834	-1.32599	1.15181e-05	-2.40273	-1.30939
105742500	chr8:105742500:G:T	5.10259e-27	-6.38037e-10	-0.160232	0.000427085	-6.38037e-10	-0.0990552
105743575	chr8:105743575:A:G	1.84293e-27	-6.38037e-10	-1.17863	0.000147962	-6.38037e-10	-1.15908
105744297	chr8:105744297:A:G	1.12211e-26	-6.38037e-10	0.627813	0.00112078	-6.38037e-10	0.865738
105744421	chr8:105744421:T:G	1.67043e-27	-6.38037e-10	-1.2769	0.000134384	-6.38037e-10	-1.25534
105744633	chr8:105744633:A:G	1.65295e-27	-6.38037e-10	-1.28742	0.0001316	-6.38037e-10	-1.27627
105745798	chr8:105745798:C:T	2.77988e-27	-6.38037e-10	-0.767574	0.000193918	-6.38037e-10	-0.888601
105746167	chr8:105746167:T:C	2.86459e-27	-6.38037e-10	-0.737557	0.00019699	-6.38037e-10	-0.872884
105746178	chr8:105746178:T:C	2.26568e-28	-2.18493	-1.08976	1.67943e-05	-2.29404	-1.04096
105746465	chr8:105746465:G:A	1.43158e-28	-2.42051	-1.31328	1.19012e-05	-2.39219	-1.28721
105746652	chr8:105746652:A:T	2.79446e-27	-6.38037e-10	-0.762341	0.000219237	-6.38037e-10	-0.765884
105746739	chr8:105746739:A:C	1.91564e-28	-2.27455	-1.16796	1.54102e-05	-2.20386	-1.21715
105747488	chr8:105747488:A:G	2.14833e-28	-2.41842	-0.90946	2.07245e-05	-2.3647	-0.760021
105748499	chr8:105748499:C:T	9.81686e-27	-6.38037e-10	0.49412	0.00078635	-6.38037e-10	0.511363
105749637	chr8:105749637:G:A	1.85459e-28	-2.15499	-1.31992	1.25757e-05	-2.30365	-1.32062
105750887	chr8:105750887:G:A	2.15226e-28	-2.18643	-1.13962	1.50149e-05	-2.31742	-1.12958
105751103	chr8:105751103:G:A	3.80506e-26	1.84894	-3.32691e-10	0.000837419	0.574286	-3.32691e-10
105751501	chr8:105751501:A:G	5.92275e-28	-1.00263	-1.31114	2.5485e-05	-1.60815	-1.3098
105751586	chr8:105751586:C:T	1.66414e-27	-6.38037e-10	-1.28067	0.000128718	-6.38037e-10	-1.29841
105751717	chr8:105751717:A:T	5.45499e-28	-1.09639	-1.29965	2.43409e-05	-1.66573	-1.29815
105752483	chr8:105752483:A:G	3.35907e-27	-6.38037e-10	-0.578317	0.000249571	-6.38037e-10	-0.636297
105752520	chr8:105752520:T:C	2.1383e-28	-2.17136	-1.16119	1.55028e-05	-2.26376	-1.15126
105752610	chr8:105752610:A:G	2.45193e-28	-2.05346	-1.14223	1.722e-05	-2.17852	-1.13145
105752773	chr8:105752773:T:C	2.80384e-27	-6.38037e-10	-0.758992	0.000253767	-6.38037e-10	-0.619621
105753076	chr8:105753076:G:A	2.37914e-28	-2.10474	-1.12109	1.68974e-05	-2.22079	-1.10809
105754490	chr8:105754490:A:G	6.10205e-28	-1.08166	-1.20228	3.3209e-05	-1.44412	-1.2091
105754531	chr8:105754531:G:A	5.54566e-28	-2.37955	-3.32691e-10	4.27665e-05	-2.40028	-3.32691e-10
105754927	chr8:105754927:C:T	1.62838e-27	-6.38037e-10	-1.3024	0.000130127	-6.38037e-10	-1.28753
105755491	chr8:105755491:A:G	7.76994e-27	-6.38037e-10	0.260281	0.000626904	-6.38037e-10	0.284755
105755864	chr8:105755864:G:A	4.2487e-27	0.551372	-0.894741	5.40265e-05	-1.19076	-0.9758
105756059	chr8:105756059:T:C	1.68171e-27	-6.38037e-10	-1.27017	0.000128715	-6.38037e-10	-1.29844
105756375	chr8:105756375:G:A	4.05466e-27	-6.38037e-10	-0.390114	0.000323591	-6.38037e-10	-0.376558
105756460	chr8:105756460:G:A	1.51643e-28	-2.35599	-1.32022	1.1444e-05	-2.40723	-1.31134
105756765	chr8:105756765:T:TGTA	8.11284e-28	-1.99912	-3.32691e-10	5.92758e-05	-2.07384	-3.32691e-10
105756842	chr8:105756842:G:A	4.02573e-28	-2.02211	-0.677748	2.1005e-05	-2.35948	-0.751792
105757432	chr8:105757432:A:T	8.73733e-28	-1.07492	-0.850043	4.40487e-05	-1.55839	-0.812355
105757518	chr8:105757518:G:A	3.49066e-27	-6.38037e-10	-0.53989	0.000240976	-6.38037e-10	-0.671342
105757949	chr8:105757949:C:T	1.60819e-27	-6.38037e-10	-1.31487	0.000128056	-6.38037e-10	-1.30357
105758668	chr8:105758668:T:C	9.40401e-28	-0.92039	-0.93104	4.89524e-05	-1.37337	-0.89182
105759029	chr8:105759029:G:A	1.07114e-27	-0.650483	-1.07078	3.63087e-05	-1.49301	-1.07097
105759243	chr8:105759243:T:C	1.30233e-26	-6.38037e-10	0.776762	0.00123667	-6.38037e-10	0.96414
105759248	chr8:105759248:A:G	4.74267e-27	-6.38037e-10	-0.233381	0.000451796	-6.38037e-10	-0.0428076
105759418	chr8:105759418:A:G	2.48178e-27	-6.38037e-10	-0.881005	0.000178478	-6.38037e-10	-0.971571
105759519	chr8:105759519:C:T	3.98405e-27	-6.38037e-10	-0.407682	0.000317716	-6.38037e-10	-0.39488
105761329	chr8:105761329:G:A	1.60819e-27	-6.38037e-10	-1.31487	0.000128056	-6.38037e-10	-1.30357
105761407	chr8:105761407:G:A	4.84859e-28	-1.19602	-1.31786	2.30374e-05	-1.69402	-1.32489
105761575	chr8:105761575:A:G	1.76115e-28	-2.28467	-1.24193	1.33614e-05	-2.34949	-1.21418
105761737	chr8:105761737:G:C	3.8766e-27	-0.435023	-3.32691e-10	0.000259923	-0.595654	-3.32691e-10
105763653	chr8:105763653:CTG:C	3.7837e-27	-6.38037e-10	-0.459278	0.000365398	-6.38037e-10	-0.255053
105764142	chr8:105764142:A:G	1.91812e-27	-6.38037e-10	-1.13864	0.000159141	-6.38037e-10	-1.08625
105765158	chr8:105765158:T:C	3.05959e-25	-6.38037e-10	3.93347	0.0401009	-6.38037e-10	4.44311
105765836	chr8:105765836:C:T	7.34005e-28	-1.17926	-0.919961	3.7733e-05	-1.64275	-0.882755
105765986	chr8:105765986:G:A	7.21129e-28	-1.13947	-0.977444	3.66735e-05	-1.61031	-0.943671
105767100	chr8:105767100:A:G	1.6971e-27	-1.04129	-0.219769	9.1082e-05	-1.43359	-0.210693
105767101	chr8:105767101:A:C	1.6663e-27	-1.042	-0.237372	8.94005e-05	-1.43454	-0.228368
105767747	chr8:105767747:G:T	1.57552e-26	-6.38037e-10	0.967188	0.00151311	-6.38037e-10	1.16588
105768400	chr8:105768400:G:A	7.63493e-28	-1.09777	-0.962065	3.84352e-05	-1.5778	-0.929267
105768475	chr8:105768475:A:G	5.71658e-28	-2.3492	-3.32691e-10	4.22528e-05	-2.41237	-3.32691e-10
105768890	chr8:105768890:A:C	1.60295e-27	-6.38037e-10	-1.31814	0.000127518	-6.38037e-10	-1.30778
105768985	chr8:105768985:T:C	5.73044e-28	-1.08126	-1.26551	3.26548e-05	-1.4035	-1.26654
105769136	chr8:105769136:G:A	9.15394e-28	-0.92605	-0.952332	4.43247e-05	-1.44787	-0.916626
105769492	chr8:105769492:G:A	9.3351e-28	-0.925404	-0.933381	4.5237e-05	-1.44763	-0.896493
105769953	chr8:105769953:T:A	6.76799e-28	-2.18036	-3.32691e-10	9.5226e-05	-1.59979	-3.32691e-10
105770258	chr8:105770258:A:G	3.19607e-27	-6.38037e-10	-0.628059	0.000243419	-6.38037e-10	-0.661253
105771312	chr8:105771312:G:A	9.3018e-28	-1.2028	-0.659562	4.8919e-05	-1.65417	-0.611707
105771648	chr8:105771648:C:T	2.62545e-27	-6.38037e-10	-0.824727	0.000225631	-6.38037e-10	-0.737138
105771867	chr8:105771867:T:C	1.23922e-27	-1.5755	-3.32691e-10	7.23673e-05	-1.87428	-3.32691e-10
105771911	chr8:105771911:A:G	6.26107e-28	-1.0141	-1.24412	3.42867e-05	-1.36103	-1.26025
105772218	chr8:105772218:A:G	4.84904e-27	-0.211201	-3.32691e-10	0.000764024	0.482561	-3.32691e-10
105774375	chr8:105774375:A:T	2.89186e-27	0.38261	-1.11069	0.00016278	0.0378615	-1.1015
105774551	chr8:105774551:A:G	7.20199e-28	-0.942665	-1.17554	3.61714e-05	-1.38988	-1.17789
105774906	chr8:105774906:G:A	1.7051e-28	-2.37474	-1.1842	1.31985e-05	-2.38021	-1.19572
105775169	chr8:105775169:G:A	2.45219e-27	-6.38037e-10	-0.893001	0.00021159	-6.38037e-10	-0.80139
105775307	chr8:105775307:C:A	3.57755e-27	-6.38037e-10	-0.515302	0.000322956	-6.38037e-10	-0.378522
105775325	chr8:105775325:T:C	1.66156e-28	-2.38821	-1.1966	1.29283e-05	-2.38969	-1.20693
105775387	chr8:105775387:C:A	1.65929e-28	-2.38635	-1.19983	1.28318e-05	-2.39147	-1.21264
105775707	chr8:105775707:T:C	4.98363e-28	-1.61007	-0.876336	2.40022e-05	-2.17957	-0.798317
105775988	chr8:105775988:G:A	1.79028e-27	-6.38037e-10	-1.20761	0.000151679	-6.38037e-10	-1.13427
105776611	chr8:105776611:T:A	1.08528e-27	-1.31551	-0.392626	6.06712e-05	-1.69447	-0.3561
105777792	chr8:105777792:A:C	5.32794e-28	-2.4196	-3.32691e-10	4.70794e-05	-2.3042	-3.32691e-10
105777795	chr8:105777795:G:A	1.83431e-27	-6.38037e-10	-1.18331	0.000148083	-6.38037e-10	-1.15826
105778161	chr8:105778161:G:A	9.35224e-27	-6.38037e-10	0.445635	0.000965516	-6.38037e-10	0.716624
105778232	chr8:105778232:TAGACCCTGAGATCTAGGC:T	1.87966e-27	-6.38037e-10	-1.15889	0.000152159	-6.38037e-10	-1.13111
105778591	chr8:105778591:G:T	2.37767e-27	-6.38037e-10	-0.92386	0.000188196	-6.38037e-10	-0.918553
105779013	chr8:105779013:A:G	3.10026e-27	-6.38037e-10	-0.658495	0.000264235	-6.38037e-10	-0.579199
105779030	chr8:105779030:G:A	2.76627e-28	-2.20485	-0.870218	2.11107e-05	-2.24666	-0.859603
105779333	chr8:105779333:C:T	2.75224e-28	-2.21908	-0.861074	2.10548e-05	-2.2586	-0.850314
105780069	chr8:105780069:T:C	2.17903e-27	-6.38037e-10	-1.0111	0.000185977	-6.38037e-10	-0.930418
105780144	chr8:105780144:T:C	6.93648e-28	-1.19704	-0.958734	3.53113e-05	-1.64982	-0.942021
105780363	chr8:105780363:A:G	9.61621e-28	-0.501228	-1.32789	2.49764e-05	-1.60951	-1.32859
105780603	chr8:105780603:C:T	9.20091e-28	-1.87326	-3.32691e-10	5.9516e-05	-2.06979	-3.32691e-10
105780606	chr8:105780606:G:A	5.33665e-28	-2.41797	-3.32691e-10	5.09566e-05	-2.22506	-3.32691e-10
105780890	chr8:105780890:A:C	6.71762e-28	-1.21119	-0.976643	3.42266e-05	-1.66465	-0.958384
105781284	chr8:105781284:T:TTAAA	1.86564e-28	-2.26908	-1.19989	1.41817e-05	-2.29996	-1.20413
105781563	chr8:105781563:A:T	3.75375e-27	-6.38037e-10	-0.467226	0.000322999	-6.38037e-10	-0.378388
105781868	chr8:105781868:C:T	2.79216e-27	-0.763167	-3.32691e-10	0.000405299	-0.151415	-3.32691e-10
105782113	chr8:105782113:A:G	1.87952e-27	-6.38037e-10	-1.15896	0.000152149	-6.38037e-10	-1.13118
105782321	chr8:105782321:T:C	5.79172e-28	-2.33614	-3.32691e-10	6.41541e-05	-1.99475	-3.32691e-10
105783317	chr8:105783317:A:G	2.51589e-27	-6.38037e-10	-0.867356	0.000200253	-6.38037e-10	-0.856459
105783616	chr8:105783616:C:G	2.47826e-27	-6.38037e-10	-0.882424	0.000191674	-6.38037e-10	-0.90024
105783637	chr8:105783637:C:T	1.00741e-26	-6.38037e-10	0.51999	0.00104164	-6.38037e-10	0.79251
105784751	chr8:105784751:T:TGGCAGAGCCAA	1.41937e-27	-1.43977	-3.32691e-10	7.80149e-05	-1.79914	-3.32691e-10
105784754	chr8:105784754:C:T	1.49822e-27	-1.3857	-3.32691e-10	8.14906e-05	-1.75555	-3.32691e-10
105785118	chr8:105785118:G:A	9.26222e-28	-0.592224	-1.2744	3.17005e-05	-1.4219	-1.27781
105785151	chr8:105785151:T:C	1.06823e-27	-0.452704	-1.27127	3.52728e-05	-1.31811	-1.27482
105785408	chr8:105785408:TTTGGACTTTGCAGTTGG:T	2.2647e-28	-2.23806	-1.03707	1.69655e-05	-2.27829	-1.04657
105785694	chr8:105785694:G:A	9.3881e-28	-0.573308	-1.27982	3.19877e-05	-1.40735	-1.28334
105785716	chr8:105785716:C:CA	9.9271e-28	-0.531138	-1.26616	3.3429e-05	-1.3767	-1.26992
105785809	chr8:105785809:G:A	9.67539e-27	-6.38037e-10	0.479604	0.00103381	-6.38037e-10	0.784964
105785871	chr8:105785871:T:G	9.85686e-28	-0.531385	-1.27301	3.32038e-05	-1.37688	-1.2765
105785964	chr8:105785964:A:C	2.52483e-28	-2.07285	-1.09354	1.8345e-05	-2.14405	-1.10263
105785974	chr8:105785974:A:G	1.68887e-27	-6.38037e-10	-1.26592	0.000132676	-6.38037e-10	-1.26813
105785988	chr8:105785988:G:A	6.16256e-28	-1.22107	-1.053	3.12835e-05	-1.65617	-1.05678
105786087	chr8:105786087:T:G	2.07704e-28	-2.31799	-1.04363	1.57793e-05	-2.34364	-1.0537
105786105	chr8:105786105:A:G	7.89911e-28	-2.02582	-3.32691e-10	6.78797e-05	-1.9383	-3.32691e-10
105786198	chr8:105786198:CAT:C	5.90937e-28	-1.25878	-1.05725	3.0323e-05	-1.684	-1.06013
105786447	chr8:105786447:A:G	1.00524e-27	-0.508184	-1.27657	3.36673e-05	-1.35954	-1.27997
105786589	chr8:105786589:T:TA	3.55249e-28	-2.19793	-0.626988	2.64015e-05	-2.34902	-0.533602
105786699	chr8:105786699:A:G	5.39075e-28	-2.40788	-3.32691e-10	4.20659e-05	-2.4168	-3.32691e-10
105786869	chr8:105786869:T:C	3.2184e-28	-2.16399	-0.759688	2.48033e-05	-2.19883	-0.746228
105786947	chr8:105786947:C:G	2.27503e-28	-2.19889	-1.07169	1.69841e-05	-2.24303	-1.08073
105787274	chr8:105787274:T:A	1.01092e-27	-0.499859	-1.27927	3.3757e-05	-1.35433	-1.28252
105787441	chr8:105787441:T:C	4.86331e-28	-1.19186	-1.31899	2.34414e-05	-1.67663	-1.32491
105787722	chr8:105787722:A:C	5.98212e-28	-1.19685	-1.10694	3.02268e-05	-1.63686	-1.11045
105788209	chr8:105788209:A:G	2.11514e-28	-2.22694	-1.1165	1.58462e-05	-2.26834	-1.12477
105788714	chr8:105788714:A:T	2.60703e-27	-6.38037e-10	-0.83177	0.000214794	-6.38037e-10	-0.786359
105789233	chr8:105789233:C:T	4.05652e-28	-1.46554	-1.2267	2.29938e-05	-1.79254	-1.22828
105789331	chr8:105789331:C:T	4.03757e-28	-1.66708	-1.02984	1.53743e-05	-2.33764	-1.0857
105789380	chr8:105789380:C:A	1.61549e-27	-6.38037e-10	-1.31034	0.00012614	-6.38037e-10	-1.31865
105789444	chr8:105789444:A:G	9.78267e-27	-6.38037e-10	0.490631	0.00101114	-6.38037e-10	0.7628
105789699	chr8:105789699:C:A	3.6944e-27	-6.38037e-10	-0.483163	0.000317633	-6.38037e-10	-0.395142
105789712	chr8:105789712:G:C	5.46033e-28	-1.25769	-1.13737	2.79805e-05	-1.68339	-1.14114
105790264	chr8:105790264:A:G	3.77993e-27	-6.38037e-10	-0.460277	0.000325394	-6.38037e-10	-0.371003
105791115	chr8:105791115:T:G	2.03794e-28	-2.23999	-1.14063	1.5294e-05	-2.27951	-1.14906
105792102	chr8:105792102:T:C	1.91906e-27	-6.38037e-10	-1.13815	0.000150965	-6.38037e-10	-1.13899
105792184	chr8:105792184:A:G	2.18698e-28	-2.25002	-1.06003	1.64057e-05	-2.28917	-1.06924
105792493	chr8:105792493:T:G	2.09725e-28	-2.19113	-1.16081	1.56734e-05	-2.23537	-1.16871
105792730	chr8:105792730:G:A	7.03195e-27	-6.38037e-10	0.160483	0.000542127	-6.38037e-10	0.139462
105793182	chr8:105793182:G:A	7.74435e-27	-6.38037e-10	0.256982	0.00079028	-6.38037e-10	0.516348
105793313	chr8:105793313:T:TGTAAA	2.56743e-27	-6.38037e-10	-0.847078	0.000211619	-6.38037e-10	-0.801253
105793905	chr8:105793905:C:T	1.05426e-27	-0.413918	-1.32322	3.37015e-05	-1.31285	-1.32565
105793924	chr8:105793924:C:T	6.85191e-28	-1.15944	-1.0086	3.43745e-05	-1.60569	-1.01303
105793951	chr8:105793951:T:A	1.91239e-27	-6.38037e-10	-1.14163	0.000150464	-6.38037e-10	-1.14232
105794353	chr8:105794353:T:C	1.61253e-26	-6.38037e-10	0.990407	0.00169618	-6.38037e-10	1.28009
105794455	chr8:105794455:G:A	1.63198e-27	-6.38037e-10	-1.30018	0.000130129	-6.38037e-10	-1.28751
105794848	chr8:105794848:A:T	1.89989e-27	-6.38037e-10	-1.14819	0.000149446	-6.38037e-10	-1.1491
105794862	chr8:105794862:C:T	9.80588e-27	-6.38037e-10	0.493001	0.00101492	-6.38037e-10	0.766529
105794863	chr8:105794863:G:A	5.62142e-28	-2.36598	-3.32691e-10	4.76316e-05	-2.29254	-3.32691e-10
105795150	chr8:105795150:G:T	1.93251e-28	-2.40387	-1.02987	1.43912e-05	-2.41698	-1.07244
105795171	chr8:105795171:C:T	1.6524e-27	-6.38037e-10	-1.28775	0.00012944	-6.38037e-10	-1.29282
105795777	chr8:105795777:A:T	1.0752e-27	-0.404241	-1.31323	3.52846e-05	-1.27885	-1.31374
105795850	chr8:105795850:T:C	1.06385e-27	-0.932679	-0.795403	5.04843e-05	-1.44325	-0.791124
105796050	chr8:105796050:G:T	5.38944e-28	-2.40813	-3.32691e-10	4.19474e-05	-2.41962	-3.32691e-10
105796065	chr8:105796065:C:T	6.44717e-28	-2.22892	-3.32691e-10	6.95722e-05	-1.91367	-3.32691e-10
105796116	chr8:105796116:T:C	1.12909e-27	-1.06198	-0.606592	5.9066e-05	-1.47127	-0.606112
105796370	chr8:105796370:C:T	3.29371e-28	-1.62282	-1.27774	1.64568e-05	-2.09998	-1.25532
105796742	chr8:105796742:T:C	1.91446e-27	-6.38037e-10	-1.14055	0.000149209	-6.38037e-10	-1.15069
105796949	chr8:105796949:C:T	5.41156e-28	-2.40403	-3.32691e-10	4.74146e-05	-2.29711	-3.32691e-10
105797303	chr8:105797303:C:T	2.98112e-27	-6.38037e-10	-0.697681	0.000263657	-6.38037e-10	-0.58139
105797333	chr8:105797333:G:C	1.79285e-28	-2.39128	-1.11748	1.32193e-05	-2.42051	-1.15385
105797508	chr8:105797508:C:T	6.81616e-28	-0.928987	-1.24428	2.71841e-05	-1.63521	-1.2182
105797611	chr8:105797611:C:T	6.17072e-28	-1.0593	-1.21345	2.57344e-05	-1.72406	-1.18415
105798377	chr8:105798377:G:GAGGT	8.85071e-28	-1.38062	-0.531444	5.39279e-05	-1.73872	-0.429667
105798631	chr8:105798631:G:A	1.82646e-27	-6.38037e-10	-1.1876	0.000140205	-6.38037e-10	-1.21293
105799027	chr8:105799027:G:A	2.82817e-28	-2.0573	-0.995637	2.16316e-05	-2.09482	-0.987062
105799254	chr8:105799254:A:G	7.42658e-28	-0.870007	-1.21749	3.46986e-05	-1.38876	-1.22058
105799454	chr8:105799454:G:T	6.42934e-28	-1.06952	-1.16217	3.17468e-05	-1.54206	-1.15619
105799469	chr8:105799469:C:T	4.2974e-27	-6.38037e-10	-0.33197	0.000384309	-6.38037e-10	-0.204591
105799590	chr8:105799590:G:A	1.31124e-26	-6.38037e-10	0.78358	0.00102158	-6.38037e-10	0.77307
105799774	chr8:105799774:A:G	2.27222e-28	-1.9697	-1.30211	1.26373e-05	-2.30953	-1.30986
105800138	chr8:105800138:A:G	2.00593e-28	-2.08077	-1.31569	1.22895e-05	-2.33297	-1.31432
105800564	chr8:105800564:C:T	1.93702e-27	-6.38037e-10	-1.12883	0.000155862	-6.38037e-10	-1.10707
105800688	chr8:105800688:A:G	8.44397e-28	-0.658869	-1.30024	2.34525e-05	-1.7054	-1.29566
105800709	chr8:105800709:A:G	2.73479e-27	-6.38037e-10	-0.783928	0.000241312	-6.38037e-10	-0.669947
105800791	chr8:105800791:T:C	1.62995e-27	-6.38037e-10	-1.30143	0.000127613	-6.38037e-10	-1.30704
105801037	chr8:105801037:GTC:G	2.04605e-26	-6.38037e-10	1.22852	0.00242769	-6.38037e-10	1.63866
105801290	chr8:105801290:C:G	1.89941e-28	-2.30729	-1.14373	2.02708e-05	-2.02532	-1.12154
105801444	chr8:105801444:A:G	5.24189e-28	-1.13472	-1.30116	1.41616e-05	-2.20709	-1.29841
105801858	chr8:105801858:T:C	2.1329e-28	-2.00826	-1.32683	1.10889e-05	-2.42125	-1.32884
105802051	chr8:105802051:A:G	1.66632e-27	-6.38037e-10	-1.27936	0.00013269	-6.38037e-10	-1.26802
105802428	chr8:105802428:G:C	8.13794e-28	-1.26837	-0.72766	2.71043e-05	-2.0539	-0.80245
105803058	chr8:105803058:T:C	2.14958e-28	-1.99808	-1.32921	1.10818e-05	-2.4211	-1.32963
105803246	chr8:105803246:C:T	1.74327e-27	-6.38037e-10	-1.23422	0.000136527	-6.38037e-10	-1.23952
105803289	chr8:105803289:C:T	4.75373e-28	-1.26676	-1.26688	1.38765e-05	-2.26388	-1.26196
105803766	chr8:105803766:GGTTAT:G	5.6384e-28	-1.0359	-1.32707	3.26001e-05	-1.35444	-1.31728
105804053	chr8:105804053:T:C	5.27175e-28	-1.15229	-1.27792	1.4416e-05	-2.21441	-1.27329
105804566	chr8:105804566:A:AAT	5.2133e-28	-1.17151	-1.26984	1.44184e-05	-2.22242	-1.26511
105805144	chr8:105805144:TCTC:T	2.17731e-27	-6.38037e-10	-1.01189	0.000166854	-6.38037e-10	-1.03892
105805466	chr8:105805466:G:A	2.36398e-28	-1.90319	-1.32903	1.11893e-05	-2.41412	-1.32695
105805560	chr8:105805560:T:C	5.56303e-28	-1.10089	-1.27554	1.47851e-05	-2.19139	-1.27103
105805645	chr8:105805645:A:G	1.9497e-27	-6.38037e-10	-1.1223	0.000145564	-6.38037e-10	-1.17542
105805823	chr8:105805823:A:G	1.62257e-27	-6.38037e-10	-1.30597	0.000129133	-6.38037e-10	-1.2952
105805891	chr8:105805891:G:A	1.08463e-26	-6.38037e-10	0.593843	0.00114438	-6.38037e-10	0.886576
105805982	chr8:105805982:T:C	4.71881e-27	-6.38037e-10	-0.238425	0.00034291	-6.38037e-10	-0.31857
105805990	chr8:105805990:G:A	1.94143e-28	-2.32794	-1.1012	2.07305e-05	-2.04955	-1.07488
105806225	chr8:105806225:G:A	1.73897e-27	-6.38037e-10	-1.23669	0.00013615	-6.38037e-10	-1.24228
105806653	chr8:105806653:A:G	1.66008e-28	-2.30636	-1.27935	1.78064e-05	-2.00033	-1.27615
105806758	chr8:105806758:GA:G	1.7417e-27	-6.38037e-10	-1.23512	0.00013635	-6.38037e-10	-1.24082
105807261	chr8:105807261:T:C	1.7158e-27	-6.38037e-10	-1.2501	0.000134384	-6.38037e-10	-1.25533
105807363	chr8:105807363:G:A	2.17717e-27	-1.86652	0.854565	0.000176326	-1.80495	0.821241
105807407	chr8:105807407:G:A	2.91591e-27	-6.38037e-10	-0.719799	0.000248524	-6.38037e-10	-0.640498
105807515	chr8:105807515:ACAT:A	1.73592e-28	-2.21212	-1.32891	1.11006e-05	-2.4211	-1.32794
105807559	chr8:105807559:G:A	1.81508e-27	-6.38037e-10	-1.19385	0.000141511	-6.38037e-10	-1.20366
105807788	chr8:105807788:A:T	1.7132e-27	-6.38037e-10	-1.25162	0.000134188	-6.38037e-10	-1.2568
105808007	chr8:105808007:ACT:A	1.62206e-27	-6.38037e-10	-1.30628	0.000128744	-6.38037e-10	-1.29821
105808045	chr8:105808045:A:G	3.42003e-26	-6.38037e-10	1.74225	0.00429349	-6.38037e-10	2.20882
105808096	chr8:105808096:C:G	6.68794e-28	-1.16463	-1.02763	3.66488e-05	-1.52223	-1.03242
105808491	chr8:105808491:C:A	1.66992e-27	-6.38037e-10	-1.27721	0.000133691	-6.38037e-10	-1.26051
105808611	chr8:105808611:A:G	1.68512e-27	-6.38037e-10	-1.26814	0.000131476	-6.38037e-10	-1.27722
105808625	chr8:105808625:A:G	1.22175e-26	-6.38037e-10	0.712887	0.001293	-6.38037e-10	1.00868
105808937	chr8:105808937:CAG:C	5.65858e-28	-2.35939	-3.32691e-10	4.19179e-05	-2.42032	-3.32691e-10
105809258	chr8:105809258:CTAGT:C	8.54383e-28	-0.900095	-1.04726	4.84934e-05	-1.26848	-1.00613
105809312	chr8:105809312:A:G	1.73954e-27	-6.38037e-10	-1.23636	0.000136886	-6.38037e-10	-1.23689
105809317	chr8:105809317:C:T	1.86492e-28	-2.33925	-1.1301	1.81781e-05	-2.1499	-1.10593
105809485	chr8:105809485:T:C	1.74824e-28	-2.20598	-1.32797	1.10875e-05	-2.42125	-1.32896
105809534	chr8:105809534:A:G	6.74665e-28	-0.897444	-1.28608	1.77161e-05	-1.99963	-1.28194
105809981	chr8:105809981:A:G	6.83482e-28	-2.17054	-3.32691e-10	4.19192e-05	-2.4203	-3.32691e-10
105810004	chr8:105810004:G:C	1.71859e-27	-6.38037e-10	-1.24848	0.000134587	-6.38037e-10	-1.25383
105811080	chr8:105811080:G:A	1.71991e-27	-6.38037e-10	-1.24771	0.000134697	-6.38037e-10	-1.25301
105811389	chr8:105811389:A:T	5.22188e-28	-1.12332	-1.31638	2.91256e-05	-1.47484	-1.30958
105811833	chr8:105811833:T:C	1.61475e-27	-6.38037e-10	-1.3108	0.00012805	-6.38037e-10	-1.30362
105811865	chr8:105811865:G:C	4.53657e-27	-6.38037e-10	-0.27781	0.000420284	-6.38037e-10	-0.115107
105812054	chr8:105812054:T:C	3.54047e-28	-1.88743	-0.940878	1.9026e-05	-2.36642	-0.843809
105812228	chr8:105812228:A:G	1.8044e-28	-2.3491	-1.15324	1.74612e-05	-2.16493	-1.13112
105812530	chr8:105812530:A:G	1.80935e-28	-2.34554	-1.15405	1.75571e-05	-2.15877	-1.13181
105812832	chr8:105812832:C:T	1.89506e-28	-2.33983	-1.11349	1.85275e-05	-2.14893	-1.08785
105812865	chr8:105812865:T:C	5.49502e-27	-6.38037e-10	-0.0861389	0.000561129	-6.38037e-10	0.173912
105813322	chr8:105813322:T:C	2.29454e-27	-0.959451	-3.32691e-10	7.17547e-05	-1.88278	-3.32691e-10
105813456	chr8:105813456:AAGTT:A	1.75035e-27	-6.38037e-10	-1.23017	0.000136188	-6.38037e-10	-1.242
105813500	chr8:105813500:T:C	6.05981e-28	-1.00128	-1.28961	3.32995e-05	-1.37244	-1.27805
105813521	chr8:105813521:C:T	1.65172e-28	-2.34135	-1.24939	1.60101e-05	-2.16092	-1.22189
105813562	chr8:105813562:A:G	1.59877e-27	-6.38037e-10	-1.32074	0.000126203	-6.38037e-10	-1.31814
105813637	chr8:105813637:T:C	2.09691e-27	-6.38037e-10	-1.04952	0.000169034	-6.38037e-10	-1.02594
105813871	chr8:105813871:T:C	1.60025e-27	-6.38037e-10	-1.31982	0.000126334	-6.38037e-10	-1.31711
105814244	chr8:105814244:A:G	1.58464e-27	-6.38037e-10	-1.32962	0.000124798	-6.38037e-10	-1.32934
105814351	chr8:105814351:A:G	1.58863e-27	-6.38037e-10	-1.32711	0.000125641	-6.38037e-10	-1.32261
105814879	chr8:105814879:T:G	9.04738e-28	-0.866268	-1.02382	5.11333e-05	-1.24039	-0.981215
105814918	chr8:105814918:T:C	1.12514e-26	-6.38037e-10	0.630514	0.00118142	-6.38037e-10	0.918429
105814950	chr8:105814950:G:T	1.59717e-27	-6.38037e-10	-1.32175	0.000126053	-6.38037e-10	-1.31934
105815062	chr8:105815062:G:C	1.60365e-27	-6.38037e-10	-1.3177	0.000126644	-6.38037e-10	-1.31466
105815193	chr8:105815193:T:A	1.63495e-27	-6.38037e-10	-1.29837	0.000129928	-6.38037e-10	-1.28905
105815261	chr8:105815261:C:A	1.68891e-27	-6.38037e-10	-1.2659	0.000134808	-6.38037e-10	-1.25219
105815642	chr8:105815642:A:G	1.60018e-28	-2.29617	-1.32628	1.12663e-05	-2.41193	-1.32228
105815651	chr8:105815651:T:C	1.59957e-27	-6.38037e-10	-1.32025	0.000126272	-6.38037e-10	-1.3176
105815903	chr8:105815903:G:A	5.49286e-28	-2.38912	-3.32691e-10	4.23042e-05	-2.41115	-3.32691e-10
105816022	chr8:105816022:C:T	1.58461e-27	-6.38037e-10	-1.32964	0.000124782	-6.38037e-10	-1.32947
105816108	chr8:105816108:T:C	9.05406e-28	-0.877424	-1.01193	5.1311e-05	-1.25012	-0.968008
105816212	chr8:105816212:T:C	8.28891e-28	-0.97223	-1.00542	4.74154e-05	-1.33612	-0.960973
105816321	chr8:105816321:C:A	1.58473e-27	-6.38037e-10	-1.32957	0.000124823	-6.38037e-10	-1.32914
105816394	chr8:105816394:T:TG	1.58462e-27	-6.38037e-10	-1.32964	0.000124781	-6.38037e-10	-1.32948
105816476	chr8:105816476:A:G	1.80912e-27	-6.38037e-10	-1.19714	0.000141059	-6.38037e-10	-1.20686
105816490	chr8:105816490:T:C	1.59375e-27	-6.38037e-10	-1.32389	0.000126053	-6.38037e-10	-1.31933
105816722	chr8:105816722:A:G	1.62173e-28	-2.32049	-1.28859	1.34532e-05	-2.28557	-1.27125
105816966	chr8:105816966:A:T	8.85846e-28	-0.871325	-1.03987	5.03777e-05	-1.24227	-0.99422
105817095	chr8:105817095:C:T	2.49389e-28	-1.85683	-1.32189	1.16093e-05	-2.37855	-1.32568
105817547	chr8:105817547:A:G	1.58462e-27	-6.38037e-10	-1.32964	0.00012479	-6.38037e-10	-1.32941
105817973	chr8:105817973:C:T	1.12882e-26	-6.38037e-10	0.633779	0.00118554	-6.38037e-10	0.921914
105818001	chr8:105818001:C:T	2.50298e-28	-1.84951	-1.32558	1.16044e-05	-2.37651	-1.32815
105818096	chr8:105818096:A:C	1.58478e-27	-6.38037e-10	-1.32953	0.000124833	-6.38037e-10	-1.32906
105818114	chr8:105818114:C:T	5.60375e-28	-2.36913	-3.32691e-10	4.20805e-05	-2.41646	-3.32691e-10
105818123	chr8:105818123:ATCCTTGCAT:A	1.81487e-27	-6.38037e-10	-1.19397	0.000137204	-6.38037e-10	-1.23457
105818364	chr8:105818364:A:C	1.58478e-27	-6.38037e-10	-1.32954	0.000124762	-6.38037e-10	-1.32963
105818459	chr8:105818459:T:C	1.58467e-27	-6.38037e-10	-1.3296	0.000124768	-6.38037e-10	-1.32958
105818563	chr8:105818563:A:T	1.61668e-27	-6.38037e-10	-1.3096	0.000128343	-6.38037e-10	-1.30133
105818610	chr8:105818610:T:C	5.14166e-28	-1.19798	-1.25721	1.2812e-05	-2.31478	-1.29087
105818623	chr8:105818623:G:T	1.58461e-27	-6.38037e-10	-1.32964	0.000124785	-6.38037e-10	-1.32945
105818748	chr8:105818748:T:C	1.58462e-27	-6.38037e-10	-1.32964	0.00012479	-6.38037e-10	-1.32941
105819149	chr8:105819149:A:G	8.00668e-27	-6.38037e-10	0.290295	0.000850798	-6.38037e-10	0.590136
105819276	chr8:105819276:C:T	1.58471e-27	-6.38037e-10	-1.32958	0.000124818	-6.38037e-10	-1.32918
105819301	chr8:105819301:A:C	2.4793e-28	-1.85992	-1.32467	1.15806e-05	-2.3791	-1.3276
105819355	chr8:105819355:C:T	1.58486e-27	-6.38037e-10	-1.32949	0.00012484	-6.38037e-10	-1.329
105819918	chr8:105819918:AG:A	1.58475e-27	-6.38037e-10	-1.32955	0.000124827	-6.38037e-10	-1.32911
105819973	chr8:105819973:T:A	8.2768e-28	-0.666306	-1.3128	1.94154e-05	-1.87042	-1.31955
105820162	chr8:105820162:T:C	1.73687e-27	-6.38037e-10	-1.2379	0.000141779	-6.38037e-10	-1.20177
105820288	chr8:105820288:C:T	1.61234e-27	-6.38037e-10	-1.3123	0.00012795	-6.38037e-10	-1.3044
105820311	chr8:105820311:G:A	1.61505e-27	-6.38037e-10	-1.31062	0.000128213	-6.38037e-10	-1.30235
105820446	chr8:105820446:T:C	2.39864e-28	-1.96252	-1.25514	1.24115e-05	-2.38375	-1.25367
105820859	chr8:105820859:C:A	1.58719e-27	-6.38037e-10	-1.32802	0.000125311	-6.38037e-10	-1.32524
105820968	chr8:105820968:G:A	1.30263e-26	-6.38037e-10	0.776989	0.00139233	-6.38037e-10	1.0827
105821142	chr8:105821142:G:T	1.70348e-27	-6.38037e-10	-1.25731	0.000134061	-6.38037e-10	-1.25774
105821197	chr8:105821197:T:C	3.93727e-27	-0.419494	-3.32691e-10	0.000286715	-0.497552	-3.32691e-10
105821231	chr8:105821231:T:A	7.04401e-28	-0.864452	-1.27594	1.17328e-05	-2.38964	-1.30402
105821482	chr8:105821482:CT:C	3.46493e-28	-1.56865	-1.28123	1.32301e-05	-2.2877	-1.28584
105821563	chr8:105821563:C:A	1.60101e-27	-6.38037e-10	-1.31935	0.000125403	-6.38037e-10	-1.32451
105821668	chr8:105821668:G:A	1.62158e-27	-6.38037e-10	-1.30658	0.000128817	-6.38037e-10	-1.29765
105821685	chr8:105821685:G:GC	1.58479e-27	-6.38037e-10	-1.32953	0.000124829	-6.38037e-10	-1.32909
105821731	chr8:105821731:G:A	1.62371e-27	-6.38037e-10	-1.30527	0.000129016	-6.38037e-10	-1.2961
105821777	chr8:105821777:C:T	3.49729e-28	-1.54618	-1.29439	1.32224e-05	-2.27566	-1.29847
105821993	chr8:105821993:T:G	7.47353e-28	-0.751753	-1.32945	1.84337e-05	-1.91248	-1.32938
105822005	chr8:105822005:G:A	1.62905e-27	-6.38037e-10	-1.30198	0.000129508	-6.38037e-10	-1.2923
105822180	chr8:105822180:T:G	1.58947e-27	-6.38037e-10	-1.32658	0.000125588	-6.38037e-10	-1.32303
105822301	chr8:105822301:C:G	1.62416e-27	-6.38037e-10	-1.30499	0.000129058	-6.38037e-10	-1.29578
105822410	chr8:105822410:T:C	7.27848e-28	-0.778243	-1.3294	1.81478e-05	-1.92805	-1.32944
105822514	chr8:105822514:G:A	1.62559e-27	-6.38037e-10	-1.30411	0.00012919	-6.38037e-10	-1.29475
105822655	chr8:105822655:G:C	1.30263e-26	-6.38037e-10	0.776989	0.00139233	-6.38037e-10	1.0827
105822746	chr8:105822746:G:A	1.61154e-27	-6.38037e-10	-1.31279	0.000127867	-6.38037e-10	-1.30505
105822849	chr8:105822849:T:C	1.62888e-27	-6.38037e-10	-1.30209	0.000129494	-6.38037e-10	-1.2924
105823214	chr8:105823214:T:C	1.62969e-27	-6.38037e-10	-1.30159	0.000129568	-6.38037e-10	-1.29184
105823297	chr8:105823297:G:A	6.8844e-28	-0.833691	-1.32962	1.75883e-05	-1.95978	-1.32902
105823521	chr8:105823521:T:G	2.0263e-28	-2.22191	-1.16445	1.33784e-05	-2.42123	-1.14118
105823620	chr8:105823620:A:G	2.32044e-28	-1.97003	-1.28078	1.20806e-05	-2.38496	-1.27948
105823659	chr8:105823659:C:T	2.38741e-27	-0.919771	-3.32691e-10	0.000101709	-1.53392	-3.32691e-10
105823825	chr8:105823825:A:G	1.59723e-27	-6.38037e-10	-1.32171	0.000126477	-6.38037e-10	-1.31598
105823951	chr8:105823951:T:C	1.56591e-28	-2.36058	-1.28352	1.45211e-05	-2.2182	-1.26223
105823954	chr8:105823954:T:C	5.36586e-28	-2.41251	-3.32691e-10	4.37383e-05	-2.37782	-3.32691e-10
105824176	chr8:105824176:G:A	1.61771e-27	-6.38037e-10	-1.30897	0.000128453	-6.38037e-10	-1.30048
105824182	chr8:105824182:G:A	1.61429e-27	-6.38037e-10	-1.31109	0.000128139	-6.38037e-10	-1.30292
105824427	chr8:105824427:A:G	1.58465e-27	-6.38037e-10	-1.32962	0.000124803	-6.38037e-10	-1.3293
105824617	chr8:105824617:C:T	1.73716e-27	-6.38037e-10	-1.23773	0.000137252	-6.38037e-10	-1.23422
105824644	chr8:105824644:A:G	6.76693e-28	-0.851565	-1.32895	1.74419e-05	-1.96753	-1.32963
105825012	chr8:105825012:A:G	1.50013e-27	-0.264703	-1.11973	7.71218e-05	-0.711354	-1.0993
105825148	chr8:105825148:A:T	1.7365e-27	-6.38037e-10	-1.23811	0.000137262	-6.38037e-10	-1.23415
105825176	chr8:105825176:C:T	1.85009e-27	-6.38037e-10	-1.17475	0.000139832	-6.38037e-10	-1.21559
105825421	chr8:105825421:A:G	8.05653e-27	-6.38037e-10	0.296502	0.000856574	-6.38037e-10	0.596902
105825474	chr8:105825474:A:G	5.40945e-28	-1.12962	-1.2748	2.93409e-05	-1.51694	-1.26011
105825571	chr8:105825571:G:A	1.12096e-27	-0.704747	-0.971052	5.84619e-05	-1.16189	-0.925776
105826041	chr8:105826041:C:A	5.53175e-28	-2.38206	-3.32691e-10	4.48076e-05	-2.35366	-3.32691e-10
105826473	chr8:105826473:T:C	1.7384e-27	-6.38037e-10	-1.23701	0.000137416	-6.38037e-10	-1.23302
105826693	chr8:105826693:C:T	1.41801e-26	-6.38037e-10	0.861857	0.00153167	-6.38037e-10	1.17807
105826864	chr8:105826864:T:A	1.7365e-27	-6.38037e-10	-1.23811	0.000137262	-6.38037e-10	-1.23415
105826936	chr8:105826936:G:A	1.59525e-27	-6.38037e-10	-1.32295	0.000126187	-6.38037e-10	-1.31827
105827006	chr8:105827006:T:C	1.7487e-27	-6.38037e-10	-1.23111	0.000138246	-6.38037e-10	-1.227
105827146	chr8:105827146:A:T	1.88816e-27	-1.15438	-3.32691e-10	0.000184676	-0.937434	-3.32691e-10
105827182	chr8:105827182:TA:T	1.73481e-27	-6.38037e-10	-1.23908	0.000137126	-6.38037e-10	-1.23514
105827315	chr8:105827315:C:G	1.7365e-27	-6.38037e-10	-1.23811	0.000137262	-6.38037e-10	-1.23415
105827324	chr8:105827324:T:C	1.7427e-27	-6.38037e-10	-1.23454	0.000137762	-6.38037e-10	-1.23051
105827697	chr8:105827697:C:A	4.28335e-27	-0.335247	-3.32691e-10	0.000657804	0.332869	-3.32691e-10
105827702	chr8:105827702:G:A	8.55291e-28	-0.923985	-1.02231	4.69661e-05	-1.32926	-0.977356
105827751	chr8:105827751:A:G	5.45614e-28	-1.13547	-1.26035	1.81152e-05	-1.99172	-1.26757
105827816	chr8:105827816:T:C	5.37485e-28	-1.32846	-1.08238	3.66767e-05	-1.51499	-1.0389
105828131	chr8:105828131:G:C	1.70324e-27	-6.38037e-10	-1.25745	0.000133787	-6.38037e-10	-1.25979
105828175	chr8:105828175:GTTTAA:G	2.98332e-27	-6.38037e-10	-0.696943	0.000254146	-6.38037e-10	-0.618132
105828378	chr8:105828378:A:AAT	1.0377e-27	-0.895883	-0.857093	5.78428e-05	-1.2926	-0.805706
105828712	chr8:105828712:C:T	1.80756e-28	-2.27127	-1.22932	1.52051e-05	-2.2326	-1.20181
105828745	chr8:105828745:G:A	1.68986e-27	-6.38037e-10	-1.26533	0.000133475	-6.38037e-10	-1.26212
105829001	chr8:105829001:G:A	7.59215e-28	-0.976551	-1.0889	4.17706e-05	-1.37501	-1.04883
105829835	chr8:105829835:G:A	1.62408e-27	-6.38037e-10	-1.30504	0.000127747	-6.38037e-10	-1.30598
105829848	chr8:105829848:A:G	1.73344e-27	-6.38037e-10	-1.23987	0.000137016	-6.38037e-10	-1.23594
105830064	chr8:105830064:T:C	1.74941e-27	-6.38037e-10	-1.2307	0.000138289	-6.38037e-10	-1.22669
105830697	chr8:105830697:T:G	9.33249e-28	-1.29364	-0.565428	3.17925e-05	-2.04823	-0.648584
105830840	chr8:105830840:A:G	6.91748e-28	-2.15851	-3.32691e-10	7.78209e-05	-1.80163	-3.32691e-10
105831174	chr8:105831174:G:A	1.7365e-27	-6.38037e-10	-1.23811	0.000137262	-6.38037e-10	-1.23415
105831205	chr8:105831205:G:A	7.60438e-28	-2.06384	-3.32691e-10	7.78834e-05	-1.80083	-3.32691e-10
105831365	chr8:105831365:A:G	1.58623e-27	-6.38037e-10	-1.32862	0.000124764	-6.38037e-10	-1.32962
105831606	chr8:105831606:C:T	1.70836e-27	-6.38037e-10	-1.25445	0.000134975	-6.38037e-10	-1.25095
105831667	chr8:105831667:G:T	9.56015e-28	-0.884326	-0.950637	5.26878e-05	-1.29183	-0.899827
105832919	chr8:105832919:T:C	1.61093e-27	-6.38037e-10	-1.31317	0.000129037	-6.38037e-10	-1.29594
105833123	chr8:105833123:T:C	1.51608e-27	-1.35575	-0.018104	0.000110929	-1.61792	0.170776
105833349	chr8:105833349:A:T	9.17861e-28	-0.901717	-0.973974	5.06314e-05	-1.30657	-0.924896
105833543	chr8:105833543:C:G	7.94364e-27	-6.38037e-10	0.28239	0.00084185	-6.38037e-10	0.579563
105834694	chr8:105834694:A:G	5.42592e-28	-2.40138	-3.32691e-10	5.85653e-05	-2.0859	-3.32691e-10
105834803	chr8:105834803:C:A	1.95925e-27	-6.38037e-10	-1.11742	0.00015776	-6.38037e-10	-1.09496
105834804	chr8:105834804:A:G	1.95925e-27	-6.38037e-10	-1.11742	0.00015776	-6.38037e-10	-1.09496
105834926	chr8:105834926:C:T	1.12061e-27	-0.852821	-0.823288	6.18895e-05	-1.26909	-0.7616
105835325	chr8:105835325:G:A	2.91528e-27	-1.28579	0.56577	0.00023435	-1.5865	0.887276
105835348	chr8:105835348:T:C	5.5381e-27	-1.42688	1.34855	0.000490436	-1.71034	1.7496
105835536	chr8:105835536:T:C	1.60891e-27	-6.38037e-10	-1.31442	0.000127577	-6.38037e-10	-1.30732
105835822	chr8:105835822:G:A	1.99598e-28	-2.2385	-1.16294	1.34103e-05	-2.42043	-1.13959
105835919	chr8:105835919:C:T	5.61609e-28	-2.36693	-3.32691e-10	4.27542e-05	-2.40057	-3.32691e-10
105836738	chr8:105836738:C:A	1.58466e-28	-2.34042	-1.29178	1.19607e-05	-2.39431	-1.2801
105836821	chr8:105836821:C:A	5.63138e-28	-2.36421	-3.32691e-10	4.19536e-05	-2.41947	-3.32691e-10
105837096	chr8:105837096:G:A	1.46186e-26	-6.38037e-10	0.892312	0.00168514	-6.38037e-10	1.27357
105838216	chr8:105838216:G:A	5.92557e-28	-2.31329	-3.32691e-10	6.27548e-05	-2.0168	-3.32691e-10
105838766	chr8:105838766:T:C	1.59869e-27	-6.38037e-10	-1.3208	0.000126573	-6.38037e-10	-1.31522
105839040	chr8:105839040:A:G	3.18525e-27	-1.28996	0.658506	0.000261961	-1.56987	0.982023
105839572	chr8:105839572:A:G	9.08311e-28	-0.948489	-0.937661	5.05331e-05	-1.34486	-0.888555
105839846	chr8:105839846:G:A	5.71393e-26	-6.38037e-10	2.25551	0.00762403	-6.38037e-10	2.78302
105839971	chr8:105839971:G:A	1.59524e-27	-6.38037e-10	-1.32296	0.000126146	-6.38037e-10	-1.3186
105840009	chr8:105840009:C:T	1.60094e-27	-6.38037e-10	-1.31939	0.000125399	-6.38037e-10	-1.32454
105840116	chr8:105840116:A:G	1.92804e-27	-6.38037e-10	-1.13348	0.000151565	-6.38037e-10	-1.13502
105840453	chr8:105840453:T:C	1.60057e-27	-6.38037e-10	-1.31962	0.000126859	-6.38037e-10	-1.31296
105840671	chr8:105840671:A:G	1.54646e-28	-2.38151	-1.27509	1.41913e-05	-2.25115	-1.25226
105840887	chr8:105840887:A:G	1.61339e-28	-2.31552	-1.29871	1.17189e-05	-2.40686	-1.28798
105840924	chr8:105840924:A:G	1.77433e-28	-2.37843	-1.14072	1.51601e-05	-2.32326	-1.11411
105841235	chr8:105841235:T:C	3.23496e-26	-6.38037e-10	1.68662	0.00400529	-6.38037e-10	2.13933
105841411	chr8:105841411:T:C	1.62837e-28	-2.35154	-1.25344	1.54719e-05	-2.1901	-1.22691
105841725	chr8:105841725:G:A	6.15859e-28	-1.18506	-1.08966	3.29951e-05	-1.563	-1.09668
105842142	chr8:105842142:G:A	6.61455e-28	-0.882069	-1.32123	3.45256e-05	-1.29508	-1.31926
105843765	chr8:105843765:T:C	7.90389e-27	-6.38037e-10	0.277374	0.000623146	-6.38037e-10	0.278742
105843846	chr8:105843846:C:T	4.53641e-26	-6.38037e-10	2.02474	0.00596171	-6.38037e-10	2.53707
105844539	chr8:105844539:C:T	1.81539e-27	-6.38037e-10	-1.19368	0.000141535	-6.38037e-10	-1.20349
105844807	chr8:105844807:T:G	1.59454e-27	-6.38037e-10	-1.32339	0.000126091	-6.38037e-10	-1.31903
105845001	chr8:105845001:T:G	2.36945e-27	-6.38037e-10	-0.927322	0.000183439	-6.38037e-10	-0.944154
105845082	chr8:105845082:C:A	1.81439e-27	-6.38037e-10	-1.19423	0.000141458	-6.38037e-10	-1.20404
105845232	chr8:105845232:C:T	1.76371e-28	-2.27554	-1.24961	1.22606e-05	-2.41608	-1.23357
105845494	chr8:105845494:A:C	1.57606e-28	-2.36864	-1.26899	1.47019e-05	-2.22298	-1.24508
105845552	chr8:105845552:A:C	1.45663e-26	-6.38037e-10	0.88873	0.00168422	-6.38037e-10	1.27302
105845798	chr8:105845798:G:A	6.18538e-28	-2.27038	-3.32691e-10	4.20727e-05	-2.41664	-3.32691e-10
105845822	chr8:105845822:G:C	1.67301e-27	-6.38037e-10	-1.27536	0.000131957	-6.38037e-10	-1.27356
105845874	chr8:105845874:TG:T	5.41211e-28	-2.40393	-3.32691e-10	4.20039e-05	-2.41828	-3.32691e-10
105845921	chr8:105845921:T:G	5.32996e-28	-2.41922	-3.32691e-10	5.09742e-05	-2.22472	-3.32691e-10
105845955	chr8:105845955:T:G	1.4357e-27	-1.30049	-0.127841	0.000105244	-1.59235	0.0925883
105846051	chr8:105846051:G:A	1.41198e-27	-1.31167	-0.133315	0.000103764	-1.60038	0.0864659
105846407	chr8:105846407:C:T	1.51975e-27	-1.2468	-0.12464	0.000110262	-1.54911	0.0959284
105846457	chr8:105846457:T:C	1.68334e-27	-6.38037e-10	-1.2692	0.00013219	-6.38037e-10	-1.2718
105846553	chr8:105846553:A:G	1.17369e-27	-1.29488	-0.33495	8.42937e-05	-1.58343	-0.138303
105846568	chr8:105846568:A:G	5.75262e-28	-1.19061	-1.1523	3.14639e-05	-1.5623	-1.14489
105846637	chr8:105846637:T:A	4.02649e-27	-6.38037e-10	-0.397085	0.000336243	-6.38037e-10	-0.338206
105847334	chr8:105847334:C:T	7.74932e-27	-6.38037e-10	0.257623	0.000821175	-6.38037e-10	0.554698
105847647	chr8:105847647:A:C	5.94951e-28	-0.983585	-1.32567	3.13439e-05	-1.38448	-1.32654
105847689	chr8:105847689:T:A	4.53018e-26	-6.38037e-10	2.02336	0.00595338	-6.38037e-10	2.53568
105847857	chr8:105847857:G:A	4.53641e-26	-6.38037e-10	2.02474	0.00596171	-6.38037e-10	2.53707
105847952	chr8:105847952:C:G	7.30206e-28	-1.20794	-0.896467	3.93511e-05	-1.5821	-0.901417
105848071	chr8:105848071:G:T	4.47266e-27	-6.38037e-10	-0.291999	0.000324815	-6.38037e-10	-0.372784
105848073	chr8:105848073:A:G	1.14837e-27	-1.33275	-0.318881	8.29751e-05	-1.6171	-0.120394
105848175	chr8:105848175:G:A	1.23663e-27	-1.27435	-0.303242	8.87767e-05	-1.56649	-0.103424
105848439	chr8:105848439:A:T	1.59322e-27	-6.38037e-10	-1.32422	0.000125938	-6.38037e-10	-1.32025
105848686	chr8:105848686:C:A	1.46436e-26	-6.38037e-10	0.894022	0.00169373	-6.38037e-10	1.27865
105848771	chr8:105848771:G:A	1.65246e-27	-6.38037e-10	-1.28771	0.000130341	-6.38037e-10	-1.28589
105848800	chr8:105848800:G:T	4.55725e-27	-6.38037e-10	-0.273261	0.000402138	-6.38037e-10	-0.159243
105848989	chr8:105848989:G:A	5.48166e-28	-1.20606	-1.1851	3.0026e-05	-1.57555	-1.17843
105848996	chr8:105848996:C:T	1.64862e-27	-6.38037e-10	-1.29004	0.000130033	-6.38037e-10	-1.28825
105849006	chr8:105849006:G:A	7.74932e-27	-6.38037e-10	0.257623	0.000821175	-6.38037e-10	0.554698
105849014	chr8:105849014:C:A	1.66591e-27	-6.38037e-10	-1.27961	0.000131424	-6.38037e-10	-1.27761
105849155	chr8:105849155:C:T	2.24487e-27	-6.38037e-10	-0.981333	0.000190366	-6.38037e-10	-0.907088
105849210	chr8:105849210:C:T	2.05757e-27	-6.38037e-10	-1.06846	0.000177622	-6.38037e-10	-0.976382
105849376	chr8:105849376:C:T	4.6731e-27	-6.38037e-10	-0.248158	0.000368234	-6.38037e-10	-0.24732
105849572	chr8:105849572:G:T	1.65932e-27	-6.38037e-10	-1.28358	0.000130894	-6.38037e-10	-1.28165
105849804	chr8:105849804:C:T	1.65078e-27	-6.38037e-10	-1.28873	0.000130206	-6.38037e-10	-1.28692
105850337	chr8:105850337:T:C	1.65282e-27	-6.38037e-10	-1.2875	0.000130367	-6.38037e-10	-1.28568
105850491	chr8:105850491:T:C	4.98743e-26	-6.38037e-10	2.11953	0.00660063	-6.38037e-10	2.63888
105850537	chr8:105850537:G:A	4.52385e-26	-6.38037e-10	2.02197	0.00594443	-6.38037e-10	2.53417
105850619	chr8:105850619:G:A	1.45869e-26	-6.38037e-10	0.890145	0.00168638	-6.38037e-10	1.2743
105850764	chr8:105850764:CTCAAAGACAAAG:C	4.5639e-27	-6.38037e-10	-0.271804	0.000402767	-6.38037e-10	-0.157681
105850987	chr8:105850987:G:A	1.64014e-27	-6.38037e-10	-1.2952	0.000129354	-6.38037e-10	-1.29348
105850990	chr8:105850990:T:C	1.64969e-27	-6.38037e-10	-1.28939	0.000130118	-6.38037e-10	-1.2876
105851125	chr8:105851125:A:G	1.69231e-27	-6.38037e-10	-1.26389	0.000132916	-6.38037e-10	-1.26632
105851287	chr8:105851287:C:T	1.64969e-27	-6.38037e-10	-1.28939	0.000130118	-6.38037e-10	-1.2876
105851407	chr8:105851407:A:G	1.43157e-26	-6.38037e-10	0.871378	0.00165247	-6.38037e-10	1.25399
105851578	chr8:105851578:T:C	1.64414e-27	-6.38037e-10	-1.29276	0.000129672	-6.38037e-10	-1.29103
105851616	chr8:105851616:C:T	4.53621e-26	-6.38037e-10	2.0247	0.00596117	-6.38037e-10	2.53698
105852082	chr8:105852082:AT:A	1.58772e-27	-6.38037e-10	-1.32768	0.000124962	-6.38037e-10	-1.32803
105852228	chr8:105852228:A:T	6.82536e-28	-0.843552	-1.32837	3.50181e-05	-1.27135	-1.32882
105852241	chr8:105852241:C:A	1.65123e-27	-6.38037e-10	-1.28846	0.000130241	-6.38037e-10	-1.28665
105852464	chr8:105852464:C:T	1.99221e-27	-6.38037e-10	-1.10074	0.000168009	-6.38037e-10	-1.03202
105852644	chr8:105852644:C:T	1.46696e-26	-6.38037e-10	0.895799	0.00169699	-6.38037e-10	1.28057
105852927	chr8:105852927:C:T	1.64768e-27	-6.38037e-10	-1.29061	0.00012992	-6.38037e-10	-1.28912
105853163	chr8:105853163:T:A	1.65079e-27	-6.38037e-10	-1.28873	0.000130205	-6.38037e-10	-1.28693
105853341	chr8:105853341:G:A	1.66368e-27	-6.38037e-10	-1.28095	0.000131233	-6.38037e-10	-1.27907
105853383	chr8:105853383:A:G	1.63887e-28	-2.31308	-1.28549	1.58123e-05	-2.12994	-1.26531
105853588	chr8:105853588:AAAG:A	1.65147e-27	-6.38037e-10	-1.28831	0.000130262	-6.38037e-10	-1.28649
105853692	chr8:105853692:A:G	1.65934e-27	-6.38037e-10	-1.28356	0.000130899	-6.38037e-10	-1.28162
105853807	chr8:105853807:G:T	1.65131e-27	-6.38037e-10	-1.28841	0.000130248	-6.38037e-10	-1.2866
105853903	chr8:105853903:CAGG:C	4.83481e-26	-6.38037e-10	2.08844	0.00638091	-6.38037e-10	2.60503
105854255	chr8:105854255:C:T	1.65199e-27	-6.38037e-10	-1.288	0.000130303	-6.38037e-10	-1.28618
105854482	chr8:105854482:A:G	1.6662e-27	-6.38037e-10	-1.27944	0.000130086	-6.38037e-10	-1.28784
105854556	chr8:105854556:T:G	3.24746e-26	-6.38037e-10	1.69048	0.00402072	-6.38037e-10	2.14318
105854575	chr8:105854575:C:T	2.04307e-27	-6.38037e-10	-1.07553	0.000154683	-6.38037e-10	-1.11466
105854584	chr8:105854584:C:G	5.50501e-28	-1.08678	-1.30013	2.85612e-05	-1.49469	-1.30929
105854860	chr8:105854860:A:G	1.64505e-27	-6.38037e-10	-1.29221	0.000129744	-6.38037e-10	-1.29048
105855032	chr8:105855032:T:G	1.63799e-27	-6.38037e-10	-1.29651	0.000129167	-6.38037e-10	-1.29493
105855123	chr8:105855123:A:G	1.64299e-27	-6.38037e-10	-1.29346	0.00012958	-6.38037e-10	-1.29174
105855331	chr8:105855331:AT:A	1.69778e-27	-6.38037e-10	-1.26066	0.000134582	-6.38037e-10	-1.25386
105855610	chr8:105855610:A:G	3.80455e-27	-6.38037e-10	-0.453784	0.000354484	-6.38037e-10	-0.285375
105855684	chr8:105855684:A:C	1.4554e-26	-6.38037e-10	0.887887	0.00168231	-6.38037e-10	1.27188
105855747	chr8:105855747:T:C	2.28726e-27	-1.08561	0.122986	0.000170299	-1.35588	0.337391
105855815	chr8:105855815:A:G	1.46436e-26	-6.38037e-10	0.894022	0.00169373	-6.38037e-10	1.27865
105855932	chr8:105855932:C:T	1.49512e-26	-6.38037e-10	0.914809	0.00165647	-6.38037e-10	1.25641
105855969	chr8:105855969:A:G	1.46063e-26	-6.38037e-10	0.89147	0.00169551	-6.38037e-10	1.2797
105856083	chr8:105856083:T:C	2.39522e-27	-6.38037e-10	-0.916505	0.000204984	-6.38037e-10	-0.833109
105856183	chr8:105856183:A:C	1.46436e-26	-6.38037e-10	0.894022	0.00169373	-6.38037e-10	1.27865
105856728	chr8:105856728:C:T	1.40163e-26	-6.38037e-10	0.850238	0.00154571	-6.38037e-10	1.1872
105856795	chr8:105856795:T:C	1.48907e-26	-6.38037e-10	0.910756	0.0017193	-6.38037e-10	1.29363
105856799	chr8:105856799:T:C	6.72277e-28	-2.18707	-3.32691e-10	4.1894e-05	-2.4209	-3.32691e-10
105856938	chr8:105856938:T:C	3.4464e-27	-6.38037e-10	-0.552651	0.000310385	-6.38037e-10	-0.418225
105857072	chr8:105857072:T:C	1.31569e-26	-6.38037e-10	0.786966	0.0015073	-6.38037e-10	1.16204
105857116	chr8:105857116:T:C	1.33742e-26	-6.38037e-10	0.803346	0.00153465	-6.38037e-10	1.18002
105857121	chr8:105857121:T:C	1.34419e-26	-6.38037e-10	0.808397	0.00154334	-6.38037e-10	1.18567
105857130	chr8:105857130:A:AAG	3.34467e-27	-6.38037e-10	-0.582613	0.000300452	-6.38037e-10	-0.45075
105857273	chr8:105857273:C:T	1.40987e-26	-6.38037e-10	0.856103	0.00162556	-6.38037e-10	1.23757
105857343	chr8:105857343:T:A	1.59067e-27	-6.38037e-10	-1.32583	0.000125669	-6.38037e-10	-1.32238
105857560	chr8:105857560:T:C	2.09429e-27	-6.38037e-10	-1.05077	0.000158394	-6.38037e-10	-1.09096
105857576	chr8:105857576:C:A	1.44392e-26	-6.38037e-10	0.879969	0.00166814	-6.38037e-10	1.26343
105857588	chr8:105857588:A:T	7.06179e-28	-2.13787	-3.32691e-10	0.000101202	-1.53892	-3.32691e-10
105858063	chr8:105858063:T:G	1.67744e-28	-2.31189	-1.26341	1.6344e-05	-2.12361	-1.23856
105858092	chr8:105858092:C:A	1.46436e-26	-6.38037e-10	0.894022	0.00169373	-6.38037e-10	1.27865
105858107	chr8:105858107:G:A	1.59326e-27	-6.38037e-10	-1.3242	0.000124824	-6.38037e-10	-1.32913
105858656	chr8:105858656:T:C	2.37387e-27	-6.38037e-10	-0.925458	0.000203016	-6.38037e-10	-0.842752
105858768	chr8:105858768:C:A	1.22656e-26	-6.38037e-10	0.716817	0.00130761	-6.38037e-10	1.01992
105858857	chr8:105858857:A:C	1.39501e-26	-6.38037e-10	0.845505	0.00154141	-6.38037e-10	1.18442
105858996	chr8:105858996:T:A	7.42383e-28	-0.769184	-1.31869	3.77086e-05	-1.20964	-1.31651
105859052	chr8:105859052:C:T	1.42225e-26	-6.38037e-10	0.864843	0.0012464	-6.38037e-10	0.971978
105859163	chr8:105859163:G:A	1.46436e-26	-6.38037e-10	0.894022	0.00169373	-6.38037e-10	1.27865
105859345	chr8:105859345:A:G	1.8545e-27	-6.38037e-10	-1.17237	0.000147608	-6.38037e-10	-1.16148
105859465	chr8:105859465:A:G	1.37093e-26	-6.38037e-10	0.828094	0.00157694	-6.38037e-10	1.2072
105859725	chr8:105859725:T:C	1.46569e-26	-6.38037e-10	0.894932	0.00169539	-6.38037e-10	1.27963
105859990	chr8:105859990:G:C	1.418e-26	-6.38037e-10	0.861853	0.00156524	-6.38037e-10	1.19976
105860210	chr8:105860210:T:G	4.29065e-27	-6.38037e-10	-0.333543	0.000376857	-6.38037e-10	-0.224174
105860655	chr8:105860655:A:G	1.4927e-26	-6.38037e-10	0.913188	0.00172974	-6.38037e-10	1.29969
105860711	chr8:105860711:C:T	1.44411e-26	-6.38037e-10	0.880097	0.00159605	-6.38037e-10	1.21925
105860987	chr8:105860987:G:C	1.45045e-26	-6.38037e-10	0.88448	0.00167601	-6.38037e-10	1.26813
105861030	chr8:105861030:T:G	1.45854e-26	-6.38037e-10	0.890038	0.00168486	-6.38037e-10	1.2734
105861559	chr8:105861559:A:G	1.43119e-26	-6.38037e-10	0.871108	0.00158069	-6.38037e-10	1.20958
105861789	chr8:105861789:G:A	2.61814e-27	-0.827518	-3.32691e-10	0.000100276	-1.54812	-3.32691e-10
105861849	chr8:105861849:T:C	1.44658e-26	-6.38037e-10	0.881809	0.00159909	-6.38037e-10	1.22115
105861914	chr8:105861914:T:C	1.57474e-26	-6.38037e-10	0.966695	0.00175167	-6.38037e-10	1.31229
105861929	chr8:105861929:T:C	1.42144e-26	-6.38037e-10	0.864276	0.00156918	-6.38037e-10	1.20227
105862081	chr8:105862081:C:CA	1.42249e-26	-6.38037e-10	0.865014	0.00157058	-6.38037e-10	1.20316
105862103	chr8:105862103:T:C	1.42627e-26	-6.38037e-10	0.867663	0.001575	-6.38037e-10	1.20597
105862178	chr8:105862178:C:T	1.98655e-27	-6.38037e-10	-1.10358	0.000156435	-6.38037e-10	-1.1034
105862253	chr8:105862253:T:C	1.22263e-26	-6.38037e-10	0.713612	0.00130308	-6.38037e-10	1.01644
105862319	chr8:105862319:G:A	1.42111e-26	-6.38037e-10	0.864044	0.00156892	-6.38037e-10	1.20211
105862431	chr8:105862431:C:G	8.86324e-27	-6.38037e-10	0.391931	0.000915277	-6.38037e-10	0.663188
105862471	chr8:105862471:G:A	2.97145e-26	-6.38037e-10	1.60165	0.00346387	-6.38037e-10	1.9941
105862522	chr8:105862522:G:A	1.62379e-27	-6.38037e-10	-1.30522	0.000128117	-6.38037e-10	-1.30309
105862716	chr8:105862716:A:T	6.80382e-28	-2.17508	-3.32691e-10	4.1918e-05	-2.42032	-3.32691e-10
105862791	chr8:105862791:A:C	7.26926e-28	-0.78875	-1.32016	3.69504e-05	-1.22825	-1.31821
105863208	chr8:105863208:A:G	1.58718e-27	-6.38037e-10	-1.32802	0.000124778	-6.38037e-10	-1.3295
105863234	chr8:105863234:G:T	1.85732e-27	-6.38037e-10	-1.17085	0.000146093	-6.38037e-10	-1.1718
105863305	chr8:105863305:C:T	3.91049e-27	-6.38037e-10	-0.426319	0.000365371	-6.38037e-10	-0.255125
105863353	chr8:105863353:G:A	1.61807e-28	-2.32425	-1.28708	1.55242e-05	-2.1458	-1.26784
105863498	chr8:105863498:C:T	1.40816e-26	-6.38037e-10	0.854888	0.00162386	-6.38037e-10	1.23652
105863559	chr8:105863559:T:C	1.42284e-26	-6.38037e-10	0.865257	0.00164241	-6.38037e-10	1.24788
105863565	chr8:105863565:C:G	1.40816e-26	-6.38037e-10	0.854888	0.00162386	-6.38037e-10	1.23652
105863787	chr8:105863787:T:C	1.40704e-26	-6.38037e-10	0.854095	0.00162264	-6.38037e-10	1.23577
105864001	chr8:105864001:A:T	1.40816e-26	-6.38037e-10	0.854888	0.00162386	-6.38037e-10	1.23652
105864059	chr8:105864059:T:G	1.76422e-27	-6.38037e-10	-1.22227	0.000141168	-6.38037e-10	-1.20608
105864106	chr8:105864106:G:A	3.37429e-28	-1.55719	-1.31919	2.4606e-05	-1.64954	-1.30351
105864134	chr8:105864134:T:G	1.39477e-26	-6.38037e-10	0.845335	0.00160707	-6.38037e-10	1.22613
105864176	chr8:105864176:A:G	7.81836e-27	-6.38037e-10	0.266493	0.000828913	-6.38037e-10	0.564076
105864409	chr8:105864409:G:A	7.12016e-28	-0.80082	-1.32882	3.60828e-05	-1.24106	-1.32916
105864544	chr8:105864544:A:AC	1.67293e-27	-6.38037e-10	-1.2754	0.000131953	-6.38037e-10	-1.27359
105865008	chr8:105865008:G:A	1.63172e-27	-6.38037e-10	-1.30034	0.000129476	-6.38037e-10	-1.29255
105865127	chr8:105865127:A:G	1.60454e-27	-6.38037e-10	-1.31715	0.0001269	-6.38037e-10	-1.31264
105865129	chr8:105865129:G:A	2.32051e-27	-6.38037e-10	-0.948196	0.000197886	-6.38037e-10	-0.868349
105865157	chr8:105865157:A:G	1.61332e-27	-6.38037e-10	-1.31169	0.000127719	-6.38037e-10	-1.30621
105865287	chr8:105865287:A:G	1.61611e-27	-6.38037e-10	-1.30996	0.00012806	-6.38037e-10	-1.30354
105865681	chr8:105865681:A:G	1.59786e-27	-6.38037e-10	-1.32132	0.00012629	-6.38037e-10	-1.31746
105866087	chr8:105866087:C:T	3.37194e-27	-6.38037e-10	-0.574494	0.000312098	-6.38037e-10	-0.412722
105866331	chr8:105866331:C:T	2.74533e-27	0.346696	-1.12678	8.09336e-05	-0.641655	-1.12075
105866513	chr8:105866513:C:T	1.92982e-28	-2.21741	-1.21773	1.66964e-05	-2.1722	-1.16864
105866657	chr8:105866657:C:G	2.18211e-27	-6.38037e-10	-1.00969	0.000169355	-6.38037e-10	-1.02404
105866958	chr8:105866958:A:C	2.29787e-28	-2.00351	-1.25708	1.33638e-05	-2.31332	-1.25017
105867153	chr8:105867153:A:G	3.26922e-28	-1.74377	-1.16424	2.40369e-05	-1.80733	-1.16912
105867200	chr8:105867200:C:A	2.43966e-28	-1.98136	-1.21935	1.403e-05	-2.30336	-1.21148
105867492	chr8:105867492:G:A	1.63015e-27	-6.38037e-10	-1.30131	0.000127262	-6.38037e-10	-1.30979
105867571	chr8:105867571:C:T	2.00017e-27	-6.38037e-10	-1.09675	0.000156387	-6.38037e-10	-1.10371
105867853	chr8:105867853:C:T	2.85315e-27	-6.38037e-10	-0.741557	0.00021577	-6.38037e-10	-0.781826
105868146	chr8:105868146:TTTTC:T	1.01775e-26	-6.38037e-10	0.530202	0.000892575	-6.38037e-10	0.638071
105868227	chr8:105868227:G:A	7.58986e-27	-6.38037e-10	0.236832	0.000727441	-6.38037e-10	0.433494
105868771	chr8:105868771:CCTAT:C	2.42896e-28	-1.98442	-1.22068	1.39932e-05	-2.30495	-1.21252
105868789	chr8:105868789:A:C	1.21527e-26	-6.38037e-10	0.707572	0.00107072	-6.38037e-10	0.820049
105868950	chr8:105868950:A:C	1.83595e-27	-6.38037e-10	-1.18242	0.000146874	-6.38037e-10	-1.16646
105869170	chr8:105869170:A:ATG	2.31836e-28	-1.96072	-1.29099	1.70965e-05	-2.01818	-1.29899
105869741	chr8:105869741:AAAGAT:A	7.08029e-27	-6.38037e-10	0.167334	0.000675732	-6.38037e-10	0.359758
105869766	chr8:105869766:C:T	2.43238e-28	-1.98493	-1.21876	1.40153e-05	-2.30523	-1.21066
105869812	chr8:105869812:G:A	2.43326e-28	-1.98348	-1.21986	1.40095e-05	-2.30447	-1.21183
105870126	chr8:105870126:A:G	3.71355e-27	-6.38037e-10	-0.477993	0.000280324	-6.38037e-10	-0.520093
105871086	chr8:105871086:T:C	1.04659e-27	-0.687071	-1.05738	8.76233e-05	-0.733837	-0.949155
105871389	chr8:105871389:G:A	1.64927e-27	-6.38037e-10	-1.28965	0.000127843	-6.38037e-10	-1.30524
105871441	chr8:105871441:C:A	3.42515e-28	-1.83641	-1.02501	2.52998e-05	-1.89581	-1.02944
105871522	chr8:105871522:T:C	2.39482e-28	-2.03827	-1.18099	1.42542e-05	-2.3314	-1.16759
105872388	chr8:105872388:T:C	1.64626e-27	-6.38037e-10	-1.29148	0.000127645	-6.38037e-10	-1.30679
105872457	chr8:105872457:T:C	1.33833e-27	-0.176058	-1.3225	0.000120659	-0.0334618	-1.32961
105872650	chr8:105872650:A:C	2.30091e-27	-6.38037e-10	-0.956678	0.000178413	-6.38037e-10	-0.971936
105872925	chr8:105872925:T:C	9.07053e-27	-6.38037e-10	0.41505	0.000697668	-6.38037e-10	0.391704
105872991	chr8:105872991:A:G	3.15332e-28	-1.74572	-1.19839	1.63791e-05	-2.17049	-1.18955
105873660	chr8:105873660:C:T	1.08518e-27	-0.62857	-1.07967	9.08137e-05	-0.671449	-0.975779
105873699	chr8:105873699:C:T	1.62304e-27	-6.38037e-10	-1.30568	0.000126291	-6.38037e-10	-1.31745
105874174	chr8:105874174:A:G	2.96213e-28	-1.78457	-1.22209	1.56114e-05	-2.19402	-1.21402
105874189	chr8:105874189:T:C	1.07371e-27	-0.631279	-1.08758	8.987e-05	-0.672536	-0.985138
105875037	chr8:105875037:G:A	1.58629e-27	-6.38037e-10	-1.32858	0.000124941	-6.38037e-10	-1.3282
105875254	chr8:105875254:T:G	3.77863e-27	-6.38037e-10	-0.460619	0.000272861	-6.38037e-10	-0.547075
105875280	chr8:105875280:A:G	1.60305e-27	-6.38037e-10	-1.31807	0.000125559	-6.38037e-10	-1.32326
105875399	chr8:105875399:C:T	2.80698e-27	-6.38037e-10	-0.757873	0.000250052	-6.38037e-10	-0.634368
105875534	chr8:105875534:G:A	3.20947e-28	-1.67055	-1.25591	1.68242e-05	-2.08381	-1.24941
105875545	chr8:105875545:G:A	6.31282e-28	-2.24998	-3.32691e-10	7.07781e-05	-1.89649	-3.32691e-10
105875673	chr8:105875673:T:G	1.65612e-27	-6.38037e-10	-1.2855	0.000128242	-6.38037e-10	-1.30212
105875700	chr8:105875700:C:T	3.0406e-27	-6.38037e-10	-0.677926	0.000225039	-6.38037e-10	-0.739764
105876061	chr8:105876061:C:T	1.77343e-27	-6.38037e-10	-1.21707	0.000140062	-6.38037e-10	-1.21396
105876349	chr8:105876349:T:C	1.67981e-27	-6.38037e-10	-1.2713	0.000130861	-6.38037e-10	-1.2819
105876448	chr8:105876448:T:C	1.12334e-27	-0.603382	-1.07029	9.39922e-05	-0.648293	-0.964535
105876457	chr8:105876457:C:G	2.54463e-28	-1.93047	-1.22811	1.42873e-05	-2.27637	-1.2203
105876576	chr8:105876576:A:C	1.18605e-27	-0.576292	-1.04306	9.93896e-05	-0.622179	-0.934811
105876809	chr8:105876809:C:T	2.08962e-26	-6.38037e-10	1.24958	0.00186183	-6.38037e-10	1.37328
105878119	chr8:105878119:C:T	2.25166e-28	-2.07114	-1.20976	1.35779e-05	-2.34621	-1.20138
105878133	chr8:105878133:A:T	1.59035e-27	-6.38037e-10	-1.32603	0.000124891	-6.38037e-10	-1.3286
105878707	chr8:105878707:T:C	1.67003e-27	-6.38037e-10	-1.27714	0.000134221	-6.38037e-10	-1.25655
105878714	chr8:105878714:A:G	8.31046e-28	-1.97505	-3.32691e-10	5.18521e-05	-2.20764	-3.32691e-10
105878734	chr8:105878734:A:T	5.77789e-27	1.07691	-1.11285	9.72984e-05	-0.480704	-1.09755
105878837	chr8:105878837:C:G	3.37852e-28	-1.799	-1.07613	2.47971e-05	-1.86499	-1.08032
105878942	chr8:105878942:G:A	1.66118e-27	-6.38037e-10	-1.28245	0.000133379	-6.38037e-10	-1.26285
105879192	chr8:105879192:G:T	3.63087e-27	-6.38037e-10	-0.500509	0.000263272	-6.38037e-10	-0.582851
105879272	chr8:105879272:C:T	1.65443e-27	-6.38037e-10	-1.28652	0.000128152	-6.38037e-10	-1.30282
105879775	chr8:105879775:TA:T	1.00536e-27	-1.78464	-3.32691e-10	7.47644e-05	-1.8417	-3.32691e-10
105879785	chr8:105879785:G:C	6.14616e-28	-0.975968	-1.30077	6.31466e-05	-0.740905	-1.26968
105880029	chr8:105880029:A:C	3.5594e-27	-0.520389	-3.32691e-10	9.41809e-05	-1.61082	-3.32691e-10
105880464	chr8:105880464:C:T	1.88358e-27	-6.38037e-10	-1.15681	0.00015783	-6.38037e-10	-1.09452
105880693	chr8:105880693:C:T	1.83756e-27	-6.38037e-10	-1.18154	0.000147004	-6.38037e-10	-1.16558
105881547	chr8:105881547:G:A	1.61767e-27	-6.38037e-10	-1.30899	0.000126275	-6.38037e-10	-1.31758
105881746	chr8:105881746:A:G	7.01456e-27	-6.38037e-10	0.158007	0.00049937	-6.38037e-10	0.0573094
105881762	chr8:105881762:T:A	1.93235e-28	-2.37044	-1.06339	1.49118e-05	-2.41016	-1.04372
105882267	chr8:105882267:C:T	3.51317e-27	-0.533464	-3.32691e-10	9.35465e-05	-1.61758	-3.32691e-10
105882419	chr8:105882419:A:G	1.54555e-27	-0.355259	-0.999343	0.000130798	-0.402124	-0.880261
105882456	chr8:105882456:G:A	1.58973e-27	-6.38037e-10	-1.32642	0.000125508	-6.38037e-10	-1.32367
105882837	chr8:105882837:T:C	4.70769e-27	-0.240784	-3.32691e-10	0.000143751	-1.18795	-3.32691e-10
105882945	chr8:105882945:C:T	1.81304e-28	-2.33675	-1.16081	1.36596e-05	-2.42015	-1.12144
105882998	chr8:105882998:CAT:C	1.69875e-28	-2.23318	-1.32949	1.16635e-05	-2.37175	-1.32782
105883561	chr8:105883561:G:A	1.84578e-27	-6.38037e-10	-1.17708	0.000145519	-6.38037e-10	-1.17573
105884330	chr8:105884330:A:C	1.64405e-28	-2.38464	-1.21076	1.29566e-05	-2.41721	-1.17722
105884403	chr8:105884403:A:T	1.35693e-26	-6.38037e-10	0.817831	0.00150435	-6.38037e-10	1.16008
105884411	chr8:105884411:G:T	1.70757e-28	-2.36646	-1.19104	1.31982e-05	-2.42082	-1.15514
105885040	chr8:105885040:C:T	1.6361e-28	-2.39165	-1.2086	1.30233e-05	-2.41439	-1.17492
105885223	chr8:105885223:G:T	1.10694e-27	-0.509482	-1.1789	4.77097e-05	-1.10233	-1.18857
105886005	chr8:105886005:T:C	5.70344e-28	-2.3515	-3.32691e-10	5.26704e-05	-2.19198	-3.32691e-10
105886076	chr8:105886076:C:G	2.06497e-27	0.239174	-1.30404	0.000158268	0.221028	-1.31277
105886078	chr8:105886078:T:TA	2.0591e-27	0.236495	-1.30421	0.000157864	0.218603	-1.31291
105886378	chr8:105886378:T:G	1.6852e-27	-6.38037e-10	-1.26809	0.00013072	-6.38037e-10	-1.28298
105886440	chr8:105886440:A:G	1.76734e-27	-6.38037e-10	-1.22051	0.000142937	-6.38037e-10	-1.19364
105886779	chr8:105886779:A:C	1.62901e-28	-2.39647	-1.20812	1.30669e-05	-2.41147	-1.17449
105887036	chr8:105887036:G:A	4.42913e-27	-6.38037e-10	-0.301779	0.000321297	-6.38037e-10	-0.383672
105887065	chr8:105887065:A:G	2.10573e-27	0.270464	-1.31578	0.000178944	0.352876	-1.32184
105887375	chr8:105887375:A:T	1.59991e-27	-6.38037e-10	-1.32003	0.000126521	-6.38037e-10	-1.31563
105887398	chr8:105887398:A:G	1.72885e-27	-6.38037e-10	-1.24252	0.000142555	-6.38037e-10	-1.19631
105887474	chr8:105887474:CA:C	2.21034e-27	0.317787	-1.31462	0.000187869	0.40073	-1.32103
105887658	chr8:105887658:G:T	2.12418e-27	-0.0253012	-1.0113	0.000182227	-0.0524882	-0.898298
105887769	chr8:105887769:A:AAAG	1.61395e-28	-2.39673	-1.21715	1.29309e-05	-2.41163	-1.18479
105888395	chr8:105888395:T:C	1.59953e-27	-6.38037e-10	-1.32027	0.000126485	-6.38037e-10	-1.31591
105888552	chr8:105888552:T:C	9.81781e-27	-6.38037e-10	0.494217	0.000954572	-6.38037e-10	0.705224
105888586	chr8:105888586:A:T	4.43755e-27	-0.299879	-3.32691e-10	0.000224709	-0.741232	-3.32691e-10
105888655	chr8:105888655:G:A	1.72604e-27	-6.38037e-10	-1.24415	0.000142268	-6.38037e-10	-1.19833
105888681	chr8:105888681:T:A	1.63229e-28	-2.39602	-1.20657	1.3086e-05	-2.41174	-1.17275
105888894	chr8:105888894:C:T	1.69736e-27	-6.38037e-10	-1.26091	0.000131568	-6.38037e-10	-1.27651
105888918	chr8:105888918:C:T	1.59241e-27	-6.38037e-10	-1.32473	0.000125797	-6.38037e-10	-1.32137
105889056	chr8:105889056:T:C	8.21106e-27	-6.38037e-10	0.3155	0.000733052	-6.38037e-10	0.441178
105889104	chr8:105889104:C:T	1.73049e-27	-6.38037e-10	-1.24157	0.000139259	-6.38037e-10	-1.2197
105889432	chr8:105889432:C:T	1.63682e-28	-2.38827	-1.21154	1.29612e-05	-2.41592	-1.17816
105889610	chr8:105889610:T:A	1.81496e-27	-6.38037e-10	-1.19392	0.000143237	-6.38037e-10	-1.19154
105889636	chr8:105889636:C:T	2.03566e-27	0.233619	-1.31278	0.000172883	0.316303	-1.31973
105889686	chr8:105889686:A:C	1.77057e-27	-6.38037e-10	-1.21868	0.00013559	-6.38037e-10	-1.2464
105889799	chr8:105889799:T:G	1.76285e-27	-1.22305	-3.32691e-10	0.000232797	-0.705873	-3.32691e-10
105890074	chr8:105890074:C:T	1.66924e-28	-2.38852	-1.19168	1.32555e-05	-2.41583	-1.15579
105890414	chr8:105890414:C:A	1.82635e-27	0.126203	-1.31386	0.000154519	0.204836	-1.32056
105890979	chr8:105890979:G:A	2.57389e-28	-2.01667	-1.13048	1.91947e-05	-2.093	-1.1084
105891291	chr8:105891291:C:T	1.97603e-27	-0.147625	-0.961265	0.000172114	-0.171796	-0.836083
105891300	chr8:105891300:G:A	4.07471e-28	-1.45441	-1.23336	1.87195e-05	-1.96333	-1.26314
105891355	chr8:105891355:A:G	1.75351e-27	-6.38037e-10	-1.22836	0.000141297	-6.38037e-10	-1.20517
105891513	chr8:105891513:T:C	1.72158e-27	-6.38037e-10	-1.24674	0.000141503	-6.38037e-10	-1.20372
105891642	chr8:105891642:C:T	1.50546e-27	-0.481686	-0.899194	0.000129692	-0.5259	-0.764977
105891814	chr8:105891814:A:G	3.31928e-27	-6.38037e-10	-0.590235	0.000241823	-6.38037e-10	-0.667832
105892182	chr8:105892182:T:C	1.64365e-27	-6.38037e-10	-1.29306	0.0001303	-6.38037e-10	-1.2862
105892735	chr8:105892735:G:A	2.37738e-27	0.0942574	-1.01824	0.000203616	0.0661515	-0.905953
105892829	chr8:105892829:T:G	1.73198e-27	-6.38037e-10	-1.24072	0.000142887	-6.38037e-10	-1.19398
105893038	chr8:105893038:C:CA	1.62408e-28	-2.39633	-1.21129	1.30218e-05	-2.41157	-1.17785
105893061	chr8:105893061:T:C	2.07758e-27	-0.0549053	-1.00387	0.000179163	-0.081265	-0.886477
105893322	chr8:105893322:T:A	4.48278e-28	-1.34441	-1.24791	4.49566e-05	-1.08543	-1.26491
105893362	chr8:105893362:TA:T	2.0769e-27	-0.0235086	-1.0356	0.000177985	-0.0503284	-0.924012
105893435	chr8:105893435:T:C	4.51246e-28	-1.34051	-1.24522	4.51984e-05	-1.08244	-1.26254
105893482	chr8:105893482:T:C	9.69442e-28	-1.82102	-3.32691e-10	0.00010252	-1.52598	-3.32691e-10
105893629	chr8:105893629:T:C	8.37209e-28	-1.96766	-3.32691e-10	6.78289e-05	-1.93905	-3.32691e-10
105893707	chr8:105893707:A:G	1.84588e-27	-6.38037e-10	-1.17702	0.000141678	-6.38037e-10	-1.20248
105893759	chr8:105893759:A:G	4.37907e-28	-1.39876	-1.21697	4.35031e-05	-1.14602	-1.23718
105893970	chr8:105893970:C:T	1.63124e-28	-2.39656	-1.20667	1.3091e-05	-2.41143	-1.17268
105894033	chr8:105894033:T:C	1.60078e-27	-6.38037e-10	-1.31949	0.000124926	-6.38037e-10	-1.32832
105894058	chr8:105894058:G:T	1.59821e-27	-6.38037e-10	-1.3211	0.000126363	-6.38037e-10	-1.31688
105894743	chr8:105894743:A:G	5.32427e-28	-2.42029	-3.32691e-10	4.20301e-05	-2.41765	-3.32691e-10
105894882	chr8:105894882:A:T	1.75061e-27	-6.38037e-10	-1.23002	0.000141061	-6.38037e-10	-1.20685
105895050	chr8:105895050:G:A	1.93988e-27	-6.38037e-10	-1.12736	0.000153055	-6.38037e-10	-1.12524
105895200	chr8:105895200:G:C	1.65382e-27	-6.38037e-10	-1.28689	0.000132288	-6.38037e-10	-1.27106
105895535	chr8:105895535:G:A	1.34e-26	-6.38037e-10	0.805271	0.0014822	-6.38037e-10	1.14525
105895795	chr8:105895795:C:T	1.58985e-27	-0.290406	-1.03594	0.000134334	-0.331245	-0.924464
105895816	chr8:105895816:T:C	9.37852e-28	-1.85414	-3.32691e-10	9.89924e-05	-1.561	-3.32691e-10
105896244	chr8:105896244:C:T	4.08195e-28	-1.51518	-1.17081	1.89296e-05	-2.0049	-1.21041
105897244	chr8:105897244:C:T	1.92814e-27	-6.38037e-10	-1.13342	0.000156485	-6.38037e-10	-1.10308
105898145	chr8:105898145:A:G	4.20715e-28	-1.33432	-1.32146	2.83418e-05	-1.49655	-1.31516
105898353	chr8:105898353:C:T	2.36007e-27	-6.38037e-10	-0.931292	0.000177689	-6.38037e-10	-0.976005
105898688	chr8:105898688:A:C	2.39094e-27	-6.38037e-10	-0.918293	0.000176579	-6.38037e-10	-0.982269
105899038	chr8:105899038:A:C	9.91123e-28	-1.7989	-3.32691e-10	9.24271e-05	-1.62962	-3.32691e-10
105899508	chr8:105899508:C:T	1.60178e-27	-6.38037e-10	-1.31887	0.000125545	-6.38037e-10	-1.32337
105899965	chr8:105899965:T:G	1.59934e-27	-6.38037e-10	-1.32039	0.000124887	-6.38037e-10	-1.32863
105900381	chr8:105900381:T:C	3.53837e-28	-2.42081	-0.408085	3.09296e-05	-2.41716	-0.307172
105900497	chr8:105900497:A:G	2.33046e-28	-2.42042	-0.826084	2.06627e-05	-2.39608	-0.731635
105900732	chr8:105900732:A:G	1.79636e-27	-6.38037e-10	-1.20422	0.000139559	-6.38037e-10	-1.21755
105901934	chr8:105901934:C:T	1.7919e-27	-6.38037e-10	-1.20671	0.000139232	-6.38037e-10	-1.2199
105902031	chr8:105902031:A:G	3.09632e-28	-1.95604	-1.00631	2.64226e-05	-1.94566	-0.936164
105902048	chr8:105902048:A:G	5.08158e-27	-6.38037e-10	-0.16436	0.000424475	-6.38037e-10	-0.105185
105902154	chr8:105902154:C:T	4.14407e-28	-1.65057	-1.02032	2.56511e-05	-1.8647	-1.04675
105902923	chr8:105902923:G:C	6.64939e-28	-0.885266	-1.31277	2.44879e-05	-1.64235	-1.31551
105903212	chr8:105903212:T:C	5.44499e-28	-2.39787	-3.32691e-10	4.48914e-05	-2.35179	-3.32691e-10
105903832	chr8:105903832:C:T	2.67074e-28	-1.79966	-1.31055	1.80865e-05	-1.95843	-1.30245
105903914	chr8:105903914:G:A	1.80827e-27	-6.38037e-10	-1.19761	0.000140427	-6.38037e-10	-1.21135
105904018	chr8:105904018:C:T	1.7806e-27	-6.38037e-10	-1.21303	0.000140729	-6.38037e-10	-1.2092
105904162	chr8:105904162:A:C	6.68164e-28	-1.05238	-1.14082	7.51932e-05	-0.667691	-1.16829
105904679	chr8:105904679:G:A	3.23079e-28	-1.63183	-1.28801	2.1738e-05	-1.80072	-1.27625
105904934	chr8:105904934:C:T	6.60542e-28	-0.882194	-1.32248	6.79547e-05	-0.607692	-1.32951
105904996	chr8:105904996:G:A	1.09876e-26	-6.38037e-10	0.606785	0.00117813	-6.38037e-10	0.915649
105905570	chr8:105905570:T:A	5.30797e-28	-1.11878	-1.30458	2.98776e-05	-1.44582	-1.3131
105905580	chr8:105905580:C:T	3.31346e-27	-6.38037e-10	-0.591988	0.000246674	-6.38037e-10	-0.64797
105906102	chr8:105906102:T:C	1.44439e-27	-1.42229	-3.32691e-10	0.000136382	-1.24058	-3.32691e-10
105906391	chr8:105906391:C:G	1.80837e-27	-6.38037e-10	-1.19756	0.000138834	-6.38037e-10	-1.22276
105906493	chr8:105906493:T:G	2.06414e-27	-6.38037e-10	-1.06527	0.000164708	-6.38037e-10	-1.05187
105906811	chr8:105906811:T:C	7.9884e-27	-6.38037e-10	0.288009	0.000677779	-6.38037e-10	0.362782
105907476	chr8:105907476:C:T	1.14601e-26	-6.38037e-10	0.648887	0.00118434	-6.38037e-10	0.920903
105907998	chr8:105907998:G:C	3.54514e-27	-6.38037e-10	-0.524405	0.000292026	-6.38037e-10	-0.479194
105908014	chr8:105908014:T:C	6.68281e-28	-2.19303	-3.32691e-10	7.59903e-05	-1.82543	-3.32691e-10
105908235	chr8:105908235:A:G	1.88126e-27	-6.38037e-10	-1.15804	0.000149941	-6.38037e-10	-1.14579
105908420	chr8:105908420:C:T	1.58616e-27	-6.38037e-10	-1.32867	0.000125073	-6.38037e-10	-1.32714
105909116	chr8:105909116:C:T	5.03722e-27	-6.38037e-10	-0.173127	0.000528919	-6.38037e-10	0.114797
105909543	chr8:105909543:T:C	1.59737e-27	-6.38037e-10	-1.32162	0.000126668	-6.38037e-10	-1.31447
105909587	chr8:105909587:TAG:T	1.60218e-27	-6.38037e-10	-1.31862	0.000126617	-6.38037e-10	-1.31487
105910015	chr8:105910015:T:G	2.96956e-27	-6.38037e-10	-0.701568	0.000266729	-6.38037e-10	-0.569805
105910169	chr8:105910169:T:C	1.5849e-27	-6.38037e-10	-1.32946	0.000124766	-6.38037e-10	-1.3296
105910300	chr8:105910300:T:A	1.58601e-27	-6.38037e-10	-1.32876	0.000125059	-6.38037e-10	-1.32725
105910545	chr8:105910545:C:T	9.37329e-28	-0.553528	-1.30117	7.93779e-05	-0.468108	-1.31371
105910548	chr8:105910548:T:C	5.34485e-28	-2.41643	-3.32691e-10	4.24912e-05	-2.40674	-3.32691e-10
105911241	chr8:105911241:T:C	1.58609e-27	-6.38037e-10	-1.32871	0.000125072	-6.38037e-10	-1.32715
105911889	chr8:105911889:T:C	1.594e-27	-6.38037e-10	-1.32373	0.000125864	-6.38037e-10	-1.32083
105911943	chr8:105911943:T:C	3.14482e-27	-6.38037e-10	-0.644223	0.000264918	-6.38037e-10	-0.576618
105912075	chr8:105912075:A:T	2.79608e-27	-6.38037e-10	-0.761764	0.000232683	-6.38037e-10	-0.706364
105912315	chr8:105912315:C:G	5.85027e-27	-6.38037e-10	-0.0234938	0.000498098	-6.38037e-10	0.0547575
105912536	chr8:105912536:C:T	9.69799e-27	-6.38037e-10	0.481937	0.000951958	-6.38037e-10	0.702482
105913398	chr8:105913398:G:T	1.68235e-27	-6.38037e-10	-1.26979	0.000133415	-6.38037e-10	-1.26257
105913696	chr8:105913696:G:C	3.00769e-27	-6.38037e-10	-0.688809	0.00026034	-6.38037e-10	-0.594052
105913747	chr8:105913747:A:G	1.63278e-27	-6.38037e-10	-1.2997	0.000126605	-6.38037e-10	-1.31497
105913760	chr8:105913760:T:A	2.08189e-27	-6.38037e-10	-1.0567	0.000173657	-6.38037e-10	-0.998955
105913767	chr8:105913767:T:G	6.68454e-28	-0.907217	-1.28555	4.96356e-05	-0.971379	-1.27995
105913868	chr8:105913868:G:A	5.36307e-28	-1.5193	-0.89373	3.95887e-05	-1.60784	-0.869658
105914549	chr8:105914549:AG:A	7.41482e-28	-1.0397	-1.04938	5.64203e-05	-1.10336	-1.01985
105914583	chr8:105914583:T:C	1.58479e-27	-6.38037e-10	-1.32953	0.000124875	-6.38037e-10	-1.32872
105915240	chr8:105915240:T:G	7.66688e-28	-1.14554	-0.910116	5.57623e-05	-1.2982	-0.836744
105915363	chr8:105915363:G:A	7.73794e-28	-2.04643	-3.32691e-10	6.0543e-05	-2.05268	-3.32691e-10
105915548	chr8:105915548:T:G	2.93681e-27	-6.38037e-10	-0.712658	0.000237202	-6.38037e-10	-0.687126
105915623	chr8:105915623:G:A	6.64985e-28	-0.910166	-1.28781	4.94161e-05	-0.973485	-1.28228
105915690	chr8:105915690:C:T	8.17869e-28	-1.09232	-0.898715	5.94178e-05	-1.24741	-0.82404
105915694	chr8:105915694:A:G	1.38669e-27	-1.46307	-3.32691e-10	6.96308e-05	-1.91283	-3.32691e-10
105915966	chr8:105915966:G:A	1.83141e-27	-6.38037e-10	-1.1849	0.00014521	-6.38037e-10	-1.17786
105915979	chr8:105915979:C:T	8.54052e-27	-6.38037e-10	0.35484	0.000723826	-6.38037e-10	0.428512
105916042	chr8:105916042:G:T	7.57034e-28	-2.06833	-3.32691e-10	6.39202e-05	-1.9984	-3.32691e-10
105916092	chr8:105916092:T:C	1.971e-27	-6.38037e-10	-1.11144	0.000163033	-6.38037e-10	-1.06209
105916604	chr8:105916604:T:C	1.81823e-27	-6.38037e-10	-1.19212	0.000139436	-6.38037e-10	-1.21843
105916730	chr8:105916730:A:G	2.35315e-27	-6.38037e-10	-0.934227	0.00020047	-6.38037e-10	-0.855375
105916769	chr8:105916769:G:C	3.28408e-27	-6.38037e-10	-0.600896	0.000277081	-6.38037e-10	-0.531728
105916862	chr8:105916862:A:G	1.58536e-27	-6.38037e-10	-1.32917	0.000124972	-6.38037e-10	-1.32795
105916892	chr8:105916892:G:C	1.90334e-27	-6.38037e-10	-1.14637	0.000156092	-6.38037e-10	-1.10559
105917218	chr8:105917218:C:A	8.7518e-28	-1.02076	-0.90255	6.32498e-05	-1.18074	-0.828211
105917565	chr8:105917565:C:T	1.58468e-27	-6.38037e-10	-1.3296	0.000124782	-6.38037e-10	-1.32947
105917653	chr8:105917653:C:T	1.24165e-27	-0.28068	-1.29286	0.000103923	-0.205668	-1.30672
105917708	chr8:105917708:C:G	3.03756e-27	-6.38037e-10	-0.678927	0.000263098	-6.38037e-10	-0.583511
105917911	chr8:105917911:A:G	6.82738e-28	-0.87448	-1.29715	5.05918e-05	-0.940007	-1.29224
105918434	chr8:105918434:C:A	8.66688e-28	-1.01798	-0.915074	6.27029e-05	-1.17758	-0.840049
105918459	chr8:105918459:C:T	4.76624e-27	-6.38037e-10	-0.228424	0.000436358	-6.38037e-10	-0.0775749
105919079	chr8:105919079:A:G	7.58642e-28	-1.11783	-0.948381	5.50894e-05	-1.2687	-0.878377
105919554	chr8:105919554:T:G	6.31985e-28	-0.959979	-1.28889	4.69541e-05	-1.02354	-1.28333
105919840	chr8:105919840:A:G	2.10649e-27	-6.38037e-10	-1.04496	0.000176034	-6.38037e-10	-0.985361
105920040	chr8:105920040:ACC:A	8.60772e-28	-1.0274	-0.912509	6.23282e-05	-1.18433	-0.839298
105920088	chr8:105920088:T:C	3.02672e-27	-6.38037e-10	-0.682502	0.000262283	-6.38037e-10	-0.586614
105920406	chr8:105920406:A:G	3.58335e-28	-1.5757	-1.24057	3.35431e-05	-1.38988	-1.25333
105921453	chr8:105921453:C:T	1.96703e-27	-6.38037e-10	-1.11345	0.000161794	-6.38037e-10	-1.06972
105921713	chr8:105921713:C:A	2.88053e-27	-6.38037e-10	-0.732008	0.000242827	-6.38037e-10	-0.66369
105922125	chr8:105922125:T:G	1.8588e-27	-6.38037e-10	-1.17005	0.000152097	-6.38037e-10	-1.13152
105922221	chr8:105922221:G:A	1.58523e-27	-6.38037e-10	-1.32925	0.000124785	-6.38037e-10	-1.32945
105922254	chr8:105922254:C:T	2.50079e-27	-6.38037e-10	-0.873376	0.000213727	-6.38037e-10	-0.791341
105922566	chr8:105922566:G:A	1.6732e-27	-6.38037e-10	-1.27524	0.000130177	-6.38037e-10	-1.28714
105922791	chr8:105922791:C:A	7.64911e-27	-6.38037e-10	0.244608	0.00064654	-6.38037e-10	0.315597
105922973	chr8:105922973:C:G	1.58542e-27	-6.38037e-10	-1.32913	0.000124982	-6.38037e-10	-1.32787
105923104	chr8:105923104:A:G	1.58461e-27	-6.38037e-10	-1.32964	0.000124809	-6.38037e-10	-1.32925
105923319	chr8:105923319:C:A	1.60535e-27	-6.38037e-10	-1.31664	0.000126847	-6.38037e-10	-1.31305
105923340	chr8:105923340:C:T	1.83907e-27	-6.38037e-10	-1.18072	0.00014593	-6.38037e-10	-1.17291
105923515	chr8:105923515:GC:G	1.64862e-27	-6.38037e-10	-1.29004	0.000131442	-6.38037e-10	-1.27748
105923763	chr8:105923763:A:C	1.67559e-28	-2.26811	-1.30829	1.36508e-05	-2.231	-1.31124
105923846	chr8:105923846:C:T	2.19545e-27	-6.38037e-10	-1.00359	0.000184948	-6.38037e-10	-0.935962
105924204	chr8:105924204:A:T	2.01414e-27	-6.38037e-10	-1.08979	0.000166143	-6.38037e-10	-1.04319
105924251	chr8:105924251:C:T	1.58476e-27	-6.38037e-10	-1.32955	0.000124762	-6.38037e-10	-1.32963
105924687	chr8:105924687:T:C	7.9084e-28	-1.10043	-0.924206	5.71307e-05	-1.25849	-0.852212
105925427	chr8:105925427:C:T	3.5435e-27	-6.38037e-10	-0.524865	0.000287766	-6.38037e-10	-0.49389
105925590	chr8:105925590:A:T	2.03781e-27	-6.38037e-10	-1.0781	0.000168299	-6.38037e-10	-1.03029
105925603	chr8:105925603:C:G	1.65235e-27	-6.38037e-10	-1.28778	0.000131786	-6.38037e-10	-1.27486
105925613	chr8:105925613:T:C	8.07871e-27	-6.38037e-10	0.29925	0.000683857	-6.38037e-10	0.371709
105925781	chr8:105925781:C:T	2.40516e-27	-6.38037e-10	-0.912366	0.000201638	-6.38037e-10	-0.849563
105925782	chr8:105925782:T:C	1.6077e-28	-2.30285	-1.31491	1.30278e-05	-2.27161	-1.31734
105926083	chr8:105926083:A:G	6.96465e-27	-6.38037e-10	0.150866	0.000587602	-6.38037e-10	0.220011
105926187	chr8:105926187:T:C	1.69494e-26	-6.38037e-10	1.04025	0.00156949	-6.38037e-10	1.20247
105926475	chr8:105926475:G:A	6.26951e-28	-2.25687	-3.32691e-10	6.82282e-05	-1.93318	-3.32691e-10
105927014	chr8:105927014:G:A	5.31209e-28	-1.2671	-1.15548	4.14774e-05	-1.28541	-1.14548
105927187	chr8:105927187:A:C	2.72037e-27	-6.38037e-10	-0.789213	0.000223893	-6.38037e-10	-0.744869
105927348	chr8:105927348:G:A	1.60042e-27	-6.38037e-10	-1.31972	0.000126999	-6.38037e-10	-1.31186
105927544	chr8:105927544:G:A	3.18892e-27	-6.38037e-10	-0.630298	0.000258354	-6.38037e-10	-0.601708
105927559	chr8:105927559:G:A	1.59293e-27	-6.38037e-10	-1.3244	0.000125869	-6.38037e-10	-1.3208
105927585	chr8:105927585:A:G	1.77777e-27	-6.38037e-10	-1.21462	0.000142088	-6.38037e-10	-1.1996
105927737	chr8:105927737:G:A	5.15763e-27	-6.38037e-10	-0.149504	0.000439591	-6.38037e-10	-0.0701939
105927872	chr8:105927872:AC:A	1.62246e-27	-6.38037e-10	-1.30604	0.000128555	-6.38037e-10	-1.29969
105928805	chr8:105928805:A:G	3.80304e-27	-6.38037e-10	-0.45418	0.000337597	-6.38037e-10	-0.334186
105929183	chr8:105929183:A:G	4.05651e-28	-1.67145	-1.02079	2.55333e-05	-1.95655	-0.959507
105930298	chr8:105930298:G:A	4.40066e-28	-1.66697	-0.943842	2.79207e-05	-1.95267	-0.874001
105930309	chr8:105930309:C:T	3.86502e-28	-1.97221	-0.768389	2.81493e-05	-2.1137	-0.704816
105930517	chr8:105930517:G:A	2.31444e-27	-6.38037e-10	-0.950814	0.000193455	-6.38037e-10	-0.890993
105930845	chr8:105930845:A:G	1.68933e-27	-6.38037e-10	-1.26565	0.000133797	-6.38037e-10	-1.25971
105931017	chr8:105931017:G:A	1.27073e-27	-0.251971	-1.29842	7.74948e-05	-0.500344	-1.30548
105931243	chr8:105931243:A:G	4.14926e-28	-1.68109	-0.988542	2.62773e-05	-1.96428	-0.923055
105931360	chr8:105931360:G:T	3.22631e-27	-6.38037e-10	-0.618641	0.000271419	-6.38037e-10	-0.552376
105931515	chr8:105931515:T:C	2.86494e-27	-6.38037e-10	-0.737434	0.000231886	-6.38037e-10	-0.709792
105931559	chr8:105931559:G:A	1.08813e-27	-0.409494	-1.29603	6.73198e-05	-0.643152	-1.30343
105931582	chr8:105931582:G:A	3.4555e-28	-2.0079	-0.844699	2.51733e-05	-2.14347	-0.786779
105931656	chr8:105931656:A:T	4.06326e-28	-1.69608	-0.994497	2.58063e-05	-1.97581	-0.929614
105931666	chr8:105931666:T:A	4.26769e-28	-1.65965	-0.981844	2.69694e-05	-1.94555	-0.915783
105931726	chr8:105931726:G:A	2.87352e-27	-6.38037e-10	-0.734443	0.000232575	-6.38037e-10	-0.706827
105931741	chr8:105931741:T:C	1.64559e-27	-6.38037e-10	-1.29188	0.000131191	-6.38037e-10	-1.27939
105932197	chr8:105932197:T:C	1.66086e-27	-6.38037e-10	-1.28265	0.000132052	-6.38037e-10	-1.27284
105932429	chr8:105932429:A:T	1.60028e-27	-6.38037e-10	-1.3198	0.000126618	-6.38037e-10	-1.31486
105932520	chr8:105932520:C:T	3.61548e-27	-6.38037e-10	-0.504756	0.000276776	-6.38037e-10	-0.53283
105932621	chr8:105932621:C:G	4.70838e-28	-1.62028	-0.922946	2.96466e-05	-1.91585	-0.850844
105932661	chr8:105932661:T:C	2.85195e-27	-6.38037e-10	-0.741979	0.0002308	-6.38037e-10	-0.714489
105932737	chr8:105932737:G:C	4.16719e-27	-6.38037e-10	-0.362739	0.000371611	-6.38037e-10	-0.238192
105933556	chr8:105933556:G:A	3.33075e-27	-6.38037e-10	-0.586782	0.000282741	-6.38037e-10	-0.511508
105933694	chr8:105933694:T:C	1.5955e-27	-6.38037e-10	-1.32279	0.000126148	-6.38037e-10	-1.31859
105933791	chr8:105933791:T:G	1.59452e-27	-6.38037e-10	-1.32341	0.000126051	-6.38037e-10	-1.31935
105934840	chr8:105934840:A:G	1.58824e-27	-6.38037e-10	-1.32735	0.000125382	-6.38037e-10	-1.32467
105934845	chr8:105934845:AACT:A	1.70509e-27	-6.38037e-10	-1.25637	0.000135259	-6.38037e-10	-1.24885
105934922	chr8:105934922:T:C	1.82285e-27	-2.41291	1.22333	0.000139143	-2.3992	1.17866
105934956	chr8:105934956:C:T	3.55292e-27	-6.38037e-10	-0.52221	0.00027206	-6.38037e-10	-0.550015
105935186	chr8:105935186:C:T	2.4978e-28	-1.97983	-1.19733	1.69202e-05	-2.13633	-1.1912
105935726	chr8:105935726:T:C	1.63589e-27	-6.38037e-10	-1.29779	0.000130282	-6.38037e-10	-1.28634
105935900	chr8:105935900:A:G	2.44254e-27	-6.38037e-10	-0.896944	0.000200418	-6.38037e-10	-0.855633
105936708	chr8:105936708:G:A	1.59821e-27	-6.38037e-10	-1.3211	0.000126316	-6.38037e-10	-1.31725
105936783	chr8:105936783:C:T	9.0494e-28	-1.88987	-3.32691e-10	7.63321e-05	-1.82094	-3.32691e-10
105937942	chr8:105937942:A:T	1.0048e-27	-0.613598	-1.1716	6.45525e-05	-0.84461	-1.14395
105937973	chr8:105937973:C:T	1.60822e-27	-6.38037e-10	-1.31485	0.000127163	-6.38037e-10	-1.31057
105938180	chr8:105938180:ATCT:A	1.59499e-27	-6.38037e-10	-1.32311	0.000126101	-6.38037e-10	-1.31896
105938198	chr8:105938198:G:A	1.17903e-27	-0.820321	-0.80497	7.84997e-05	-1.00595	-0.78699
105938447	chr8:105938447:A:G	3.66829e-28	-1.77871	-1.01414	2.40402e-05	-2.02315	-0.953161
105938470	chr8:105938470:C:G	1.82777e-27	-6.38037e-10	-1.18688	0.000145079	-6.38037e-10	-1.17876
105939226	chr8:105939226:T:C	1.68994e-27	-6.38037e-10	-1.26529	0.000133401	-6.38037e-10	-1.26268
105939739	chr8:105939739:C:T	1.18292e-27	-1.62199	-3.32691e-10	6.00253e-05	-2.06127	-3.32691e-10
105939806	chr8:105939806:A:AG	1.72496e-27	-6.38037e-10	-1.24478	0.000138012	-6.38037e-10	-1.2287
105940016	chr8:105940016:G:A	2.68186e-27	-6.38037e-10	-0.803471	0.000227838	-6.38037e-10	-0.727404
105940469	chr8:105940469:T:C	4.29196e-27	-6.38037e-10	-0.333237	0.000330526	-6.38037e-10	-0.355353
105940622	chr8:105940622:A:G	1.62603e-27	-6.38037e-10	-1.30384	0.000128622	-6.38037e-10	-1.29916
105940768	chr8:105940768:C:T	1.62497e-27	-6.38037e-10	-1.30449	0.000128533	-6.38037e-10	-1.29986
105940786	chr8:105940786:A:G	4.29065e-27	-6.38037e-10	-0.333543	0.000330422	-6.38037e-10	-0.355667
105941322	chr8:105941322:A:T	1.62418e-27	-6.38037e-10	-1.30498	0.000129142	-6.38037e-10	-1.29513
105941675	chr8:105941675:T:C	4.51371e-27	-6.38037e-10	-0.282862	0.000352668	-6.38037e-10	-0.290513
105941817	chr8:105941817:C:T	1.62065e-27	-6.38037e-10	-1.30716	0.000128812	-6.38037e-10	-1.29769
105942186	chr8:105942186:T:C	2.38649e-27	-6.38037e-10	-0.92016	0.00019602	-6.38037e-10	-0.877822
105942188	chr8:105942188:T:C	1.81006e-28	-2.25214	-1.24706	1.2247e-05	-2.37879	-1.27197
105942192	chr8:105942192:A:T	1.62879e-27	-6.38037e-10	-1.30214	0.000129578	-6.38037e-10	-1.29175
105943020	chr8:105943020:G:A	1.6121e-27	-6.38037e-10	-1.31244	0.000127293	-6.38037e-10	-1.30955
105943322	chr8:105943322:A:G	4.80706e-28	-1.25545	-1.26703	2.47542e-05	-1.69204	-1.255
105943850	chr8:105943850:T:A	5.32186e-28	-2.42074	-3.32691e-10	4.25502e-05	-2.40535	-3.32691e-10
105943924	chr8:105943924:T:C	1.82511e-27	-6.38037e-10	-1.18834	0.00014672	-6.38037e-10	-1.16752
105944128	chr8:105944128:G:A	1.58828e-27	-6.38037e-10	-1.32733	0.00012525	-6.38037e-10	-1.32573
105944199	chr8:105944199:G:A	1.60592e-28	-2.29044	-1.32842	1.1415e-05	-2.39202	-1.3291
105944481	chr8:105944481:G:A	1.59286e-27	-6.38037e-10	-1.32445	0.000125698	-6.38037e-10	-1.32215
105944505	chr8:105944505:G:C	2.13074e-28	-2.00654	-1.32956	1.56889e-05	-2.07425	-1.32883
105944587	chr8:105944587:A:G	1.63679e-27	-6.38037e-10	-1.29724	0.000130325	-6.38037e-10	-1.28601
105944819	chr8:105944819:ATTAGT:A	3.54425e-28	-1.64246	-1.18478	1.85379e-05	-2.07977	-1.15645
105945819	chr8:105945819:A:G	1.75748e-27	-6.38037e-10	-1.2261	0.000142741	-6.38037e-10	-1.19501
105946080	chr8:105946080:A:G	5.35738e-28	-2.41409	-3.32691e-10	5.24617e-05	-2.19596	-3.32691e-10
105946458	chr8:105946458:A:G	1.63492e-27	-6.38037e-10	-1.29838	0.000129398	-6.38037e-10	-1.29315
105946941	chr8:105946941:G:T	2.3017e-27	-6.38037e-10	-0.956332	0.000186612	-6.38037e-10	-0.927007
105947769	chr8:105947769:T:C	1.64897e-27	-6.38037e-10	-1.28983	0.00013151	-6.38037e-10	-1.27696
105948138	chr8:105948138:C:T	1.62522e-27	-6.38037e-10	-1.30434	0.000128577	-6.38037e-10	-1.29951
105948376	chr8:105948376:T:C	1.62842e-27	-6.38037e-10	-1.30237	0.000128848	-6.38037e-10	-1.29741
105948378	chr8:105948378:A:G	1.62035e-27	-6.38037e-10	-1.30734	0.000128976	-6.38037e-10	-1.29642
105948461	chr8:105948461:G:A	1.68837e-27	-6.38037e-10	-1.26622	0.000134769	-6.38037e-10	-1.25248
105949767	chr8:105949767:C:G	2.82914e-27	-6.38037e-10	-0.750008	0.000237988	-6.38037e-10	-0.683819
105950133	chr8:105950133:AG:A	6.32584e-28	-2.24792	-3.32691e-10	5.74224e-05	-2.10561	-3.32691e-10
105950390	chr8:105950390:A:G	3.35574e-28	-1.94514	-0.936751	2.45002e-05	-1.9896	-0.967762
105950577	chr8:105950577:A:T	4.23892e-27	-6.38037e-10	-0.345672	0.000333019	-6.38037e-10	-0.347839
105950598	chr8:105950598:T:C	1.6409e-27	-6.38037e-10	-1.29474	0.00013079	-6.38037e-10	-1.28245
105951366	chr8:105951366:A:G	3.32753e-28	-1.67064	-1.2197	1.74931e-05	-2.09898	-1.19525
105951461	chr8:105951461:G:A	2.07824e-27	-6.38037e-10	-1.05846	0.00017151	-6.38037e-10	-1.0114
105951499	chr8:105951499:A:G	1.65164e-27	-6.38037e-10	-1.28821	0.000131606	-6.38037e-10	-1.27623
105951545	chr8:105951545:G:A	2.44213e-28	-2.03926	-1.16043	2.11627e-05	-1.93179	-1.172
105951659	chr8:105951659:A:C	4.19036e-27	-6.38037e-10	-0.357194	0.000322771	-6.38037e-10	-0.379095
105951921	chr8:105951921:A:G	2.67915e-27	-6.38037e-10	-0.804482	0.000219113	-6.38037e-10	-0.766453
105952058	chr8:105952058:A:C	2.33483e-27	-6.38037e-10	-0.942041	0.000189196	-6.38037e-10	-0.913254
105952118	chr8:105952118:TC:T	1.6019e-27	-6.38037e-10	-1.31879	0.000124769	-6.38037e-10	-1.32957
105952313	chr8:105952313:T:C	1.60736e-27	-6.38037e-10	-1.31539	0.000127024	-6.38037e-10	-1.31167
105952583	chr8:105952583:G:T	1.72278e-27	-6.38037e-10	-1.24604	0.000138083	-6.38037e-10	-1.22819
105952775	chr8:105952775:G:A	1.66635e-27	-6.38037e-10	-1.27934	0.000131891	-6.38037e-10	-1.27406
105952886	chr8:105952886:A:G	1.95294e-27	-6.38037e-10	-1.12065	0.00015382	-6.38037e-10	-1.12026
105952981	chr8:105952981:T:C	7.13488e-28	-2.12757	-3.32691e-10	5.81478e-05	-2.09305	-3.32691e-10
105953128	chr8:105953128:C:T	2.34099e-28	-2.04404	-1.19796	1.45343e-05	-2.24899	-1.23054
105953130	chr8:105953130:G:A	1.6438e-27	-6.38037e-10	-1.29297	0.00013109	-6.38037e-10	-1.28016
105953234	chr8:105953234:AC:A	4.16384e-28	-1.36072	-1.30541	1.98739e-05	-1.85807	-1.30857
105953283	chr8:105953283:A:C	8.75307e-28	-0.594382	-1.32878	2.83105e-05	-1.48377	-1.32904
105953520	chr8:105953520:G:T	1.91182e-27	-6.38037e-10	-1.14192	0.000156413	-6.38037e-10	-1.10354
105953580	chr8:105953580:C:A	3.68516e-27	-6.38037e-10	-0.485666	0.000285013	-6.38037e-10	-0.503505
105953622	chr8:105953622:C:T	4.44308e-28	-1.65838	-0.942838	2.40627e-05	-2.08649	-0.888889
105953750	chr8:105953750:C:T	2.17279e-27	-6.38037e-10	-1.01397	0.000171839	-6.38037e-10	-1.00948
105953761	chr8:105953761:G:A	1.11417e-27	-1.68187	-3.32691e-10	9.89417e-05	-1.56151	-3.32691e-10
105953781	chr8:105953781:C:A	1.60945e-27	-6.38037e-10	-1.31409	0.00012782	-6.38037e-10	-1.30541
105953832	chr8:105953832:C:T	4.69127e-28	-1.59114	-0.955724	2.48335e-05	-2.04118	-0.902665
105953947	chr8:105953947:C:T	5.23883e-28	-1.20949	-1.22698	2.4185e-05	-1.74706	-1.22325
105954551	chr8:105954551:C:T	1.59542e-27	-6.38037e-10	-1.32285	0.000126113	-6.38037e-10	-1.31886
105954688	chr8:105954688:C:T	2.67733e-27	-6.38037e-10	-0.805161	0.000218962	-6.38037e-10	-0.76714
105954895	chr8:105954895:A:G	1.66387e-27	-6.38037e-10	-1.28084	0.000132921	-6.38037e-10	-1.26629
105954896	chr8:105954896:A:T	5.13623e-28	-1.19415	-1.2621	2.36053e-05	-1.73534	-1.25923
105954911	chr8:105954911:C:G	3.86182e-27	-6.38037e-10	-0.438843	0.000298514	-6.38037e-10	-0.457221
105954940	chr8:105954940:C:T	1.96413e-27	-6.38037e-10	-1.11493	0.000154562	-6.38037e-10	-1.11544
105955016	chr8:105955016:G:A	1.65068e-27	-6.38037e-10	-1.28879	0.000131721	-6.38037e-10	-1.27535
105955040	chr8:105955040:T:C	1.59044e-27	-0.299776	-1.0262	5.15408e-05	-1.20169	-1.01197
105955053	chr8:105955053:G:A	5.03126e-28	-1.61099	-0.865909	2.69709e-05	-2.05466	-0.806624
105955055	chr8:105955055:G:A	3.51407e-26	3.09578	-1.3264	0.00134065	2.3723	-1.32744
105955112	chr8:105955112:C:A	2.68943e-27	-6.38037e-10	-0.800652	0.000219985	-6.38037e-10	-0.762479
105955181	chr8:105955181:A:C	2.68218e-27	-6.38037e-10	-0.80335	0.000219365	-6.38037e-10	-0.765301
105955249	chr8:105955249:T:A	9.89718e-28	-2.3831	0.582783	7.75323e-05	-2.35288	0.547537
105955266	chr8:105955266:G:A	2.94709e-28	-1.9489	-1.06284	2.59186e-05	-1.82269	-1.07839
105955270	chr8:105955270:C:T	1.24583e-27	-1.57018	-3.32691e-10	0.000155378	-1.11018	-3.32691e-10
105955402	chr8:105955402:C:T	3.31526e-28	-1.57722	-1.31681	1.76659e-05	-1.96866	-1.31574
105955548	chr8:105955548:A:G	3.86182e-27	-6.38037e-10	-0.438843	0.000298514	-6.38037e-10	-0.457221
105955691	chr8:105955691:G:A	4.26999e-28	-1.33278	-1.30818	2.02546e-05	-1.83668	-1.31098
105956118	chr8:105956118:G:A	4.66652e-28	-1.6173	-0.934854	2.49379e-05	-2.05949	-0.880158
105956346	chr8:105956346:C:G	6.94569e-28	-2.15444	-3.32691e-10	5.32693e-05	-2.18068	-3.32691e-10
105956501	chr8:105956501:A:G	1.2168e-26	-6.38037e-10	0.708832	0.00126895	-6.38037e-10	0.989907
105956521	chr8:105956521:C:T	1.61821e-27	-6.38037e-10	-1.30866	0.000127855	-6.38037e-10	-1.30514
105957114	chr8:105957114:GAAAC:G	1.64506e-27	-6.38037e-10	-1.2922	0.000131291	-6.38037e-10	-1.27862
105957302	chr8:105957302:C:T	2.63167e-27	-6.38037e-10	-0.822362	0.000223595	-6.38037e-10	-0.746201
105957310	chr8:105957310:A:T	1.6677e-27	-6.38037e-10	-1.27854	0.000132004	-6.38037e-10	-1.27321
105957589	chr8:105957589:C:T	2.69135e-27	-6.38037e-10	-0.799937	0.000220149	-6.38037e-10	-0.761735
105957866	chr8:105957866:A:T	4.01759e-27	-6.38037e-10	-0.3993	0.000310445	-6.38037e-10	-0.418032
105958090	chr8:105958090:A:T	1.59402e-27	-6.38037e-10	-1.32372	0.000125806	-6.38037e-10	-1.3213
105958276	chr8:105958276:A:G	3.44727e-28	-1.67585	-1.17914	2.00042e-05	-2.00453	-1.15557
105958329	chr8:105958329:A:C	3.72176e-28	-1.60947	-1.1689	2.12833e-05	-1.95362	-1.14449
105958347	chr8:105958347:C:T	2.12615e-28	-2.1176	-1.22066	1.24454e-05	-2.40094	-1.23375
105958381	chr8:105958381:T:C	2.86805e-28	-1.91871	-1.12023	2.52692e-05	-1.79387	-1.13258
105958459	chr8:105958459:A:T	2.89049e-28	-1.9144	-1.11674	2.54772e-05	-1.78903	-1.12923
105959185	chr8:105959185:C:G	1.85902e-27	-6.38037e-10	-1.16993	0.000149676	-6.38037e-10	-1.14757
105959320	chr8:105959320:T:C	1.72329e-27	-6.38037e-10	-1.24574	0.000136559	-6.38037e-10	-1.23928
105959337	chr8:105959337:T:C	3.41259e-28	-1.5712	-1.29389	1.81195e-05	-1.96743	-1.29162
105959390	chr8:105959390:T:C	3.74199e-28	-1.50283	-1.27012	2.03932e-05	-1.88471	-1.25613
105959857	chr8:105959857:A:C	1.07849e-27	-1.71442	-3.32691e-10	9.56944e-05	-1.59488	-3.32691e-10
105960181	chr8:105960181:C:T	2.60998e-28	-1.95537	-1.17785	2.27335e-05	-1.84347	-1.18873
105960528	chr8:105960528:T:C	1.65875e-27	-6.38037e-10	-1.28392	0.000131249	-6.38037e-10	-1.27894
105960820	chr8:105960820:G:A	3.26726e-28	-1.77709	-1.13153	1.79855e-05	-2.16166	-1.10481
105961148	chr8:105961148:A:G	1.26461e-27	-1.55522	-3.32691e-10	0.0001058	-1.49448	-3.32691e-10
105961362	chr8:105961362:T:C	7.45628e-28	-2.08351	-3.32691e-10	8.98081e-05	-1.65836	-3.32691e-10
105961954	chr8:105961954:A:G	2.28536e-28	-2.09327	-1.17277	1.31037e-05	-2.39412	-1.18903
105962287	chr8:105962287:C:T	1.68264e-27	-6.38037e-10	-1.26961	0.000133287	-6.38037e-10	-1.26353
105962526	chr8:105962526:T:G	1.64024e-27	-6.38037e-10	-1.29514	0.000131619	-6.38037e-10	-1.27613
105962628	chr8:105962628:T:C	8.53118e-28	-1.94884	-3.32691e-10	7.27434e-05	-1.8691	-3.32691e-10
105962741	chr8:105962741:A:C	1.6094e-27	-6.38037e-10	-1.31412	0.000127839	-6.38037e-10	-1.30527
105962834	chr8:105962834:C:T	1.6186e-27	-6.38037e-10	-1.30842	0.000128793	-6.38037e-10	-1.29783
105963148	chr8:105963148:G:A	5.65175e-27	-6.38037e-10	-0.0580161	0.000443843	-6.38037e-10	-0.0605681
105963264	chr8:105963264:G:A	3.92316e-27	-6.38037e-10	-0.423084	0.000303518	-6.38037e-10	-0.440599
105963291	chr8:105963291:T:A	3.91502e-27	-6.38037e-10	-0.425162	0.000302911	-6.38037e-10	-0.442599
105963296	chr8:105963296:T:C	8.47335e-28	-0.627696	-1.32794	2.72886e-05	-1.52221	-1.32736
105963612	chr8:105963612:T:C	1.86938e-27	-6.38037e-10	-1.16437	0.000151215	-6.38037e-10	-1.13733
105963826	chr8:105963826:T:C	1.65578e-27	-6.38037e-10	-1.28571	0.000132327	-6.38037e-10	-1.27077
105964264	chr8:105964264:G:C	1.08236e-27	-1.71083	-3.32691e-10	4.82493e-05	-2.27966	-3.32691e-10
105964487	chr8:105964487:C:T	1.59058e-27	-6.38037e-10	-1.32588	0.000125128	-6.38037e-10	-1.3267
105964573	chr8:105964573:G:A	1.62573e-27	-6.38037e-10	-1.30402	0.000128495	-6.38037e-10	-1.30015
105964716	chr8:105964716:G:A	3.88399e-27	-6.38037e-10	-0.433119	0.000342922	-6.38037e-10	-0.318535
105965110	chr8:105965110:C:T	5.46988e-28	-2.39331	-3.32691e-10	4.23537e-05	-2.40998	-3.32691e-10
105965604	chr8:105965604:G:A	1.58549e-27	-6.38037e-10	-1.32909	0.000124794	-6.38037e-10	-1.32937
105966062	chr8:105966062:G:A	1.69164e-27	-6.38037e-10	-1.26428	0.000135591	-6.38037e-10	-1.24639
105966511	chr8:105966511:AT:A	4.07372e-27	-6.38037e-10	-0.385425	0.000313745	-6.38037e-10	-0.407457
105966516	chr8:105966516:A:C	4.0639e-27	-6.38037e-10	-0.387838	0.000312983	-6.38037e-10	-0.40989
105966658	chr8:105966658:A:G	5.99965e-27	-6.38037e-10	0.00171924	0.000528847	-6.38037e-10	0.11466
105966703	chr8:105966703:C:T	2.43625e-28	-2.10004	-1.10207	1.39434e-05	-2.39751	-1.12352
105966722	chr8:105966722:C:A	1.71431e-27	-6.38037e-10	-1.25097	0.000137619	-6.38037e-10	-1.23155
105966749	chr8:105966749:T:C	1.63554e-27	-6.38037e-10	-1.29801	0.000129323	-6.38037e-10	-1.29373
105967251	chr8:105967251:T:C	1.71929e-27	-6.38037e-10	-1.24807	0.000136434	-6.38037e-10	-1.2402
105967510	chr8:105967510:A:G	3.93026e-27	-6.38037e-10	-0.421277	0.000348226	-6.38037e-10	-0.303187
105967574	chr8:105967574:T:A	1.58877e-27	-6.38037e-10	-1.32702	0.000124766	-6.38037e-10	-1.3296
105967660	chr8:105967660:C:A	1.77065e-27	-6.38037e-10	-1.21864	0.000142557	-6.38037e-10	-1.1963
105967721	chr8:105967721:C:G	1.70868e-27	-6.38037e-10	-1.25426	0.000137133	-6.38037e-10	-1.23509
105968040	chr8:105968040:G:A	2.4325e-27	-6.38037e-10	-0.901063	0.000197149	-6.38037e-10	-0.87208
105968049	chr8:105968049:C:T	2.34604e-27	-6.38037e-10	-0.937254	0.000191418	-6.38037e-10	-0.901579
105968052	chr8:105968052:A:C	1.86116e-27	-6.38037e-10	-1.16878	0.000150055	-6.38037e-10	-1.14504
105968057	chr8:105968057:C:T	1.95044e-27	-6.38037e-10	-1.12193	0.000157604	-6.38037e-10	-1.09595
105968174	chr8:105968174:T:C	1.9005e-27	-6.38037e-10	-1.14786	0.000153961	-6.38037e-10	-1.11934
105968203	chr8:105968203:G:A	3.99608e-28	-1.69788	-1.00937	2.21039e-05	-2.09429	-0.965993
105968483	chr8:105968483:G:T	1.15389e-26	-6.38037e-10	0.655738	0.000935902	-6.38037e-10	0.685471
105968871	chr8:105968871:T:C	4.02487e-27	-6.38037e-10	-0.39749	0.000359007	-6.38037e-10	-0.272697
105969593	chr8:105969593:G:A	1.69662e-27	-6.38037e-10	-1.26134	0.000136019	-6.38037e-10	-1.24324
105969665	chr8:105969665:A:G	3.88456e-27	-6.38037e-10	-0.432971	0.000343522	-6.38037e-10	-0.316787
105969904	chr8:105969904:A:G	1.10232e-27	-0.366659	-1.32591	3.21772e-05	-1.35733	-1.32745
105969919	chr8:105969919:C:T	1.71206e-27	-6.38037e-10	-1.25228	0.000137419	-6.38037e-10	-1.233
105970148	chr8:105970148:T:C	3.21741e-27	-6.38037e-10	-0.621406	0.000285958	-6.38037e-10	-0.500194
105970203	chr8:105970203:A:T	1.74441e-27	-6.38037e-10	-1.23356	0.000138007	-6.38037e-10	-1.22873
105971356	chr8:105971356:TA:T	1.69433e-27	-6.38037e-10	-1.26269	0.000135845	-6.38037e-10	-1.24453
105971396	chr8:105971396:C:A	1.22067e-27	-0.273517	-1.31706	3.54265e-05	-1.27444	-1.31414
105971436	chr8:105971436:T:C	1.70306e-27	-6.38037e-10	-1.25756	0.000136622	-6.38037e-10	-1.23882
105971567	chr8:105971567:CAAG:C	3.8257e-28	-1.73012	-1.02071	2.13056e-05	-2.11741	-0.97966
105971738	chr8:105971738:A:G	4.35519e-28	-1.53094	-1.09026	2.3185e-05	-1.94923	-1.06331
105971739	chr8:105971739:G:C	2.12401e-27	-6.38037e-10	-1.03667	0.000163532	-6.38037e-10	-1.05903
105971828	chr8:105971828:T:C	4.52694e-28	-1.3016	-1.28092	2.13877e-05	-1.81575	-1.27747
105971993	chr8:105971993:C:T	3.8789e-27	-6.38037e-10	-0.43443	0.000342977	-6.38037e-10	-0.318375
105972175	chr8:105972175:A:G	1.16732e-27	-0.314919	-1.32035	3.42684e-05	-1.30428	-1.31753
105972349	chr8:105972349:AAAT:A	4.83448e-28	-1.50796	-1.00883	2.49386e-05	-1.98414	-0.955483
105972630	chr8:105972630:A:G	1.04838e-26	-6.38037e-10	0.559853	0.00109045	-6.38037e-10	0.838303
105972941	chr8:105972941:A:G	3.63822e-28	-1.48255	-1.31852	3.25856e-05	-1.36901	-1.30316
105972966	chr8:105972966:CA:C	6.7811e-28	-2.17843	-3.32691e-10	7.99552e-05	-1.77457	-3.32691e-10
105973031	chr8:105973031:T:C	1.64483e-27	-6.38037e-10	-1.29235	0.000131317	-6.38037e-10	-1.27842
105973285	chr8:105973285:A:G	1.69469e-27	-6.38037e-10	-1.26248	0.000135908	-6.38037e-10	-1.24406
105973579	chr8:105973579:T:C	2.00367e-27	-6.38037e-10	-1.095	0.000160297	-6.38037e-10	-1.07901
105973766	chr8:105973766:T:A	1.11176e-26	-6.38037e-10	0.618547	0.0011575	-6.38037e-10	0.897977
105973775	chr8:105973775:A:C	4.63518e-28	-1.28341	-1.27548	2.1646e-05	-1.81317	-1.26805
105973830	chr8:105973830:A:G	2.07207e-27	-6.38037e-10	-1.06143	0.000158546	-6.38037e-10	-1.08999
105974541	chr8:105974541:T:C	1.63006e-27	-6.38037e-10	-1.30136	0.00012889	-6.38037e-10	-1.29708
105975081	chr8:105975081:A:G	9.2592e-27	-6.38037e-10	0.435636	0.000893814	-6.38037e-10	0.639458
105975418	chr8:105975418:G:A	2.92759e-27	-6.38037e-10	-0.715803	0.000249155	-6.38037e-10	-0.637966
105976244	chr8:105976244:G:T	7.86423e-27	-6.38037e-10	0.272343	0.000582332	-6.38037e-10	0.211001
105976476	chr8:105976476:T:C	3.86932e-27	-6.38037e-10	-0.436903	0.000351997	-6.38037e-10	-0.292417
105976731	chr8:105976731:G:A	1.21916e-26	-6.38037e-10	0.710766	0.00127611	-6.38037e-10	0.995533
105976877	chr8:105976877:G:A	2.17705e-27	-6.38037e-10	-1.01201	0.000158478	-6.38037e-10	-1.09042
105977075	chr8:105977075:A:C	3.67218e-28	-1.80325	-0.988529	2.09982e-05	-2.16706	-0.944544
105977104	chr8:105977104:C:T	2.93606e-27	-6.38037e-10	-0.712912	0.000249932	-6.38037e-10	-0.634852
105977330	chr8:105977330:T:C	4.52055e-28	-1.28808	-1.29585	2.13455e-05	-1.80514	-1.29006
105977428	chr8:105977428:G:T	2.9341e-27	-6.38037e-10	-0.713579	0.000249755	-6.38037e-10	-0.63556
105977555	chr8:105977555:T:C	5.93856e-28	-1.48011	-0.830992	3.43887e-05	-1.86668	-0.751628
105977735	chr8:105977735:A:G	2.3266e-27	-6.38037e-10	-0.945575	0.000193524	-6.38037e-10	-0.890636
105978047	chr8:105978047:T:G	7.69907e-28	-1.31461	-0.736858	4.22285e-05	-1.76478	-0.648166
105978494	chr8:105978494:G:A	6.27346e-28	-2.25624	-3.32691e-10	6.40821e-05	-1.99587	-3.32691e-10
105978629	chr8:105978629:C:T	1.58584e-27	-6.38037e-10	-1.32887	0.000125128	-6.38037e-10	-1.3267
105978738	chr8:105978738:A:G	5.92163e-28	-2.31395	-3.32691e-10	4.18954e-05	-2.42086	-3.32691e-10
105978828	chr8:105978828:G:A	6.72927e-28	-2.1861	-3.32691e-10	7.74007e-05	-1.80704	-3.32691e-10
105978858	chr8:105978858:G:A	4.00805e-27	-6.38037e-10	-0.401677	0.000361228	-6.38037e-10	-0.266529
105978992	chr8:105978992:A:G	3.54828e-27	-6.38037e-10	-0.523518	0.000311211	-6.38037e-10	-0.415567
105980058	chr8:105980058:T:C	2.3142e-28	-2.07287	-1.18063	1.29908e-05	-2.38915	-1.20265
105981130	chr8:105981130:G:A	2.20431e-27	-6.38037e-10	-0.999566	0.000177854	-6.38037e-10	-0.975073
105982088	chr8:105982088:T:C	2.76338e-28	-2.32207	-0.754046	2.18675e-05	-2.34507	-0.725965
105983085	chr8:105983085:G:A	4.52999e-28	-1.2609	-1.32094	2.09635e-05	-1.79587	-1.31739
105983155	chr8:105983155:A:T	2.20261e-27	-6.38037e-10	-1.00034	0.000177853	-6.38037e-10	-0.97508
105983357	chr8:105983357:G:A	1.62005e-27	-6.38037e-10	-1.30752	0.000125136	-6.38037e-10	-1.32664
105983447	chr8:105983447:T:G	3.64358e-28	-1.80708	-0.992522	2.09036e-05	-2.16889	-0.947223
105983658	chr8:105983658:C:T	2.61074e-28	-2.00118	-1.13175	2.2804e-05	-1.88475	-1.14435
105984410	chr8:105984410:A:G	5.79364e-28	-1.37981	-0.956	3.19008e-05	-1.80128	-0.892125
105984449	chr8:105984449:T:C	5.49283e-28	-1.447	-0.942121	3.06923e-05	-1.8523	-0.879728
105984493	chr8:105984493:T:C	7.31729e-28	-2.10233	-3.32691e-10	5.59915e-05	-2.13084	-3.32691e-10
105984858	chr8:105984858:C:T	3.5938e-27	-6.38037e-10	-0.510771	0.000315453	-6.38037e-10	-0.402028
105985550	chr8:105985550:G:A	1.94505e-27	-6.38037e-10	-1.12469	0.000159308	-6.38037e-10	-1.0852
105985681	chr8:105985681:C:T	3.85925e-27	-0.439508	-3.32691e-10	0.000154661	-1.1148	-3.32691e-10
105985697	chr8:105985697:GC:G	1.81344e-27	-6.38037e-10	-1.19476	0.00015317	-6.38037e-10	-1.12449
105985796	chr8:105985796:C:G	1.89424e-27	-6.38037e-10	-1.15116	0.000155136	-6.38037e-10	-1.11173
105986330	chr8:105986330:C:A	2.17659e-27	-6.38037e-10	-1.01222	0.000175695	-6.38037e-10	-0.98729
105987157	chr8:105987157:C:T	2.03266e-27	-6.38037e-10	-1.08063	0.000163326	-6.38037e-10	-1.06029
105987332	chr8:105987332:T:A	1.21626e-27	-1.5942	-3.32691e-10	6.07253e-05	-2.04968	-3.32691e-10
105988274	chr8:105988274:C:A	3.13497e-28	-1.80403	-1.14591	1.76157e-05	-2.18054	-1.10671
105988337	chr8:105988337:G:C	1.05419e-27	-0.558387	-1.17882	3.35812e-05	-1.4888	-1.15327
105988410	chr8:105988410:G:C	3.89704e-28	-1.42514	-1.3072	1.86562e-05	-1.91692	-1.31294
105988787	chr8:105988787:C:T	3.31479e-27	-6.38037e-10	-0.591586	0.000259216	-6.38037e-10	-0.598378
105988907	chr8:105988907:G:GCT	1.07276e-27	-0.538672	-1.18108	3.434e-05	-1.46428	-1.15545
105988915	chr8:105988915:G:A	7.55802e-28	-2.06996	-3.32691e-10	5.84898e-05	-2.08719	-3.32691e-10
105988926	chr8:105988926:C:T	2.91622e-27	-6.38037e-10	-0.719695	0.000248201	-6.38037e-10	-0.6418
105989633	chr8:105989633:G:C	7.10374e-28	-2.13195	-3.32691e-10	5.45969e-05	-2.15606	-3.32691e-10
105990223	chr8:105990223:C:T	3.89767e-28	-1.7593	-0.972888	2.20699e-05	-2.13646	-0.925364
105990376	chr8:105990376:A:G	4.096e-28	-1.39549	-1.28706	1.95993e-05	-1.88615	-1.2944
105990427	chr8:105990427:C:A	1.68439e-27	-6.38037e-10	-1.26858	0.000131883	-6.38037e-10	-1.27413
105990666	chr8:105990666:G:A	1.60447e-27	-6.38037e-10	-1.31719	0.00012717	-6.38037e-10	-1.31051
105990724	chr8:105990724:A:G	2.65015e-28	-2.04475	-1.0732	1.4494e-05	-2.38035	-1.10195
105991657	chr8:105991657:C:T	1.90157e-27	-6.38037e-10	-1.1473	0.000150404	-6.38037e-10	-1.14272
105991962	chr8:105991962:C:T	1.74952e-27	-6.38037e-10	-1.23064	0.000140821	-6.38037e-10	-1.20855
105992078	chr8:105992078:A:G	1.5898e-27	-6.38037e-10	-1.32638	0.000125922	-6.38037e-10	-1.32038
105992163	chr8:105992163:T:C	5.51867e-28	-2.38443	-3.32691e-10	4.20241e-05	-2.4178	-3.32691e-10
105992806	chr8:105992806:C:T	1.02578e-27	-0.584447	-1.18008	3.28243e-05	-1.50941	-1.15546
105992839	chr8:105992839:G:A	2.92056e-27	-6.38037e-10	-0.718205	0.000229861	-6.38037e-10	-0.718564
105992912	chr8:105992912:C:G	1.714e-27	-6.38037e-10	-1.25115	0.000134108	-6.38037e-10	-1.25739
105993012	chr8:105993012:C:T	2.17659e-27	-6.38037e-10	-1.01222	0.000175695	-6.38037e-10	-0.98729
105993240	chr8:105993240:C:T	6.20866e-27	-6.38037e-10	0.0359642	0.000531129	-6.38037e-10	0.118966
105993597	chr8:105993597:C:T	9.33332e-28	-0.543962	-1.31501	2.88202e-05	-1.48414	-1.31083
105994128	chr8:105994128:T:C	8.69427e-28	-0.740614	-1.18929	3.09389e-05	-1.53961	-1.18441
105994137	chr8:105994137:C:T	5.40371e-28	-1.51766	-0.887822	3.08575e-05	-1.90709	-0.819572
105994233	chr8:105994233:G:A	4.89167e-27	-6.38037e-10	-0.202448	0.000383844	-6.38037e-10	-0.205804
105994329	chr8:105994329:C:T	1.63788e-27	-6.38037e-10	-1.29658	0.000129551	-6.38037e-10	-1.29197
105994734	chr8:105994734:T:C	1.4878e-27	-0.607888	-0.784795	5.1975e-05	-1.46457	-0.74071
105994928	chr8:105994928:T:A	6.92389e-28	-1.42802	-0.729568	3.90201e-05	-1.85316	-0.638799
105994950	chr8:105994950:A:G	7.32226e-28	-1.37363	-0.728013	4.07495e-05	-1.81174	-0.636858
105995519	chr8:105995519:G:A	3.65834e-28	-1.76497	-1.03059	2.05206e-05	-2.1613	-0.973311
105995942	chr8:105995942:T:C	3.97731e-28	-1.82134	-0.890622	2.2904e-05	-2.19385	-0.830879
105997100	chr8:105997100:C:T	5.68525e-28	-1.50067	-0.854024	2.21802e-05	-2.13348	-0.923364
105997307	chr8:105997307:T:C	1.45374e-27	-0.62825	-0.78759	5.13147e-05	-1.47429	-0.743768
105997430	chr8:105997430:T:C	1.63418e-27	-6.38037e-10	-1.29884	0.000129216	-6.38037e-10	-1.29455
105997609	chr8:105997609:GGTATAA:G	4.05362e-28	-1.43089	-1.26206	1.94218e-05	-1.91762	-1.27202
105997717	chr8:105997717:A:G	4.21186e-27	-6.38037e-10	-0.352078	0.000382383	-6.38037e-10	-0.209617
105997999	chr8:105997999:TA:T	3.29261e-27	-6.38037e-10	-0.598301	0.000257691	-6.38037e-10	-0.604278
105998165	chr8:105998165:G:A	3.70984e-27	-6.38037e-10	-0.478993	0.000290654	-6.38037e-10	-0.483906
105998968	chr8:105998968:C:G	5.15985e-28	-1.65886	-0.792798	2.79391e-05	-2.10531	-0.7207
105999389	chr8:105999389:A:G	3.45112e-27	-6.38037e-10	-0.551282	0.000301769	-6.38037e-10	-0.446376
105999800	chr8:105999800:TCTTA:T	4.03652e-28	-1.44338	-1.25381	1.93977e-05	-1.92634	-1.26454
105999899	chr8:105999899:T:G	9.53268e-27	-6.38037e-10	0.464745	0.000921814	-6.38037e-10	0.670304
105999968	chr8:105999968:G:A	4.70272e-27	-6.38037e-10	-0.241841	0.000369575	-6.38037e-10	-0.243684
106000114	chr8:106000114:G:T	1.17845e-27	-0.335694	-1.29009	3.4019e-05	-1.34685	-1.28227
106000420	chr8:106000420:C:T	3.21222e-27	-6.38037e-10	-0.623018	0.000248765	-6.38037e-10	-0.63953
106000447	chr8:106000447:G:T	6.14427e-28	-2.27705	-3.32691e-10	5.78424e-05	-2.09832	-3.32691e-10
106000530	chr8:106000530:C:T	2.82533e-27	-6.38037e-10	-0.751357	0.000219051	-6.38037e-10	-0.766733
106000662	chr8:106000662:A:G	3.22147e-27	-6.38037e-10	-0.620144	0.000249472	-6.38037e-10	-0.636692
106000687	chr8:106000687:C:T	1.17761e-27	-0.351656	-1.27484	3.41789e-05	-1.35889	-1.26554
106001226	chr8:106001226:G:A	1.65239e-27	-6.38037e-10	-1.28776	0.000129654	-6.38037e-10	-1.29117
106002489	chr8:106002489:C:A	2.75221e-28	-2.09451	-0.985656	1.54547e-05	-2.39719	-1.02094
106002533	chr8:106002533:G:A	5.36017e-28	-2.41357	-3.32691e-10	4.47759e-05	-2.35437	-3.32691e-10
106002609	chr8:106002609:T:C	1.7349e-27	-6.38037e-10	-1.23903	0.000135664	-6.38037e-10	-1.24586
106003006	chr8:106003006:T:G	4.04101e-28	-1.82974	-0.86633	2.34e-05	-2.19851	-0.804796
106004062	chr8:106004062:C:T	2.15042e-27	-6.38037e-10	-1.02432	0.000173275	-6.38037e-10	-1.00116
106004176	chr8:106004176:T:C	4.09294e-28	-1.41301	-1.2703	1.96254e-05	-1.89973	-1.27948
106004359	chr8:106004359:A:T	4.3013e-28	-1.77594	-0.857705	2.43994e-05	-2.16626	-0.795219
106004561	chr8:106004561:C:T	1.1311e-26	-6.38037e-10	0.635791	0.000918223	-6.38037e-10	0.666402
106004709	chr8:106004709:TGTAAA:T	1.45429e-28	-2.41467	-1.30338	1.19657e-05	-2.36375	-1.31025
106004913	chr8:106004913:T:C	4.23712e-28	-1.81629	-0.832391	2.43909e-05	-2.19278	-0.769054
106005300	chr8:106005300:A:C	4.29115e-28	-1.78842	-0.84759	2.44177e-05	-2.1757	-0.785025
106005362	chr8:106005362:T:C	1.67254e-27	-6.38037e-10	-1.27564	0.000132004	-6.38037e-10	-1.27321
106005874	chr8:106005874:C:T	1.97999e-27	-6.38037e-10	-1.10689	0.000163755	-6.38037e-10	-1.05767
106006026	chr8:106006026:G:A	1.19422e-27	-0.318665	-1.29382	3.4168e-05	-1.33841	-1.28634
106006495	chr8:106006495:C:T	4.25976e-28	-1.82322	-0.820131	2.46931e-05	-2.19617	-0.753342
106006741	chr8:106006741:C:A	3.28757e-27	-6.38037e-10	-0.599832	0.000257301	-6.38037e-10	-0.605793
106006784	chr8:106006784:C:A	2.89806e-27	-6.38037e-10	-0.725941	0.000246373	-6.38037e-10	-0.649192
106007014	chr8:106007014:C:T	2.0481e-27	-6.38037e-10	-1.07307	0.000169974	-6.38037e-10	-1.02039
106007230	chr8:106007230:G:A	4.03035e-28	-1.82365	-0.875066	2.32363e-05	-2.19828	-0.812037
106007389	chr8:106007389:AATAATATAAAAATGC:A	7.13456e-28	-1.36746	-0.76016	3.98448e-05	-1.79929	-0.671763
106007834	chr8:106007834:G:A	3.18432e-27	-0.631743	-3.32691e-10	0.000317217	-0.396451	-3.32691e-10
106007965	chr8:106007965:G:A	4.89891e-28	-1.42134	-1.08221	2.67902e-05	-1.84711	-1.02089
106008072	chr8:106008072:G:C	3.3866e-27	-6.38037e-10	-0.570155	0.00029529	-6.38037e-10	-0.468082
106008178	chr8:106008178:C:T	7.83041e-28	-1.29219	-0.742357	4.26326e-05	-1.75094	-0.652482
106008240	chr8:106008240:A:C	1.98204e-27	-6.38037e-10	-1.10586	0.000163947	-6.38037e-10	-1.0565
106008420	chr8:106008420:G:A	7.71765e-28	-1.29471	-0.754346	4.19271e-05	-1.75424	-0.665865
106008561	chr8:106008561:G:A	1.32745e-27	-0.196036	-1.31069	3.61105e-05	-1.26282	-1.30664
106009374	chr8:106009374:ATATTATTTATTT:A	4.35013e-28	-1.52737	-1.09499	2.42748e-05	-1.93216	-1.03444
106009663	chr8:106009663:A:T	1.4291e-26	-6.38037e-10	0.869651	0.00119238	-6.38037e-10	0.927669
106009717	chr8:106009717:T:C	1.97835e-27	-6.38037e-10	-1.10772	0.000163607	-6.38037e-10	-1.05857
106009836	chr8:106009836:G:T	3.32927e-27	-6.38037e-10	-0.587227	0.000260551	-6.38037e-10	-0.593239
106010016	chr8:106010016:T:C	1.6169e-27	-6.38037e-10	-1.30947	0.000127748	-6.38037e-10	-1.30598
106010246	chr8:106010246:G:A	3.28861e-27	-6.38037e-10	-0.599515	0.000286191	-6.38037e-10	-0.499378
106010358	chr8:106010358:A:C	2.1409e-27	-1.23388	0.205127	0.000131031	-1.7054	0.424795
106010518	chr8:106010518:A:T	2.25195e-27	-6.38037e-10	-0.978184	0.000171189	-6.38037e-10	-1.01327
106010560	chr8:106010560:T:A	1.65264e-27	-6.38037e-10	-1.28761	0.000130873	-6.38037e-10	-1.28181
106010666	chr8:106010666:G:A	4.14653e-28	-1.40055	-1.26974	1.97928e-05	-1.89164	-1.27908
106011004	chr8:106011004:G:A	4.15066e-28	-1.39905	-1.27025	1.99323e-05	-1.88415	-1.27954
106011780	chr8:106011780:C:T	2.24586e-27	-6.38037e-10	-0.980893	0.000181671	-6.38037e-10	-0.953839
106011841	chr8:106011841:C:T	8.69585e-27	-6.38037e-10	0.372865	0.000833717	-6.38037e-10	0.569855
106011901	chr8:106011901:C:T	8.87877e-28	-0.672978	-1.23593	2.94365e-05	-1.55851	-1.2153
106012030	chr8:106012030:A:G	1.52588e-27	-1.29154	-0.0758679	9.13068e-05	-1.75416	0.11235
106012193	chr8:106012193:T:G	3.57054e-27	-6.38037e-10	-0.517263	0.000279736	-6.38037e-10	-0.522193
106012217	chr8:106012217:C:T	1.58292e-27	-0.230529	-1.10018	4.46394e-05	-1.29427	-1.06316
106012229	chr8:106012229:T:C	4.13558e-28	-1.82828	-0.844662	2.38956e-05	-2.20003	-0.782311
106012277	chr8:106012277:C:T	1.50387e-27	-1.31361	-0.068329	9.05005e-05	-1.77121	0.120529
106012283	chr8:106012283:T:C	3.18793e-27	-6.38037e-10	-0.63061	0.000283177	-6.38037e-10	-0.509966
106012467	chr8:106012467:T:A	1.58234e-27	-0.231785	-1.09929	4.47391e-05	-1.29325	-1.06194
106012483	chr8:106012483:A:G	2.04817e-27	-6.38037e-10	-1.07304	0.000163963	-6.38037e-10	-1.0564
106012634	chr8:106012634:T:G	4.16574e-28	-1.80695	-0.858717	2.38355e-05	-2.18748	-0.797381
106013733	chr8:106013733:A:G	3.99595e-27	-6.38037e-10	-0.404701	0.000334157	-6.38037e-10	-0.344428
106013734	chr8:106013734:G:A	1.58699e-27	-6.38037e-10	-1.32814	0.000124916	-6.38037e-10	-1.3284
106013919	chr8:106013919:C:T	2.52852e-28	-2.05295	-1.11198	1.3914e-05	-2.38231	-1.14084
106014183	chr8:106014183:AG:A	1.86538e-28	-2.19974	-1.26936	1.4649e-05	-2.21592	-1.25575
106014370	chr8:106014370:A:G	1.14559e-26	-6.38037e-10	0.648526	0.00115329	-6.38037e-10	0.894335
106014640	chr8:106014640:G:A	1.54717e-28	-2.34188	-1.31426	3.15722e-05	-1.40765	-1.29612
106014685	chr8:106014685:G:A	7.98256e-28	-1.38241	-0.632896	4.64817e-05	-1.83071	-0.486273
106014820	chr8:106014820:T:A	9.48638e-27	-6.38037e-10	0.459876	0.000913891	-6.38037e-10	0.661673
106014913	chr8:106014913:C:T	9.14725e-28	-0.646473	-1.23264	2.98848e-05	-1.54863	-1.21006
106015275	chr8:106015275:G:T	7.90881e-27	-6.38037e-10	0.277997	0.000585609	-6.38037e-10	0.216614
106015357	chr8:106015357:G:C	3.29019e-27	-6.38037e-10	-0.599037	0.000257422	-6.38037e-10	-0.605324
106015636	chr8:106015636:G:A	2.3102e-26	-6.38037e-10	1.34994	0.00268385	-6.38037e-10	1.73897
106015928	chr8:106015928:C:T	1.52989e-28	-2.3531	-1.31427	3.32742e-05	-1.3552	-1.29606
106016416	chr8:106016416:T:C	3.27054e-27	-6.38037e-10	-0.605025	0.000256141	-6.38037e-10	-0.61031
106017167	chr8:106017167:A:G	4.09986e-28	-1.86594	-0.815678	2.40845e-05	-2.22338	-0.75109
106017468	chr8:106017468:G:A	3.70718e-27	-6.38037e-10	-0.479709	0.000312401	-6.38037e-10	-0.411752
106017592	chr8:106017592:A:G	1.84302e-27	-0.11412	-1.06446	5.10616e-05	-1.20312	-1.01988
106017732	chr8:106017732:C:T	4.72459e-27	-6.38037e-10	-0.2372	0.000435723	-6.38037e-10	-0.0790318
106017740	chr8:106017740:G:T	3.04066e-27	-6.38037e-10	-0.677908	0.000260561	-6.38037e-10	-0.5932
106018759	chr8:106018759:G:A	2.69492e-27	-6.38037e-10	-0.798613	0.00022103	-6.38037e-10	-0.757739
106018858	chr8:106018858:C:T	3.96551e-28	-1.8723	-0.842634	2.33332e-05	-2.22628	-0.779886
106018891	chr8:106018891:A:T	1.64626e-27	-6.38037e-10	-1.29148	0.000126025	-6.38037e-10	-1.31956
106019109	chr8:106019109:T:C	3.89429e-27	-6.38037e-10	-0.43047	0.000328717	-6.38037e-10	-0.360841
106019644	chr8:106019644:A:C	4.681e-28	-1.44504	-1.10402	2.06938e-05	-2.02628	-1.09993
106019785	chr8:106019785:A:G	4.32521e-28	-1.8196	-0.808509	2.49421e-05	-2.19571	-0.743765
106019860	chr8:106019860:A:G	5.03009e-27	-6.38037e-10	-0.174544	0.00047116	-6.38037e-10	-0.000841081
106020077	chr8:106020077:C:T	3.27178e-27	-6.38037e-10	-0.604648	0.000256252	-6.38037e-10	-0.609878
106020242	chr8:106020242:G:A	2.28175e-27	-6.38037e-10	-0.965039	0.000184422	-6.38037e-10	-0.938812
106020358	chr8:106020358:A:G	7.61633e-28	-2.06227	-3.32691e-10	4.50621e-05	-2.348	-3.32691e-10
106020753	chr8:106020753:G:A	3.195e-27	-6.38037e-10	-0.628394	0.00027347	-6.38037e-10	-0.544849
106020929	chr8:106020929:A:C	7.29566e-28	-2.10529	-3.32691e-10	8.0496e-05	-1.76783	-3.32691e-10
106020990	chr8:106020990:T:C	4.00262e-28	-1.42319	-1.28242	1.93639e-05	-1.90176	-1.29086
106021029	chr8:106021029:C:T	2.65566e-28	-2.02518	-1.0907	1.43171e-05	-2.37366	-1.12092
106021309	chr8:106021309:C:G	3.94491e-28	-1.86029	-0.85985	2.3042e-05	-2.22054	-0.798177
106021486	chr8:106021486:A:C	4.25653e-28	-1.83918	-0.804934	2.47385e-05	-2.20742	-0.740257
106022093	chr8:106022093:T:C	2.10282e-27	-6.38037e-10	-1.0467	0.00016447	-6.38037e-10	-1.05331
106022141	chr8:106022141:C:T	5.99429e-27	-6.38037e-10	0.00082622	0.000544692	-6.38037e-10	0.144181
106022634	chr8:106022634:T:C	2.73632e-28	-2.03189	-1.05407	1.47878e-05	-2.37526	-1.08698
106022770	chr8:106022770:T:C	4.52228e-28	-1.80008	-0.783471	2.59355e-05	-2.18342	-0.717001
106022892	chr8:106022892:G:A	4.14976e-28	-1.3705	-1.29902	2.09847e-05	-1.83008	-1.28216
106022923	chr8:106022923:T:C	4.08325e-28	-1.83166	-0.854012	2.35897e-05	-2.20347	-0.791755
106023000	chr8:106023000:A:G	5.05537e-27	-6.38037e-10	-0.169531	0.00039692	-6.38037e-10	-0.172305
106023070	chr8:106023070:A:G	4.22143e-28	-1.81784	-0.834554	2.42935e-05	-2.1945	-0.771327
106023302	chr8:106023302:A:C	9.28783e-25	5.04389	-3.32691e-10	0.0116691	3.20866	-3.32691e-10
106023673	chr8:106023673:G:A	2.11156e-27	-6.38037e-10	-1.04255	0.000169839	-6.38037e-10	-1.02119
106023679	chr8:106023679:A:T	1.50876e-27	-0.0496297	-1.32906	3.85473e-05	-1.17558	-1.32858
106023745	chr8:106023745:C:T	1.4398e-28	-2.41439	-1.31368	1.18519e-05	-2.3645	-1.31905
106023824	chr8:106023824:A:G	4.26314e-28	-1.79858	-0.843975	2.43352e-05	-2.18284	-0.781269
106023875	chr8:106023875:G:T	4.29694e-28	-1.7904	-0.844262	2.44423e-05	-2.17815	-0.781574
106023921	chr8:106023921:T:G	1.61863e-27	-6.38037e-10	-1.3084	0.000128769	-6.38037e-10	-1.29802
106023955	chr8:106023955:G:C	3.88351e-27	-6.38037e-10	-0.433243	0.000327771	-6.38037e-10	-0.363725
106024273	chr8:106024273:A:G	4.24265e-28	-1.83264	-0.814742	2.4572e-05	-2.20399	-0.750442
106024283	chr8:106024283:A:G	4.29864e-28	-1.79984	-0.834428	2.457e-05	-2.18338	-0.771128
106024299	chr8:106024299:A:G	1.68395e-27	-0.257378	-1.01146	4.8642e-05	-1.30865	-0.962898
106024720	chr8:106024720:A:C	2.43308e-28	-2.07791	-1.1255	2.12034e-05	-1.96302	-1.13885
106024829	chr8:106024829:T:C	2.75969e-27	-6.38037e-10	-0.774865	0.000234422	-6.38037e-10	-0.698914
106025104	chr8:106025104:G:A	7.76264e-27	-6.38037e-10	0.259341	0.000690309	-6.38037e-10	0.381101
106025227	chr8:106025227:G:A	4.11953e-28	-1.85618	-0.820647	2.40902e-05	-2.21758	-0.756657
106025243	chr8:106025243:C:A	1.66605e-27	-6.38037e-10	-1.27953	0.000131993	-6.38037e-10	-1.27329
106025259	chr8:106025259:C:T	3.56108e-27	-6.38037e-10	-0.519919	0.00029963	-6.38037e-10	-0.45349
106025329	chr8:106025329:C:T	3.33602e-27	-6.38037e-10	-0.585202	0.000261263	-6.38037e-10	-0.590513
106025469	chr8:106025469:A:G	2.71936e-27	-6.38037e-10	-0.789586	0.000223117	-6.38037e-10	-0.748341
106025549	chr8:106025549:G:A	5.35246e-28	-2.41501	-3.32691e-10	4.48765e-05	-2.35212	-3.32691e-10
106025722	chr8:106025722:A:C	2.68661e-27	-6.38037e-10	-0.8017	0.000220324	-6.38037e-10	-0.760941
106025762	chr8:106025762:C:T	2.78517e-26	-6.38037e-10	1.53691	0.00321323	-6.38037e-10	1.91899
106025770	chr8:106025770:T:C	4.17648e-28	-1.82065	-0.842444	2.40511e-05	-2.19635	-0.779506
106025864	chr8:106025864:C:T	4.46664e-27	-6.38037e-10	-0.293346	0.000404045	-6.38037e-10	-0.154512
106026425	chr8:106026425:A:C	1.37765e-27	-0.16187	-1.30773	3.62495e-05	-1.25757	-1.30805
106026725	chr8:106026725:C:T	3.8392e-27	-6.38037e-10	-0.444717	0.000322768	-6.38037e-10	-0.379105
106027308	chr8:106027308:A:G	2.63539e-27	-6.38037e-10	-0.82095	0.000215971	-6.38037e-10	-0.780894
106027482	chr8:106027482:A:G	2.66769e-27	-6.38037e-10	-0.808769	0.000218522	-6.38037e-10	-0.769151
106027672	chr8:106027672:C:T	5.90736e-28	-2.31637	-3.32691e-10	6.12291e-05	-2.04142	-3.32691e-10
106027730	chr8:106027730:C:T	4.06517e-28	-1.41735	-1.27276	1.94742e-05	-1.90517	-1.28178
106027773	chr8:106027773:T:C	4.19948e-28	-1.80379	-0.853814	2.40072e-05	-2.1859	-0.791784
106027938	chr8:106027938:A:T	2.77377e-27	-6.38037e-10	-0.769774	0.00020931	-6.38037e-10	-0.812223
106028075	chr8:106028075:T:C	2.60631e-27	-6.38037e-10	-0.832047	0.0002136	-6.38037e-10	-0.791932
106028676	chr8:106028676:C:G	2.31713e-27	-6.38037e-10	-0.94965	0.000186309	-6.38037e-10	-0.928633
106028728	chr8:106028728:G:A	1.02931e-27	-0.446093	-1.315	2.9896e-05	-1.44291	-1.31541
106028738	chr8:106028738:A:G	2.68462e-27	-6.38037e-10	-0.802443	0.000220175	-6.38037e-10	-0.761616
106028752	chr8:106028752:T:C	4.1543e-28	-1.83015	-0.838275	2.40073e-05	-2.20218	-0.775499
106028785	chr8:106028785:G:C	4.41215e-28	-1.34859	-1.25961	2.07469e-05	-1.85382	-1.26983
106028802	chr8:106028802:G:A	4.37165e-28	-1.78753	-0.829894	2.48737e-05	-2.17582	-0.766409
106028948	chr8:106028948:T:A	3.92289e-28	-1.86291	-0.862832	2.29514e-05	-2.22162	-0.80104
106029006	chr8:106029006:T:C	8.79125e-28	-1.91881	-3.32691e-10	7.39567e-05	-1.85256	-3.32691e-10
106029254	chr8:106029254:C:G	4.49468e-28	-1.28496	-1.30471	2.11014e-05	-1.79602	-1.31068
106029304	chr8:106029304:T:C	4.54439e-28	-1.7428	-0.835868	2.54129e-05	-2.14741	-0.773372
106029603	chr8:106029603:G:T	4.33051e-28	-1.37107	-1.25581	2.0465e-05	-1.87096	-1.26636
106029623	chr8:106029623:C:T	4.27793e-28	-1.82254	-0.816552	2.46918e-05	-2.19747	-0.752092
106030105	chr8:106030105:G:A	4.31692e-28	-1.82488	-0.80514	2.49574e-05	-2.19864	-0.740234
106030373	chr8:106030373:T:C	3.62939e-27	-6.38037e-10	-0.500916	0.000329738	-6.38037e-10	-0.357741
106030748	chr8:106030748:G:A	8.62259e-27	-6.38037e-10	0.364404	0.000826248	-6.38037e-10	0.560856
106030769	chr8:106030769:A:T	3.96054e-27	-6.38037e-10	-0.413601	0.000331975	-6.38037e-10	-0.350978
106031049	chr8:106031049:A:G	5.05118e-28	-1.88037	-0.592575	3.00034e-05	-2.23294	-0.521794
106031317	chr8:106031317:C:G	2.55901e-28	-2.03496	-1.11798	1.39541e-05	-2.37497	-1.1453
106031430	chr8:106031430:C:T	3.47199e-27	-6.38037e-10	-0.545254	0.000289818	-6.38037e-10	-0.486787
106031569	chr8:106031569:G:A	9.46464e-28	-0.67011	-1.17489	3.31062e-05	-1.48586	-1.17046
106031770	chr8:106031770:C:CAT	1.67535e-27	-6.38037e-10	-1.27396	0.000132766	-6.38037e-10	-1.26745
106031931	chr8:106031931:G:A	4.27164e-28	-1.82384	-0.816727	2.46519e-05	-2.19779	-0.753394
106032207	chr8:106032207:C:T	4.26902e-28	-1.39812	-1.24306	2.02319e-05	-1.89535	-1.25343
106032339	chr8:106032339:G:C	4.2138e-28	-1.79319	-0.861012	2.39432e-05	-2.18106	-0.799292
106032369	chr8:106032369:G:A	4.88019e-28	-1.79641	-0.710969	2.79568e-05	-2.18198	-0.6434
106032445	chr8:106032445:C:G	1.98723e-27	-6.38037e-10	-1.10324	0.000159502	-6.38037e-10	-1.08399
106032659	chr8:106032659:C:T	5.18728e-28	-2.39471	-0.0516448	5.58172e-05	-2.21157	0.0776145
106033081	chr8:106033081:A:G	5.15653e-28	-1.78494	-0.667365	2.94331e-05	-2.17583	-0.598086
106033130	chr8:106033130:G:A	2.63925e-27	-6.38037e-10	-0.819486	0.000223127	-6.38037e-10	-0.7483
106033224	chr8:106033224:G:A	1.60959e-27	-6.38037e-10	-1.314	0.000126917	-6.38037e-10	-1.31251
106033490	chr8:106033490:C:T	3.27596e-28	-1.59075	-1.3152	1.74059e-05	-1.9875	-1.31173
106033861	chr8:106033861:T:C	2.81033e-28	-1.99187	-1.06739	1.48622e-05	-2.35986	-1.09736
106034370	chr8:106034370:T:C	3.50322e-27	-6.38037e-10	-0.5363	0.000272896	-6.38037e-10	-0.54695
106034494	chr8:106034494:A:G	4.94865e-28	-1.79779	-0.695662	2.83651e-05	-2.18327	-0.627608
106034839	chr8:106034839:T:C	3.41131e-27	-6.38037e-10	-0.562885	0.000265797	-6.38037e-10	-0.573305
106035410	chr8:106035410:C:T	2.83436e-27	-6.38037e-10	-0.748165	0.000235003	-6.38037e-10	-0.696441
106035551	chr8:106035551:C:T	4.98459e-28	-1.76997	-0.716249	2.82206e-05	-2.16648	-0.649511
106035823	chr8:106035823:C:A	2.5677e-28	-2.05753	-1.09202	2.24129e-05	-1.94044	-1.10596
106035867	chr8:106035867:T:C	4.39959e-28	-1.32976	-1.28129	2.08024e-05	-1.83152	-1.28945
106036580	chr8:106036580:A:C	2.2733e-27	-0.271785	-0.696961	7.33073e-05	-1.22214	-0.639239
106036597	chr8:106036597:G:A	4.84313e-28	-1.78698	-0.728022	2.76317e-05	-2.17686	-0.660213
106036633	chr8:106036633:T:G	3.96027e-27	-6.38037e-10	-0.413669	0.000325666	-6.38037e-10	-0.370165
106037550	chr8:106037550:G:A	2.71053e-27	-6.38037e-10	-0.792835	0.000236265	-6.38037e-10	-0.691085
106037977	chr8:106037977:G:A	4.79846e-28	-1.23077	-1.2935	2.20418e-05	-1.76326	-1.29984
106038183	chr8:106038183:G:C	1.64963e-27	-6.38037e-10	-1.28943	0.000130183	-6.38037e-10	-1.2871
106038301	chr8:106038301:G:T	4.38029e-28	-1.2999	-1.31555	2.04048e-05	-1.82071	-1.31956
106038727	chr8:106038727:C:A	4.34177e-28	-1.88445	-0.739836	2.58033e-05	-2.23133	-0.674212
106038970	chr8:106038970:T:A	4.47938e-28	-1.90156	-0.691518	2.68121e-05	-2.24243	-0.624751
106039194	chr8:106039194:T:C	1.50221e-26	-6.38037e-10	0.919542	0.00170223	-6.38037e-10	1.28365
106039340	chr8:106039340:A:C	9.59587e-28	-0.725126	-1.10611	3.44352e-05	-1.52266	-1.0943
106039465	chr8:106039465:A:C	8.90164e-27	-6.38037e-10	0.396254	0.000854526	-6.38037e-10	0.594508
106039617	chr8:106039617:T:C	2.11073e-27	-2.35712	1.31418	0.000248766	-2.13933	1.49981
106039646	chr8:106039646:C:T	4.49075e-28	-2.41288	-0.177666	4.55473e-05	-2.27731	-0.0599736
106040003	chr8:106040003:A:T	6.78519e-28	-2.17782	-3.32691e-10	5.50243e-05	-2.14826	-3.32691e-10
106040023	chr8:106040023:A:G	3.05411e-28	-1.93854	-1.03754	1.7917e-05	-2.27448	-0.995807
106040281	chr8:106040281:T:C	4.68347e-28	-1.82714	-0.721392	2.7167e-05	-2.19774	-0.656292
106041111	chr8:106041111:G:C	4.82195e-28	-1.79638	-0.72301	2.75773e-05	-2.18141	-0.657632
106041153	chr8:106041153:T:C	5.10161e-28	-1.83466	-0.628352	2.9586e-05	-2.20383	-0.564911
106041218	chr8:106041218:T:C	4.56676e-28	-1.27966	-1.29411	2.12962e-05	-1.79686	-1.30065
106041280	chr8:106041280:C:A	7.41013e-27	-6.38037e-10	0.212867	0.000723519	-6.38037e-10	0.428088
106041898	chr8:106041898:G:A	6.50414e-28	-2.22013	-3.32691e-10	7.00781e-05	-1.90643	-3.32691e-10
106041903	chr8:106041903:A:G	2.06872e-27	-6.38037e-10	-1.06305	0.000166283	-6.38037e-10	-1.04235
106041969	chr8:106041969:A:C	4.83283e-28	-1.79853	-0.718606	2.76303e-05	-2.1841	-0.653029
106041993	chr8:106041993:C:T	2.2665e-27	-6.38037e-10	-0.971743	0.000182864	-6.38037e-10	-0.947297
106042001	chr8:106042001:G:A	4.66406e-28	-1.27517	-1.27751	2.17276e-05	-1.792	-1.28546
106042059	chr8:106042059:C:A	3.38726e-27	-6.38037e-10	-0.569959	0.000263929	-6.38037e-10	-0.580357
106042181	chr8:106042181:T:C	8.31475e-28	-1.97454	-3.32691e-10	6.60044e-05	-1.96632	-3.32691e-10
106043110	chr8:106043110:G:A	1.80005e-27	-6.38037e-10	-1.20217	0.000140577	-6.38037e-10	-1.21028
106043111	chr8:106043111:C:A	1.78935e-27	-6.38037e-10	-1.20813	0.000139768	-6.38037e-10	-1.21606
106043129	chr8:106043129:C:T	4.94967e-28	-1.78319	-0.710057	2.81406e-05	-2.17447	-0.64435
106043198	chr8:106043198:A:C	8.7504e-27	-6.38037e-10	0.379118	0.00100211	-6.38037e-10	0.753824
106043447	chr8:106043447:T:C	1.83226e-27	-6.38037e-10	-1.18443	0.000143103	-6.38037e-10	-1.19247
106043736	chr8:106043736:T:C	8.51195e-28	-1.9511	-3.32691e-10	4.9364e-05	-2.25682	-3.32691e-10
106043765	chr8:106043765:C:T	3.63756e-27	0.0457755	-0.544444	0.00010592	-1.01864	-0.47471
106044034	chr8:106044034:C:T	4.69254e-28	-1.78476	-0.761828	2.66539e-05	-2.17434	-0.698762
106044139	chr8:106044139:C:A	4.10305e-27	-6.38037e-10	-0.378251	0.000337594	-6.38037e-10	-0.334196
106044141	chr8:106044141:C:A	4.09344e-27	-6.38037e-10	-0.380595	0.000336798	-6.38037e-10	-0.336554
106044411	chr8:106044411:G:A	1.67316e-27	-6.38037e-10	-1.27527	0.000133794	-6.38037e-10	-1.25974
106044432	chr8:106044432:A:C	4.01308e-27	-6.38037e-10	-0.400423	0.000371101	-6.38037e-10	-0.239565
106044509	chr8:106044509:C:T	4.09598e-27	-6.38037e-10	-0.379975	0.000337008	-6.38037e-10	-0.335931
106044566	chr8:106044566:C:T	3.48752e-27	-6.38037e-10	-0.540791	0.000271534	-6.38037e-10	-0.551951
106044606	chr8:106044606:C:T	1.99773e-27	-6.38037e-10	-1.09797	0.00017738	-6.38037e-10	-0.977745
106044805	chr8:106044805:G:A	4.80046e-28	-1.46374	-1.06012	2.29645e-05	-1.94254	-1.07955
106044882	chr8:106044882:G:C	1.61121e-27	-6.38037e-10	-1.313	0.000127051	-6.38037e-10	-1.31145
106045036	chr8:106045036:T:G	1.61693e-27	-6.38037e-10	-1.30945	0.00013122	-6.38037e-10	-1.27917
106045240	chr8:106045240:A:G	2.06926e-27	-6.38037e-10	-1.06279	0.00016633	-6.38037e-10	-1.04206
106045281	chr8:106045281:A:T	2.65647e-27	-0.0590891	-0.753894	7.99331e-05	-1.07319	-0.701661
106045318	chr8:106045318:C:T	4.60822e-28	-1.76387	-0.800857	2.59106e-05	-2.16156	-0.739831
106045633	chr8:106045633:A:G	1.87578e-27	-0.366148	-0.794809	6.24137e-05	-1.27861	-0.743644
106045679	chr8:106045679:A:G	2.83647e-28	-1.96388	-1.08613	1.47343e-05	-2.3512	-1.11466
106045881	chr8:106045881:G:C	1.92446e-27	-0.336691	-0.798643	6.33635e-05	-1.25901	-0.748138
106046056	chr8:106046056:A:G	2.1075e-27	-2.3316	1.28712	0.000254289	-2.08872	1.47115
106046634	chr8:106046634:G:T	3.70098e-27	0.0557729	-0.537155	0.000106904	-1.01641	-0.467694
106047230	chr8:106047230:AC:A	1.60959e-27	-6.38037e-10	-1.314	0.000126917	-6.38037e-10	-1.31251
106047305	chr8:106047305:T:C	4.10305e-27	-6.38037e-10	-0.378251	0.000337594	-6.38037e-10	-0.334196
106047355	chr8:106047355:A:G	4.5941e-28	-1.95166	-0.616131	2.87522e-05	-2.26042	-0.536904
106047358	chr8:106047358:TAAA:T	3.60059e-27	-6.38037e-10	-0.508884	0.000284908	-6.38037e-10	-0.503872
106047410	chr8:106047410:A:G	4.84884e-28	-1.92017	-0.593655	2.9962e-05	-2.24218	-0.513933
106047653	chr8:106047653:C:T	1.304e-27	-1.52454	-3.32691e-10	6.98443e-05	-1.90977	-3.32691e-10
106047869	chr8:106047869:T:C	3.41442e-27	-6.38037e-10	-0.561974	0.000266031	-6.38037e-10	-0.572427
106047896	chr8:106047896:C:T	3.41442e-27	-6.38037e-10	-0.561974	0.000266031	-6.38037e-10	-0.572427
106047925	chr8:106047925:C:T	4.16011e-27	-6.38037e-10	-0.364441	0.000325828	-6.38037e-10	-0.369668
106047965	chr8:106047965:G:A	1.61799e-27	-6.38037e-10	-1.30879	0.000128708	-6.38037e-10	-1.2985
106048282	chr8:106048282:T:G	2.00069e-27	-6.38037e-10	-1.09649	0.000158391	-6.38037e-10	-1.09097
106048526	chr8:106048526:A:G	2.06772e-27	-6.38037e-10	-1.06354	0.000166198	-6.38037e-10	-1.04286
106048677	chr8:106048677:G:C	3.23984e-28	-1.8546	-1.06244	1.98239e-05	-2.15235	-1.0168
106048843	chr8:106048843:A:T	3.98502e-28	-1.93668	-0.773342	2.56969e-05	-2.19206	-0.717605
106048885	chr8:106048885:T:C	3.98113e-27	-6.38037e-10	-0.408417	0.000368069	-6.38037e-10	-0.247769
106049496	chr8:106049496:G:A	2.22372e-27	-0.239175	-0.751626	7.26664e-05	-1.16805	-0.70211
106049680	chr8:106049680:A:AGT	2.01794e-27	-0.307394	-0.780509	6.78282e-05	-1.2084	-0.730658
106049711	chr8:106049711:G:C	3.30385e-27	-6.38037e-10	-0.594893	0.000257486	-6.38037e-10	-0.605074
106049914	chr8:106049914:C:CA	1.99571e-27	-1.09898	-3.32691e-10	0.00028231	-0.513034	-3.32691e-10
106049997	chr8:106049997:C:T	1.61483e-27	-6.38037e-10	-1.31075	0.000127349	-6.38037e-10	-1.30911
106050501	chr8:106050501:T:A	3.89542e-27	-6.38037e-10	-0.43018	0.000305433	-6.38037e-10	-0.434309
106050559	chr8:106050559:G:T	1.60864e-27	-6.38037e-10	-1.31459	0.000126839	-6.38037e-10	-1.31312
106050591	chr8:106050591:G:A	1.77508e-27	-0.789736	-0.426398	0.00010095	-1.24896	-0.29245
106050594	chr8:106050594:A:G	1.81564e-27	-6.38037e-10	-1.19354	0.00015331	-6.38037e-10	-1.12358
106050620	chr8:106050620:C:G	6.06635e-27	-6.38037e-10	0.0127759	0.000588797	-6.38037e-10	0.222043
106050898	chr8:106050898:A:G	8.72314e-28	-1.43197	-0.494619	5.36401e-05	-1.80617	-0.36757
106051056	chr8:106051056:A:G	5.33436e-28	-2.4184	-3.32691e-10	4.86781e-05	-2.27081	-3.32691e-10
106051104	chr8:106051104:A:G	1.587e-27	-6.38037e-10	-1.32814	0.00012519	-6.38037e-10	-1.32621
106051238	chr8:106051238:C:A	2.11209e-27	-6.38037e-10	-1.0423	0.000171545	-6.38037e-10	-1.0112
106051984	chr8:106051984:A:ACT	5.90643e-28	-2.31653	-3.32691e-10	4.69486e-05	-2.30698	-3.32691e-10
106052659	chr8:106052659:C:T	2.8607e-28	-1.97845	-1.06305	1.49961e-05	-2.3559	-1.09236
106052701	chr8:106052701:A:G	3.14427e-28	-1.89094	-1.05605	1.56329e-05	-2.32096	-1.0857
106052769	chr8:106052769:T:C	2.11209e-27	-6.38037e-10	-1.0423	0.000171545	-6.38037e-10	-1.0112
106052877	chr8:106052877:G:A	4.91978e-28	-1.21264	-1.28666	2.28399e-05	-1.73379	-1.29374
106053470	chr8:106053470:G:A	1.58324e-26	-6.38037e-10	0.97208	0.00179741	-6.38037e-10	1.33806
106053560	chr8:106053560:C:T	3.26477e-27	-6.38037e-10	-0.606792	0.000254207	-6.38037e-10	-0.61789
106053572	chr8:106053572:G:T	2.05359e-27	-6.38037e-10	-1.07039	0.000166541	-6.38037e-10	-1.0408
106053920	chr8:106053920:A:T	1.59638e-27	-6.38037e-10	-1.32225	0.00012582	-6.38037e-10	-1.32118
106054509	chr8:106054509:T:C	2.02967e-27	-6.38037e-10	-1.08211	0.000162498	-6.38037e-10	-1.06537
106054707	chr8:106054707:C:T	3.11133e-27	-6.38037e-10	-0.65493	0.000254629	-6.38037e-10	-0.61623
106054708	chr8:106054708:G:A	3.87028e-27	0.549549	-0.986203	0.000110213	-0.494334	-0.95929
106055238	chr8:106055238:T:G	1.61093e-27	-6.38037e-10	-1.31317	0.000127027	-6.38037e-10	-1.31164
106055973	chr8:106055973:T:C	2.21779e-27	-6.38037e-10	-0.99347	0.000179085	-6.38037e-10	-0.968177
106055986	chr8:106055986:T:C	1.90312e-26	-6.38037e-10	1.1561	0.00219213	-6.38037e-10	1.53659
106056464	chr8:106056464:C:A	2.14073e-27	-6.38037e-10	-1.02883	0.000180582	-6.38037e-10	-0.959852
106056613	chr8:106056613:C:G	3.52189e-27	-6.38037e-10	-0.530983	0.000288977	-6.38037e-10	-0.48969
106056656	chr8:106056656:T:C	1.40614e-26	-6.38037e-10	0.853452	0.00148189	-6.38037e-10	1.14503
106056876	chr8:106056876:AT:A	1.68664e-27	-1.26724	-3.32691e-10	0.000121003	-1.36022	-3.32691e-10
106057069	chr8:106057069:G:A	2.24235e-27	-6.38037e-10	-0.982456	0.000182884	-6.38037e-10	-0.947189
106057644	chr8:106057644:C:G	4.02376e-28	-1.37792	-1.32243	2.79238e-05	-1.50483	-1.32173
106057833	chr8:106057833:G:A	6.77267e-27	-6.38037e-10	0.122913	0.000641137	-6.38037e-10	0.307204
106058033	chr8:106058033:C:T	5.16748e-27	-6.38037e-10	-0.147596	0.000437349	-6.38037e-10	-0.0753081
106058846	chr8:106058846:C:T	2.47342e-27	-6.38037e-10	-0.884381	0.000212175	-6.38037e-10	-0.798627
106058893	chr8:106058893:T:C	3.20194e-27	-6.38037e-10	-0.626225	0.000284	-6.38037e-10	-0.507063
106059096	chr8:106059096:G:A	7.01108e-27	-6.38037e-10	0.157511	0.000664716	-6.38037e-10	0.34332
106059379	chr8:106059379:G:T	4.2051e-28	-1.35985	-1.29642	2.04144e-05	-1.83735	-1.30245
106059799	chr8:106059799:G:A	4.24697e-28	-1.39662	-1.24974	2.0873e-05	-1.85875	-1.25883
106059907	chr8:106059907:C:A	2.52724e-27	-0.862855	-3.32691e-10	0.000122375	-1.34895	-3.32691e-10
106060726	chr8:106060726:C:G	4.31171e-28	-1.97924	-0.651995	2.76283e-05	-2.27344	-0.563758
106060779	chr8:106060779:T:TC	1.87322e-27	-6.38037e-10	-1.16232	0.000147101	-6.38037e-10	-1.16492
106061260	chr8:106061260:A:G	3.05866e-27	-6.38037e-10	-0.672005	0.000261051	-6.38037e-10	-0.591322
106061557	chr8:106061557:A:T	7.10014e-28	-0.871271	-1.26118	2.06995e-05	-1.85336	-1.27257
106062096	chr8:106062096:A:G	1.61973e-27	-6.38037e-10	-1.30772	0.000127004	-6.38037e-10	-1.31182
106062146	chr8:106062146:A:G	2.91589e-27	-6.38037e-10	-0.719806	0.000250163	-6.38037e-10	-0.633927
106062248	chr8:106062248:T:C	1.75209e-27	-6.38037e-10	-1.22917	0.00013692	-6.38037e-10	-1.23664
106062329	chr8:106062329:T:A	2.01542e-28	-2.17971	-1.21203	1.90593e-05	-1.98508	-1.2234
106062402	chr8:106062402:CTG:C	1.70288e-27	-6.38037e-10	-1.25766	0.000136307	-6.38037e-10	-1.24113
106062484	chr8:106062484:T:G	2.36873e-27	-0.927629	-3.32691e-10	7.44594e-05	-1.84578	-3.32691e-10
106062570	chr8:106062570:C:T	1.62136e-27	-6.38037e-10	-1.30672	0.00012712	-6.38037e-10	-1.31091
106062765	chr8:106062765:A:T	2.76826e-28	-2.37656	-0.697786	2.34611e-05	-2.33427	-0.666422
106062842	chr8:106062842:T:C	4.66454e-28	-1.23245	-1.32013	4.26344e-05	-1.09859	-1.30479
106063179	chr8:106063179:A:C	6.81506e-28	-1.04308	-1.13036	2.10185e-05	-1.95234	-1.15829
106063290	chr8:106063290:G:A	8.73748e-28	-0.62028	-1.30466	3.75598e-05	-1.22389	-1.30622
106063364	chr8:106063364:T:C	3.49848e-27	0.613817	-1.15147	8.89327e-05	-0.528042	-1.14012
106063447	chr8:106063447:T:C	1.6239e-27	-6.38037e-10	-1.30515	0.000127301	-6.38037e-10	-1.30948
106063698	chr8:106063698:T:TGTATAAGG	1.62387e-27	-6.38037e-10	-1.30517	0.000127298	-6.38037e-10	-1.30951
106063732	chr8:106063732:A:G	1.84119e-27	-1.17957	-3.32691e-10	6.3758e-05	-2.00094	-3.32691e-10
106063752	chr8:106063752:A:G	2.64131e-27	-6.38037e-10	-0.818707	0.000223649	-6.38037e-10	-0.74596
106063968	chr8:106063968:TCTGA:T	5.10591e-28	-1.38199	-1.08017	1.85651e-05	-2.12505	-1.1097
106064020	chr8:106064020:G:A	3.23503e-26	-6.38037e-10	1.68664	0.0039517	-6.38037e-10	2.12586
106064193	chr8:106064193:G:A	4.35635e-28	-2.0279	-0.593032	4.21932e-05	-1.8183	-0.595476
106064417	chr8:106064417:G:A	2.45937e-27	-6.38037e-10	-0.890077	0.000205935	-6.38037e-10	-0.828478
106064604	chr8:106064604:T:G	1.57498e-26	-6.38037e-10	0.966848	0.00129807	-6.38037e-10	1.01259
106065074	chr8:106065074:C:G	5.35017e-27	-6.38037e-10	-0.112854	0.000523519	-6.38037e-10	0.104535
106065401	chr8:106065401:G:A	6.51808e-28	-2.21799	-3.32691e-10	5.02461e-05	-2.23911	-3.32691e-10
106065759	chr8:106065759:C:T	6.70945e-27	-6.38037e-10	0.113535	0.000657534	-6.38037e-10	0.332457
106066299	chr8:106066299:C:T	9.37674e-27	-6.38037e-10	0.448251	0.000835462	-6.38037e-10	0.571945
106066462	chr8:106066462:G:A	2.09472e-28	-2.18544	-1.16771	1.96747e-05	-1.99607	-1.18064
106066770	chr8:106066770:C:T	2.93071e-28	-1.91218	-1.10514	1.56497e-05	-2.27072	-1.13487
106066777	chr8:106066777:T:C	5.80325e-28	-1.00987	-1.32428	1.93429e-05	-1.86853	-1.32518
106066986	chr8:106066986:T:C	1.63343e-27	-6.38037e-10	-1.2993	0.000127964	-6.38037e-10	-1.30429
106067129	chr8:106067129:T:C	2.06568e-27	-6.38037e-10	-1.06452	0.000172098	-6.38037e-10	-1.00798
106067132	chr8:106067132:A:G	2.9903e-27	-0.694608	-3.32691e-10	0.00011342	-1.42494	-3.32691e-10
106067320	chr8:106067320:T:C	1.64004e-27	-6.38037e-10	-1.29526	0.000128438	-6.38037e-10	-1.30059
106067471	chr8:106067471:T:G	5.79227e-28	-1.01249	-1.32355	1.9319e-05	-1.87042	-1.32453
106067605	chr8:106067605:G:T	2.46763e-27	-6.38037e-10	-0.886725	0.000196563	-6.38037e-10	-0.875056
106067839	chr8:106067839:C:A	5.33368e-28	-2.41853	-3.32691e-10	5.77325e-05	-2.10022	-3.32691e-10
106067927	chr8:106067927:T:A	3.12172e-28	-2.11694	-0.837245	2.93842e-05	-1.91752	-0.858067
106068095	chr8:106068095:G:A	1.63113e-27	-6.38037e-10	-1.30071	0.000127401	-6.38037e-10	-1.3087
106068277	chr8:106068277:G:C	1.6278e-27	-6.38037e-10	-1.30275	0.000127562	-6.38037e-10	-1.30744
106068381	chr8:106068381:G:C	8.31686e-28	-0.706097	-1.26818	3.75282e-05	-1.26041	-1.27054
106068600	chr8:106068600:C:T	2.74415e-27	-6.38037e-10	-0.780508	0.000232548	-6.38037e-10	-0.70694
106068822	chr8:106068822:G:A	2.57217e-26	-6.38037e-10	1.45735	0.00319069	-6.38037e-10	1.91195
106069121	chr8:106069121:C:T	1.65178e-27	-6.38037e-10	-1.28813	0.000127864	-6.38037e-10	-1.30507
106069139	chr8:106069139:G:A	1.63473e-27	-6.38037e-10	-1.29851	0.000128057	-6.38037e-10	-1.30356
106070009	chr8:106070009:C:T	1.66107e-27	-6.38037e-10	-1.28252	0.000131212	-6.38037e-10	-1.27922
106070190	chr8:106070190:A:G	4.45446e-28	-2.03538	-0.563283	4.32327e-05	-1.82376	-0.565682
106070325	chr8:106070325:G:A	4.60008e-28	-1.99357	-0.572926	4.50007e-05	-1.7747	-0.574657
106070517	chr8:106070517:G:A	1.6355e-27	-6.38037e-10	-1.29804	0.000128115	-6.38037e-10	-1.30311
106070564	chr8:106070564:G:A	1.64087e-27	-6.38037e-10	-1.29475	0.000128501	-6.38037e-10	-1.3001
106070836	chr8:106070836:A:G	1.85758e-27	-6.38037e-10	-1.17071	0.000145818	-6.38037e-10	-1.17368
106070960	chr8:106070960:C:T	4.37778e-28	-2.03509	-0.580932	4.27056e-05	-1.81841	-0.583304
106071015	chr8:106071015:C:T	1.64344e-27	-6.38037e-10	-1.29319	0.000128685	-6.38037e-10	-1.29867
106071061	chr8:106071061:T:G	1.65461e-27	-6.38037e-10	-1.28641	0.000129489	-6.38037e-10	-1.29244
106071292	chr8:106071292:T:G	3.71111e-27	0.351936	-0.830586	0.000101719	-0.798802	-0.735026
106071435	chr8:106071435:T:C	6.34907e-28	-1.16741	-1.07685	2.05885e-05	-2.02367	-1.10763
106071589	chr8:106071589:C:T	3.985e-28	-2.06007	-0.649961	3.8629e-05	-1.84996	-0.65208
106071681	chr8:106071681:T:C	1.96225e-27	-6.38037e-10	-1.11589	0.00016232	-6.38037e-10	-1.06647
106071751	chr8:106071751:T:C	1.61404e-27	-6.38037e-10	-1.31124	0.000128361	-6.38037e-10	-1.30119
106071765	chr8:106071765:A:G	3.40822e-27	-6.38037e-10	-0.563792	0.000278265	-6.38037e-10	-0.527464
106071776	chr8:106071776:T:C	2.63926e-27	-0.819481	-3.32691e-10	0.000309996	-0.41948	-3.32691e-10
106071889	chr8:106071889:T:C	2.98356e-27	-0.696863	-3.32691e-10	0.000254187	-0.617969	-3.32691e-10
106072996	chr8:106072996:T:A	7.17906e-28	-0.838818	-1.28258	3.3002e-05	-1.37419	-1.28528
106073003	chr8:106073003:C:T	5.7213e-28	-2.34837	-3.32691e-10	5.54731e-05	-2.14014	-3.32691e-10
106073060	chr8:106073060:A:G	8.19492e-28	-2.12457	0.135521	8.82151e-05	-1.90344	0.227181
106073422	chr8:106073422:AC:A	4.0791e-28	-1.36135	-1.32533	1.57456e-05	-2.07193	-1.32755
106073429	chr8:106073429:G:A	2.60128e-28	-2.09497	-1.04159	2.46075e-05	-1.88934	-1.06365
106073568	chr8:106073568:T:C	4.16243e-27	-6.38037e-10	-0.363883	0.000380585	-6.38037e-10	-0.214329
106073817	chr8:106073817:C:T	6.85113e-28	-2.16815	-3.32691e-10	4.43165e-05	-2.36468	-3.32691e-10
106074191	chr8:106074191:T:C	6.79164e-28	-0.894152	-1.28272	3.13775e-05	-1.42453	-1.28542
106074470	chr8:106074470:C:T	4.06295e-28	-1.97234	-0.718315	2.58356e-05	-2.26986	-0.634429
106075574	chr8:106075574:T:A	6.65969e-28	-2.19649	-3.32691e-10	5.45976e-05	-2.15605	-3.32691e-10
106075770	chr8:106075770:T:C	3.55413e-27	-6.38037e-10	-0.521872	0.000320366	-6.38037e-10	-0.386574
106075850	chr8:106075850:C:G	6.58267e-28	-1.14349	-1.06464	2.08654e-05	-2.02115	-1.09679
106076004	chr8:106076004:A:G	4.98901e-28	-1.21922	-1.2661	1.78177e-05	-2.00355	-1.27229
106076062	chr8:106076062:C:T	4.1945e-27	-6.38037e-10	-0.356207	0.00038311	-6.38037e-10	-0.207716
106076198	chr8:106076198:C:T	7.41827e-28	-0.797572	-1.29105	3.19585e-05	-1.39851	-1.29309
106076368	chr8:106076368:T:G	9.3287e-28	-1.85947	-3.32691e-10	5.56432e-05	-2.13708	-3.32691e-10
106076622	chr8:106076622:T:A	2.23247e-28	-2.20127	-1.08819	2.02633e-05	-2.03712	-1.11011
106076708	chr8:106076708:T:C	2.2568e-28	-2.20338	-1.07524	2.04743e-05	-2.03935	-1.09752
106076751	chr8:106076751:A:G	8.74746e-28	-0.651991	-1.27181	3.65167e-05	-1.28459	-1.27367
106077375	chr8:106077375:G:T	3.70467e-27	0.611191	-1.09158	8.86407e-05	-0.616684	-1.05476
106077405	chr8:106077405:T:G	8.16887e-28	-0.709761	-1.28247	3.45171e-05	-1.32999	-1.28459
106077425	chr8:106077425:T:C	2.13867e-27	-1.0298	-3.32691e-10	0.000189927	-0.9094	-3.32691e-10
106077448	chr8:106077448:G:A	9.14765e-28	-0.669277	-1.20979	3.78312e-05	-1.31535	-1.20756
106077482	chr8:106077482:C:T	1.9774e-26	-6.38037e-10	1.19439	0.00222331	-6.38037e-10	1.55071
106077496	chr8:106077496:C:T	9.94344e-28	-1.79565	-3.32691e-10	5.78078e-05	-2.09891	-3.32691e-10
106077525	chr8:106077525:T:C	8.01093e-28	-2.01176	-3.32691e-10	4.79384e-05	-2.28612	-3.32691e-10
106077736	chr8:106077736:A:C	4.97795e-28	-1.19542	-1.29213	1.76368e-05	-1.98888	-1.29717
106077772	chr8:106077772:C:T	7.90273e-28	-0.785855	-1.2395	3.43162e-05	-1.38513	-1.23529
106077890	chr8:106077890:G:A	1.93511e-27	-6.38037e-10	-1.12982	0.000152024	-6.38037e-10	-1.132
106078272	chr8:106078272:G:A	5.91774e-28	-1.02577	-1.28885	2.76053e-05	-1.5469	-1.29113
106078344	chr8:106078344:T:G	2.30941e-27	-6.38037e-10	-0.952989	0.00019354	-6.38037e-10	-0.890557
106078358	chr8:106078358:C:T	5.79622e-27	-6.38037e-10	-0.0327749	0.000562391	-6.38037e-10	0.176158
106078469	chr8:106078469:G:A	3.51118e-27	-6.38037e-10	-0.534031	0.000316849	-6.38037e-10	-0.397613
106078501	chr8:106078501:G:A	7.4009e-28	-0.8279	-1.26306	3.37515e-05	-1.37143	-1.26558
106078599	chr8:106078599:C:T	6.26936e-28	-1.97023	-0.286665	4.20011e-05	-2.25756	-0.160787
106078627	chr8:106078627:T:C	1.96513e-27	-6.38037e-10	-1.11442	0.000162665	-6.38037e-10	-1.06435
106078673	chr8:106078673:C:T	6.67147e-28	-0.921562	-1.27316	3.11809e-05	-1.44034	-1.27589
106079068	chr8:106079068:G:A	1.91767e-27	-6.38037e-10	-1.13887	0.000166801	-6.38037e-10	-1.03924
106079099	chr8:106079099:G:A	2.9393e-27	-6.38037e-10	-0.711811	0.000250484	-6.38037e-10	-0.632643
106079123	chr8:106079123:A:C	3.7982e-27	-6.38037e-10	-0.455454	0.000372361	-6.38037e-10	-0.236175
106079331	chr8:106079331:G:A	3.69778e-28	-1.48495	-1.29988	1.52368e-05	-2.12848	-1.30384
106079539	chr8:106079539:T:C	1.89471e-27	-6.38037e-10	-1.15092	0.000148837	-6.38037e-10	-1.15319
106079587	chr8:106079587:T:C	1.86239e-27	-6.38037e-10	-1.16812	0.000160884	-6.38037e-10	-1.07535
106079983	chr8:106079983:C:G	3.74527e-28	-1.46987	-1.3022	1.53125e-05	-2.12127	-1.3061
106080211	chr8:106080211:C:T	1.59944e-27	-6.38037e-10	-1.32033	0.000126712	-6.38037e-10	-1.31412
106080319	chr8:106080319:T:C	1.9621e-27	-6.38037e-10	-1.11597	0.000162421	-6.38037e-10	-1.06585
106080372	chr8:106080372:T:A	4.19388e-28	-2.10475	-0.554194	3.99407e-05	-1.91266	-0.555979
106080385	chr8:106080385:A:G	5.23428e-28	-1.32472	-1.11261	1.85775e-05	-2.09328	-1.14081
106080623	chr8:106080623:A:T	7.12454e-28	-0.860628	-1.26839	3.27181e-05	-1.39713	-1.27098
106080928	chr8:106080928:G:A	1.65841e-27	-6.38037e-10	-1.28412	0.000131021	-6.38037e-10	-1.28068
106080975	chr8:106080975:A:G	2.73167e-28	-2.3966	-0.691057	2.29629e-05	-2.36263	-0.659529
106081149	chr8:106081149:T:C	5.10152e-28	-1.32284	-1.14019	1.81043e-05	-2.09274	-1.16715
106081164	chr8:106081164:A:T	9.01742e-27	-6.38037e-10	0.409177	0.000934097	-6.38037e-10	0.683541
106081195	chr8:106081195:G:A	4.0963e-28	-1.35333	-1.32916	1.5788e-05	-2.06715	-1.32964
106081348	chr8:106081348:G:A	4.01502e-28	-2.12438	-0.57814	3.82298e-05	-1.93277	-0.579656
106081449	chr8:106081449:T:C	1.78844e-26	-6.38037e-10	1.09395	0.00215813	-6.38037e-10	1.52096
106081693	chr8:106081693:C:T	2.1082e-26	-6.38037e-10	1.25844	0.00258824	-6.38037e-10	1.70269
106081748	chr8:106081748:A:G	1.60126e-27	-6.38037e-10	-1.31919	0.000127037	-6.38037e-10	-1.31156
106082265	chr8:106082265:G:A	1.4625e-27	-1.40984	-3.32691e-10	0.000121898	-1.35286	-3.32691e-10
106082800	chr8:106082800:G:A	1.71693e-27	-6.38037e-10	-1.24944	0.000134116	-6.38037e-10	-1.25733
106083202	chr8:106083202:CAGAA:C	2.75634e-27	-6.38037e-10	-0.776078	0.000194661	-6.38037e-10	-0.884782
106083914	chr8:106083914:C:T	4.52933e-27	-6.38037e-10	-0.279407	0.000382691	-6.38037e-10	-0.20881
106083990	chr8:106083990:T:C	2.81264e-28	-2.40322	-0.655223	2.21032e-05	-2.41297	-0.647344
106084230	chr8:106084230:A:G	8.55495e-28	-0.690991	-1.25506	5.49065e-05	-0.922711	-1.2277
106084513	chr8:106084513:C:A	8.29591e-28	-1.9768	-3.32691e-10	5.32207e-05	-2.18159	-3.32691e-10
106084580	chr8:106084580:C:T	3.04862e-27	-6.38037e-10	-0.675294	0.000271527	-6.38037e-10	-0.551978
106084705	chr8:106084705:G:A	2.05429e-27	-6.38037e-10	-1.07005	0.000171674	-6.38037e-10	-1.01044
106084736	chr8:106084736:T:G	3.13907e-26	-6.38037e-10	1.65653	0.00378949	-6.38037e-10	2.08395
106086021	chr8:106086021:C:T	4.38701e-27	-6.38037e-10	-0.311333	0.000370437	-6.38037e-10	-0.241356
106086494	chr8:106086494:T:C	9.40635e-28	-2.41394	0.562758	7.90621e-05	-2.41745	0.631641
106086804	chr8:106086804:T:C	4.33444e-26	-6.38037e-10	1.9792	0.00539371	-6.38037e-10	2.43695
106087069	chr8:106087069:G:A	7.31032e-27	-0.449488	0.648794	0.000443386	-0.852072	0.790474
106087304	chr8:106087304:A:G	7.3207e-28	-2.10186	-3.32691e-10	4.7735e-05	-2.29037	-3.32691e-10
106087616	chr8:106087616:C:T	2.18428e-27	-6.38037e-10	-1.00869	0.000183804	-6.38037e-10	-0.942167
106087839	chr8:106087839:G:A	6.89461e-27	-6.38037e-10	0.140759	0.000610833	-6.38037e-10	0.258785
106088057	chr8:106088057:G:A	8.53842e-28	-0.661965	-1.28603	5.01313e-05	-0.984903	-1.25649
106088933	chr8:106088933:C:T	1.99881e-27	-6.38037e-10	-1.09743	0.000167371	-6.38037e-10	-1.03582
106088940	chr8:106088940:G:A	2.23244e-27	-6.38037e-10	-0.986887	0.000186881	-6.38037e-10	-0.925568
106088998	chr8:106088998:A:G	7.35021e-28	-0.811654	-1.28618	3.85719e-05	-1.22149	-1.28202
106089136	chr8:106089136:A:T	6.65294e-28	-0.929183	-1.26832	4.04564e-05	-1.21968	-1.23613
106089395	chr8:106089395:T:C	6.29839e-28	-0.992316	-1.25996	3.8627e-05	-1.2762	-1.22589
106089760	chr8:106089760:G:A	3.02657e-27	-6.38037e-10	-0.682551	0.000269574	-6.38037e-10	-0.559198
106089762	chr8:106089762:A:G	7.0331e-27	-6.38037e-10	0.160646	0.000664665	-6.38037e-10	0.343244
106090152	chr8:106090152:G:A	2.37535e-27	-6.38037e-10	-0.924837	0.000188285	-6.38037e-10	-0.918083
106090587	chr8:106090587:A:G	3.13531e-27	-6.38037e-10	-0.647253	0.000280147	-6.38037e-10	-0.520725
106090846	chr8:106090846:C:T	9.08001e-28	-1.88649	-3.32691e-10	5.16983e-05	-2.21061	-3.32691e-10
106091092	chr8:106091092:C:T	1.97769e-27	-6.38037e-10	-1.10805	0.000165406	-6.38037e-10	-1.04764
106091484	chr8:106091484:A:G	6.67193e-27	-6.38037e-10	0.107928	0.000632224	-6.38037e-10	0.293204
106092083	chr8:106092083:C:T	7.09428e-27	-6.38037e-10	0.169308	0.000670716	-6.38037e-10	0.352307
106092084	chr8:106092084:C:T	1.69505e-27	-6.38037e-10	-1.26227	0.000131759	-6.38037e-10	-1.27506
106092088	chr8:106092088:A:AC	2.17905e-27	-6.38037e-10	-1.01109	0.000183321	-6.38037e-10	-0.944802
106092090	chr8:106092090:T:TTAC	2.17706e-27	-6.38037e-10	-1.01201	0.000183139	-6.38037e-10	-0.945792
106092091	chr8:106092091:G:A	2.18276e-27	-6.38037e-10	-1.00939	0.000183659	-6.38037e-10	-0.94296
106092236	chr8:106092236:T:C	6.17221e-28	-2.27251	-3.32691e-10	7.62237e-05	-1.82237	-3.32691e-10
106092317	chr8:106092317:A:G	9.5784e-28	-0.713897	-1.11916	4.88769e-05	-1.16281	-1.10392
106092342	chr8:106092342:G:A	1.70332e-27	-6.38037e-10	-1.2574	0.000132736	-6.38037e-10	-1.26768
106092977	chr8:106092977:G:A	9.70829e-28	-0.5337	-1.28589	5.52782e-05	-0.886844	-1.25682
106093015	chr8:106093015:G:A	1.00048e-27	-0.573366	-1.21614	5.8705e-05	-0.907775	-1.17574
106093156	chr8:106093156:C:T	1.07419e-27	-0.480818	-1.2376	6.23722e-05	-0.824788	-1.19813
106093249	chr8:106093249:G:A	2.77379e-27	-6.38037e-10	-0.769765	0.000245224	-6.38037e-10	-0.653868
106093515	chr8:106093515:A:G	1.99078e-28	-2.37832	-1.02572	1.76299e-05	-2.35847	-0.927977
106094140	chr8:106094140:T:G	4.52013e-28	-1.40446	-1.17957	3.06095e-05	-1.60472	-1.13001
106094585	chr8:106094585:A:G	7.46094e-27	-6.38037e-10	0.2197	0.000797981	-6.38037e-10	0.526046
106094754	chr8:106094754:C:T	1.12338e-26	-6.38037e-10	0.628944	0.000919773	-6.38037e-10	0.668088
106095373	chr8:106095373:G:T	3.13531e-27	-6.38037e-10	-0.647253	0.000280147	-6.38037e-10	-0.520725
106095635	chr8:106095635:C:T	2.28576e-27	-6.38037e-10	-0.963284	0.000192545	-6.38037e-10	-0.895709
106095739	chr8:106095739:C:G	9.47314e-28	-0.777751	-1.06636	4.96571e-05	-1.202	-1.04889
106095812	chr8:106095812:C:G	4.57734e-26	-6.38037e-10	2.03372	0.00544905	-6.38037e-10	2.44716
106095874	chr8:106095874:A:G	2.66731e-27	-6.38037e-10	-0.80891	0.000226109	-6.38037e-10	-0.73502
106095955	chr8:106095955:A:G	3.08854e-26	-6.38037e-10	1.6403	0.00337358	-6.38037e-10	1.96769
106095995	chr8:106095995:T:A	2.06851e-28	-2.35605	-1.00968	1.84531e-05	-2.33141	-0.909393
106096068	chr8:106096068:A:C	4.39137e-28	-2.40233	-0.210599	3.46198e-05	-2.41457	-0.197039
106096083	chr8:106096083:G:A	2.05066e-28	-2.37929	-0.995113	1.82419e-05	-2.35964	-0.892681
106096542	chr8:106096542:C:A	9.30038e-26	-6.38037e-10	2.74266	0.0120072	-6.38037e-10	3.23722
106096633	chr8:106096633:T:G	9.33373e-28	-1.85893	-3.32691e-10	0.000120629	-1.36332	-3.32691e-10
106096829	chr8:106096829:T:C	1.61069e-27	-6.38037e-10	-1.31332	0.00012767	-6.38037e-10	-1.30659
106096952	chr8:106096952:C:T	1.714e-27	-6.38037e-10	-1.25115	0.000137528	-6.38037e-10	-1.23221
106097107	chr8:106097107:C:G	2.05443e-28	-2.37967	-0.992901	1.82766e-05	-2.36026	-0.890153
106097292	chr8:106097292:T:C	1.97074e-28	-2.38425	-1.02991	1.74317e-05	-2.36573	-0.932017
106097611	chr8:106097611:T:G	6.45853e-28	-2.22716	-3.32691e-10	4.53721e-05	-2.34114	-3.32691e-10
106097725	chr8:106097725:A:G	1.98856e-28	-2.37792	-1.02723	1.76071e-05	-2.35815	-0.929582
106097804	chr8:106097804:G:A	2.03783e-28	-2.36958	-1.0111	1.81223e-05	-2.3481	-0.910794
106097999	chr8:106097999:G:A	2.039e-28	-2.3697	-1.01041	1.81311e-05	-2.34858	-0.909826
106098178	chr8:106098178:G:A	1.67168e-27	-6.38037e-10	-1.27615	0.000129546	-6.38037e-10	-1.292
106098399	chr8:106098399:T:C	4.10228e-27	-6.38037e-10	-0.378439	0.000343192	-6.38037e-10	-0.31775
106098400	chr8:106098400:G:A	1.61967e-27	-6.38037e-10	-1.30776	0.000128524	-6.38037e-10	-1.29992
106098674	chr8:106098674:C:G	1.54037e-28	-2.42097	-1.23958	1.21814e-05	-2.40938	-1.24675
106098788	chr8:106098788:A:C	2.18312e-27	-6.38037e-10	-1.00923	0.000183708	-6.38037e-10	-0.94269
106099038	chr8:106099038:C:T	4.53749e-26	2.02498	-3.32691e-10	0.00265389	1.72774	-3.32691e-10
106099062	chr8:106099062:A:G	1.73649e-28	-2.40706	-1.13364	1.36636e-05	-2.37286	-1.16845
106099535	chr8:106099535:T:G	1.88895e-28	-2.39704	-1.0595	1.46882e-05	-2.42117	-1.04783
106099563	chr8:106099563:AAAC:A	1.98131e-28	-2.38411	-1.0247	1.75362e-05	-2.36568	-0.926092
106099576	chr8:106099576:G:A	2.17814e-27	-6.38037e-10	-1.01151	0.000183243	-6.38037e-10	-0.945226
106099592	chr8:106099592:C:T	1.73626e-27	-6.38037e-10	-1.23825	0.00013461	-6.38037e-10	-1.25366
106099887	chr8:106099887:G:A	1.51942e-27	-1.37165	-3.32691e-10	0.000209074	-0.81335	-3.32691e-10
106100039	chr8:106100039:A:T	1.41463e-28	-2.41867	-1.32702	1.21857e-05	-2.34253	-1.31324
106100101	chr8:106100101:G:T	1.4152e-28	-2.41716	-1.32814	1.22407e-05	-2.33501	-1.31626
106100323	chr8:106100323:C:A	2.65297e-27	-6.38037e-10	-0.814303	0.000224832	-6.38037e-10	-0.740685
106100330	chr8:106100330:C:T	3.71075e-28	-2.39379	-0.387546	2.86261e-05	-2.40972	-0.391997
106100400	chr8:106100400:C:T	1.95312e-28	-2.38075	-1.04239	1.7266e-05	-2.36127	-0.946028
106101794	chr8:106101794:G:A	2.29709e-27	-6.38037e-10	-0.958337	0.00019378	-6.38037e-10	-0.889318
106101861	chr8:106101861:A:G	1.43334e-28	-2.42044	-1.31212	1.24181e-05	-2.34928	-1.28761
106101885	chr8:106101885:A:G	2.31889e-28	-2.38249	-0.868984	2.075e-05	-2.36735	-0.756146
106101906	chr8:106101906:A:C	1.5464e-27	-1.35405	-3.32691e-10	0.00020034	-0.856024	-3.32691e-10
106101917	chr8:106101917:T:C	2.02247e-28	-2.37513	-1.01311	1.79722e-05	-2.35419	-0.913026
106101918	chr8:106101918:G:A	1.25791e-26	-6.38037e-10	0.742052	0.0010317	-6.38037e-10	0.782926
106102000	chr8:106102000:C:G	1.64634e-27	-6.38037e-10	-1.29142	0.000133963	-6.38037e-10	-1.25847
106102197	chr8:106102197:T:C	2.11999e-27	-6.38037e-10	-1.03857	0.000177759	-6.38037e-10	-0.975609
106102349	chr8:106102349:A:T	1.41296e-28	-2.41877	-1.32811	1.21461e-05	-2.34278	-1.31625
106102377	chr8:106102377:G:T	1.41555e-28	-2.41815	-1.3269	1.22273e-05	-2.33937	-1.313
106103033	chr8:106103033:T:C	2.09252e-28	-2.37952	-0.97468	1.86645e-05	-2.36015	-0.869262
106103193	chr8:106103193:A:G	7.04088e-27	-6.38037e-10	0.161751	0.000665468	-6.38037e-10	0.344452
106103297	chr8:106103297:G:C	2.03462e-28	-2.37673	-1.00552	1.80919e-05	-2.3561	-0.904474
106103680	chr8:106103680:C:T	6.89434e-27	0.140719	-3.32691e-10	0.000211421	-0.802187	-3.32691e-10
106103995	chr8:106103995:A:T	1.76391e-27	-6.38037e-10	-1.22245	0.000133498	-6.38037e-10	-1.26195
106104126	chr8:106104126:C:G	4.41157e-28	-2.40909	-0.199241	3.49054e-05	-2.41832	-0.185074
106104136	chr8:106104136:T:C	1.6561e-27	-6.38037e-10	-1.28552	0.000133628	-6.38037e-10	-1.26098
106104244	chr8:106104244:A:G	1.84349e-27	-6.38037e-10	-1.17832	0.000142406	-6.38037e-10	-1.19736
106104264	chr8:106104264:A:C	1.59678e-28	-2.41774	-1.20684	1.33313e-05	-2.40472	-1.16121
106104266	chr8:106104266:A:G	1.68808e-28	-2.41061	-1.15837	1.32752e-05	-2.37948	-1.19065
106104386	chr8:106104386:A:G	1.69302e-27	-6.38037e-10	-1.26347	0.00013567	-6.38037e-10	-1.24581
106104641	chr8:106104641:CA:C	1.61047e-27	-6.38037e-10	-1.31346	0.000127648	-6.38037e-10	-1.30676
106104684	chr8:106104684:G:A	1.59173e-27	-6.38037e-10	-1.32516	0.000124921	-6.38037e-10	-1.32836
106105404	chr8:106105404:TGTA:T	1.02085e-25	-6.38037e-10	2.83582	0.0132806	-6.38037e-10	3.33802
106105415	chr8:106105415:C:T	2.18608e-27	-6.38037e-10	-1.00787	0.000183971	-6.38037e-10	-0.941261
106105563	chr8:106105563:A:T	2.17191e-27	-6.38037e-10	-1.01438	0.000182659	-6.38037e-10	-0.948415
106105598	chr8:106105598:G:A	2.43787e-26	-6.38037e-10	1.40373	0.00262538	-6.38037e-10	1.71694
106105837	chr8:106105837:C:T	1.67621e-27	-6.38037e-10	-1.27344	0.000130356	-6.38037e-10	-1.28577
106105861	chr8:106105861:T:C	4.50295e-28	-2.40167	-0.186161	3.55194e-05	-2.41425	-0.17171
106105954	chr8:106105954:T:C	1.00651e-27	-0.589454	-1.19404	0.000125894	-0.090764	-1.22984
106106145	chr8:106106145:T:C	2.17928e-27	-6.38037e-10	-1.01099	0.000183341	-6.38037e-10	-0.944693
106106327	chr8:106106327:G:GA	2.55173e-28	-2.41598	-0.739813	2.30216e-05	-2.40882	-0.610783
106106423	chr8:106106423:A:C	7.0045e-27	-6.38037e-10	0.156571	0.000661799	-6.38037e-10	0.338923
106106570	chr8:106106570:A:G	2.04229e-27	-6.38037e-10	-1.07591	0.000164657	-6.38037e-10	-1.05217
106106966	chr8:106106966:A:T	1.73529e-27	-6.38037e-10	-1.23881	0.000134541	-6.38037e-10	-1.25417
106107055	chr8:106107055:G:A	2.24768e-27	-6.38037e-10	-0.980084	0.000191468	-6.38037e-10	-0.901318
106107433	chr8:106107433:T:A	2.05945e-28	-2.35122	-1.01891	1.83736e-05	-2.32567	-0.91945
106107492	chr8:106107492:T:G	1.74207e-27	-6.38037e-10	-1.23491	0.000135017	-6.38037e-10	-1.25063
106107728	chr8:106107728:A:G	1.41368e-28	-2.42074	-1.32563	1.20473e-05	-2.35701	-1.31019
106107766	chr8:106107766:A:G	2.07379e-27	0.0123292	-1.07293	4.5038e-05	-1.22402	-1.12452
106108399	chr8:106108399:C:T	3.11781e-27	-6.38037e-10	-0.65285	0.000278472	-6.38037e-10	-0.52672
106108595	chr8:106108595:C:T	2.69224e-27	-6.38037e-10	-0.799608	0.000216997	-6.38037e-10	-0.776158
106108596	chr8:106108596:G:A	1.66485e-28	-2.38265	-1.20019	1.42892e-05	-2.34276	-1.15378
106109303	chr8:106109303:A:G	3.527e-27	-6.38037e-10	-0.529532	0.000286635	-6.38037e-10	-0.497829
106109318	chr8:106109318:T:A	2.2623e-27	-6.38037e-10	-0.9736	0.000192839	-6.38037e-10	-0.894181
106109481	chr8:106109481:G:A	9.23485e-28	-1.86958	-3.32691e-10	5.19115e-05	-2.2065	-3.32691e-10
106110603	chr8:106110603:G:A	1.45873e-28	-2.41977	-1.29523	1.27943e-05	-2.34387	-1.26317
106110690	chr8:106110690:A:G	1.67984e-27	-6.38037e-10	-1.27128	0.000134536	-6.38037e-10	-1.25421
106110792	chr8:106110792:G:A	1.41833e-28	-2.41995	-1.32313	1.21934e-05	-2.35007	-1.30507
106110834	chr8:106110834:C:T	1.44217e-28	-2.41999	-1.30642	1.25671e-05	-2.346	-1.27896
106110862	chr8:106110862:T:A	1.67408e-28	-2.41911	-1.1582	1.29887e-05	-2.40128	-1.19068
106110898	chr8:106110898:A:G	4.15369e-27	-6.38037e-10	-0.365984	0.00034769	-6.38037e-10	-0.304729
106111011	chr8:106111011:G:C	2.24665e-27	-6.38037e-10	-0.980542	0.000191377	-6.38037e-10	-0.901796
106111518	chr8:106111518:G:C	2.20805e-27	-6.38037e-10	-0.997872	0.000185928	-6.38037e-10	-0.930677
106112171	chr8:106112171:A:T	2.01885e-27	-6.38037e-10	-1.08745	0.000168699	-6.38037e-10	-1.02792
106112432	chr8:106112432:G:A	6.21497e-28	-2.30286	0.0372528	4.84697e-05	-2.34471	0.069615
106112557	chr8:106112557:A:G	2.37937e-27	-6.38037e-10	-0.923147	0.000188169	-6.38037e-10	-0.918698
106112859	chr8:106112859:C:T	1.85768e-27	-6.38037e-10	-1.17065	0.000154627	-6.38037e-10	-1.11502
106112904	chr8:106112904:G:A	2.01565e-28	-2.13109	-1.26053	3.1588e-05	-1.46885	-1.23441
106113861	chr8:106113861:G:T	1.58488e-27	-6.38037e-10	-1.32947	0.000124976	-6.38037e-10	-1.32792
106114086	chr8:106114086:G:A	1.71174e-27	-6.38037e-10	-1.25247	0.000132939	-6.38037e-10	-1.26615
106114186	chr8:106114186:T:C	2.15691e-27	-6.38037e-10	-1.02131	0.000181374	-6.38037e-10	-0.955479
106114203	chr8:106114203:C:G	2.43448e-28	-2.29702	-0.905811	3.00611e-05	-1.77527	-0.97754
106114385	chr8:106114385:A:C	2.28052e-27	-6.38037e-10	-0.965579	0.000200035	-6.38037e-10	-0.857545
106114469	chr8:106114469:A:G	5.70275e-28	-2.35162	-3.32691e-10	4.24776e-05	-2.40706	-3.32691e-10
106114506	chr8:106114506:C:CCT	2.27094e-27	-6.38037e-10	-0.969786	0.000199073	-6.38037e-10	-0.862369
106114518	chr8:106114518:G:C	1.05615e-27	-2.32869	0.593329	9.44525e-05	-2.42054	0.812601
106114868	chr8:106114868:T:C	1.90909e-27	-6.38037e-10	-1.14335	0.000141811	-6.38037e-10	-1.20155
106114939	chr8:106114939:T:A	2.2815e-27	-6.38037e-10	-0.965149	0.000200129	-6.38037e-10	-0.857077
106115193	chr8:106115193:C:T	1.8163e-27	-6.38037e-10	-1.19318	0.000149771	-6.38037e-10	-1.14693
106115464	chr8:106115464:T:C	1.82941e-27	-6.38037e-10	-1.18599	0.000151985	-6.38037e-10	-1.13225
106115524	chr8:106115524:AC:A	1.92867e-27	-6.38037e-10	-1.13315	0.000142177	-6.38037e-10	-1.19896
106115560	chr8:106115560:G:A	7.30217e-28	-2.24518	0.140786	5.92408e-05	-2.40106	0.32663
106115967	chr8:106115967:T:A	7.65972e-27	-6.38037e-10	0.245994	0.000686921	-6.38037e-10	0.376181
106116018	chr8:106116018:C:G	1.59221e-27	-6.38037e-10	-1.32486	0.000125954	-6.38037e-10	-1.32013
106116020	chr8:106116020:G:A	2.26195e-27	-6.38037e-10	-0.973753	0.000191088	-6.38037e-10	-0.903305
106116033	chr8:106116033:A:G	1.80769e-27	-6.38037e-10	-1.19793	0.000149867	-6.38037e-10	-1.14629
106116440	chr8:106116440:T:C	1.99961e-27	-6.38037e-10	-1.09703	0.000155418	-6.38037e-10	-1.10992
106116611	chr8:106116611:T:C	2.27195e-27	-6.38037e-10	-0.969345	0.000199182	-6.38037e-10	-0.86182
106116632	chr8:106116632:T:C	7.72147e-27	-6.38037e-10	0.254023	0.000733761	-6.38037e-10	0.442144
106116975	chr8:106116975:T:C	2.29541e-27	-6.38037e-10	-0.959069	0.000201471	-6.38037e-10	-0.850391
106117021	chr8:106117021:G:T	1.84122e-27	-6.38037e-10	-1.17956	0.000137469	-6.38037e-10	-1.23264
106117024	chr8:106117024:G:A	2.26118e-27	-6.38037e-10	-0.974094	0.00019102	-6.38037e-10	-0.90366
106117150	chr8:106117150:G:T	1.96664e-28	-2.11598	-1.30026	3.13365e-05	-1.43078	-1.28048
106117393	chr8:106117393:T:A	9.24771e-28	-2.31026	0.44207	8.04006e-05	-2.41832	0.649299
106117560	chr8:106117560:C:T	2.652e-27	-6.38037e-10	-0.814666	0.000223536	-6.38037e-10	-0.746466
106117593	chr8:106117593:G:A	1.83552e-27	-6.38037e-10	-1.18265	0.000151615	-6.38037e-10	-1.1347
106117678	chr8:106117678:C:A	6.23269e-28	-2.272	0.00924229	4.82731e-05	-2.31998	0.0408142
106117723	chr8:106117723:G:A	2.26195e-27	-6.38037e-10	-0.973753	0.000191088	-6.38037e-10	-0.903305
106117863	chr8:106117863:C:T	1.71174e-27	-6.38037e-10	-1.25247	0.000132939	-6.38037e-10	-1.26615
106117903	chr8:106117903:C:T	1.69369e-28	-2.23605	-1.3296	2.35314e-05	-1.66893	-1.32877
106117986	chr8:106117986:C:T	1.84399e-27	-6.38037e-10	-1.17805	0.000152395	-6.38037e-10	-1.12956
106118048	chr8:106118048:A:G	2.58792e-28	-2.29962	-0.842093	2.74431e-05	-1.94172	-0.902207
106118059	chr8:106118059:C:T	2.21801e-27	-6.38037e-10	-0.99337	0.000178908	-6.38037e-10	-0.969165
106118060	chr8:106118060:G:A	1.81006e-27	-6.38037e-10	-1.19662	0.000149361	-6.38037e-10	-1.14968
106118673	chr8:106118673:C:T	2.28967e-27	-6.38037e-10	-0.961572	0.000200925	-6.38037e-10	-0.853107
106118882	chr8:106118882:T:A	1.8642e-27	-6.38037e-10	-1.16715	0.00015535	-6.38037e-10	-1.11036
106119024	chr8:106119024:G:T	1.71262e-27	-6.38037e-10	-1.25196	0.000133001	-6.38037e-10	-1.26568
106119285	chr8:106119285:G:T	1.89867e-27	-6.38037e-10	-1.14883	0.000158597	-6.38037e-10	-1.08967
106119331	chr8:106119331:T:G	1.85934e-27	-6.38037e-10	-1.16976	0.000138602	-6.38037e-10	-1.22443
106120030	chr8:106120030:C:T	1.85253e-28	-2.15612	-1.3199	2.7756e-05	-1.52157	-1.31101
106120984	chr8:106120984:G:A	6.51974e-28	-2.26691	0.049176	5.0411e-05	-2.31706	0.081231
```
