## Supplementary material for "Characterization of shared and ancestry-specific signals driving complex traits using multi-ancestry fine-mapping": orig_s2_snps

```
rs16880349
rs16880352
rs78890753
rs10087034
rs35498459
rs10104880
rs10107946
rs987996
rs143283443
rs16880357
rs16880358
rs1450748
rs17385471
rs13438990
rs190362954
rs35283934
rs72671070
rs6998647
rs66833695
rs12335311
rs117751596
rs139084540
rs60184736
rs4734219
rs34840325
rs1901174
rs35778815
rs75776767
rs79811115
rs7012403
rs118021628
rs7017382
rs1450747
rs6997782
rs17476650
rs1839532
rs36111028
rs140860104
rs6469295
rs76346900
rs62526224
rs1450746
rs139725142
rs62526226
rs16880369
rs17476762
rs34684478
rs34406623
rs77348770
rs73310382
rs148767426
rs7010034
rs151161205
rs35093041
rs6993607
rs7011544
rs16880372
rs34382155
rs7815655
rs13257183
rs11996223
rs16880373
rs13268357
rs4734220
rs35595734
rs10087400
rs112806970
rs141188794
rs56674622
rs2882529
rs35917536
rs13273519
rs74853540
rs146085385
rs16880380
rs16880381
rs10097037
rs10094982
rs16880386
rs17477118
rs73310398
rs1868748
rs75534741
rs35993304
rs35276797
rs1868749
rs150379792
rs12680760
rs73310401
rs112141685
rs28780682
rs16880394
rs6996148
rs62527298
rs16880398
rs55972095
rs75753141
rs61088439
rs60327729
rs7836676
rs1376210
rs117838100
rs1823506
rs80276558
rs1376211
rs148256043
rs17477396
rs4144282
rs16880406
rs7817138
rs1450744
rs73312512
rs10505136
rs10505137
rs10505138
rs1597519
rs1597520
rs56290745
rs1450745
rs1868750
rs17477642
rs7009112
rs6989527
rs62527302
rs1597521
rs75141817
rs62527303
rs6469297
rs148769578
rs77603644
rs1982401
rs28464657
rs2060688
rs10505139
rs720655
rs720656
rs720654
rs79127202
rs1839529
rs1839530
rs1839531
rs10505140
rs10505141
rs59234554
rs1034495
rs112623194
rs715732
rs10505142
rs715731
rs7822556
rs62527304
rs7832804
rs1562819
rs7017818
rs2350724
rs2350725
rs371073291
rs78301329
rs2015168
rs73312555
rs921382
rs4735150
rs16880470
rs7836619
rs75281114
rs13266032
rs16880474
rs2167253
rs7465667
rs62527306
rs73312563
rs111824760
rs10955533
rs11785358
rs60472728
rs11774200
rs1947270
rs73312569
rs74556067
rs2198044
rs2218816
rs13272142
rs10955534
rs7829026
rs62527307
rs11996078
rs11985544
rs11996188
rs13260817
rs78127496
rs2350726
rs16880496
rs139781096
rs13254819
rs2882488
rs74935935
rs4298472
rs56700226
rs4147310
rs13272100
rs7845059
rs11995604
rs11984657
rs73704718
rs73704719
rs150541599
rs13269480
rs78630892
rs2350728
rs59790465
rs2882489
rs78115939
rs13281977
rs13257936
rs55918920
rs13265962
rs60797222
rs4236805
rs16880507
rs149429195
rs6991909
rs118137317
rs142364300
rs12547306
rs76405504
rs140297403
rs28896823
rs10955535
rs12550035
rs12545248
rs2350727
rs118184656
rs144655369
rs4735151
rs76157152
rs7014907
rs28600216
rs4735152
rs140011281
rs13439825
rs75421354
rs2882530
rs13439144
rs7820164
rs116870253
rs76348063
rs13271611
rs374858156
rs72672948
rs12681665
rs13265673
rs144157382
rs10086143
rs12375247
rs77166833
rs58892455
rs59877457
rs138842626
rs12375273
rs9643053
rs142487223
rs7840264
rs2350886
rs35192304
rs2350885
rs146198943
rs9643054
rs2350884
rs116880199
rs78855515
rs62528064
rs74796753
rs7838509
rs16880528
rs2350883
rs74532566
rs748506
rs79207330
rs150099215
rs76479680
rs187762689
rs184265958
rs7006873
rs7006763
rs62528065
rs76760454
rs1949757
rs117340040
rs77319694
rs139562899
rs74483922
rs144481296
rs10100415
rs1403843
rs148252527
rs2350880
rs2204268
rs111314874
rs4117967
rs146617541
rs7003392
rs2350729
rs13263137
rs940281
rs3019329
rs55917503
rs10505143
rs3019328
rs3019327
rs3019326
rs62528069
rs3019325
rs72672971
rs1851733
rs16880567
rs59821814
rs7007400
rs7007132
rs7820506
rs2948996
rs3019324
rs147064957
rs1949756
rs2948998
rs16880571
rs16880578
rs17388446
rs62528075
rs12056621
rs12056410
rs146298644
rs71526752
rs16880581
rs77574672
rs13274029
rs62528076
rs12056786
rs148614533
rs117504545
rs145647656
rs2140473
rs138844989
rs62528077
rs62528092
rs2948999
rs76643049
rs3019323
rs62528093
rs75141380
rs62528094
rs79963150
rs59127775
rs3019322
rs60618246
rs59681909
rs62528097
rs2949000
rs77355187
rs112433585
rs78241959
rs77110101
rs62528098
rs7825822
rs7842655
rs62528101
rs62528102
rs6469302
rs62528103
rs11996644
rs7826697
rs16880591
rs7001118
rs117572212
rs62528104
rs11993279
rs77197291
rs62528105
rs78855656
rs13259927
rs62528106
rs58378331
rs7011447
rs7011644
rs1949758
rs76027174
rs6989508
rs6989966
rs1357568
rs7813254
rs7000311
rs76886669
rs16892514
rs62528108
rs62528109
rs13258130
rs13265592
rs7008830
rs58140670
rs3019330
rs72672980
rs16880609
rs11995819
rs1523741
rs144576552
rs7832047
rs7836358
rs11993662
rs72672982
rs78076069
rs142534605
rs1357569
rs57281342
rs4620261
rs16880620
rs140268654
rs7350095
rs62528113
rs58466321
rs17480167
rs62528115
rs148024882
rs16880622
rs62528117
rs140607611
rs62528118
rs10955538
rs74491052
rs10505144
rs77036881
rs62528119
rs16880631
rs62528120
rs117161116
rs72672983
rs16880637
rs78794642
rs16880640
rs62528121
rs16880647
rs77233159
rs79075963
rs1403841
rs3946441
rs2140474
rs16880651
rs118059403
rs16880653
rs16880657
rs7826156
rs6469303
rs74979655
rs6999908
rs117607373
rs112534342
rs16880663
rs148301208
rs62528150
rs62528151
rs62528152
rs78612002
rs74904126
rs58205480
rs62528154
rs77131140
rs74408115
rs62528156
rs62528157
rs151297834
rs7837232
rs79873815
rs62528159
rs201365738
rs62529161
rs182974214
rs150160160
rs62529162
rs6990600
rs62529164
rs62529165
rs62529166
rs62529167
rs78937232
rs58473544
rs150360717
rs62529169
rs62529170
rs62529171
rs62529172
rs78780911
rs57705832
rs74968779
rs62529174
rs4523225
rs79425976
rs16880680
rs117251452
rs62529175
rs75622982
rs17840659
rs75573675
rs16880683
rs74897179
rs16880685
rs62529176
rs80323721
rs6993306
rs6993587
rs6993451
rs4543520
rs4595100
rs12547504
rs7814046
rs76077962
rs140215651
rs4500059
rs75018065
rs62529178
rs7008113
rs7008289
rs184617743
rs141790813
rs187193793
8:111441891_C_A
rs78072813
rs62526779
rs148603898
rs7006695
rs6469308
rs35182400
rs76731892
rs185406315
rs72672992
rs4552876
rs76860489
rs62526780
rs16880715
rs10046631
rs12542501
rs117357655
rs17390371
rs10106136
rs117659076
rs4487731
rs6995709
rs12680581
rs62526782
rs10103911
rs144751639
rs4496942
rs62526783
rs76873757
rs36043959
rs117317185
rs72672996
rs7815044
rs7815859
rs7838140
rs13267290
rs34137090
rs78287915
rs36068923
rs71526757
rs4621780
rs4642619
rs34183176
rs72673002
rs4404887
rs10092632
rs10092899
rs7002308
rs7002942
rs71526759
rs7018126
rs4735157
rs6986210
rs143410394
rs4439097
rs199854269
rs72674907
rs185349432
rs147812574
rs72674909
rs6994168
rs6995307
rs6999792
rs13264567
rs117127474
rs10096710
rs35355486
rs6983428
rs9297433
rs117771392
rs7009218
rs34885613
rs72674913
rs10113806
rs35639161
rs6469310
rs6469311
rs7832811
rs4439100
rs6985117
rs4424233
rs11985998
rs13270567
rs7001495
rs142050749
rs7821660
rs13262894
rs7820821
rs143128089
rs11993254
rs9297434
rs9297435
rs13279172
rs35530507
rs4735158
rs9297436
rs4599783
rs17391603
rs4599784
rs66555851
rs13254795
rs192079417
rs11778703
rs4386954
rs13268467
rs117457745
rs16880831
rs80080371
rs13248717
rs10092244
rs77830483
rs72674930
rs13250438
rs35921369
rs76730699
rs13280766
rs34872913
rs10086619
rs10086732
rs77392599
rs10113345
rs117282734
rs4735159
rs202026106
rs35035583
rs35322508
rs10100041
rs7460087
rs1494233
rs4637794
rs6469313
rs7825323
rs12677768
rs6469314
rs4602862
rs17392088
rs1353211
rs10096014
rs12675948
rs187347318
rs4321975
rs13249019
rs7009912
rs6989639
rs6469315
rs7825105
rs35495230
rs17392372
rs13260906
rs2088034
rs4595101
rs191712311
rs11988759
rs11992558
rs139828744
rs150916076
rs7828456
rs4269512
rs13276609
rs16892522
rs13250165
rs13250780
rs7008795
rs13270291
rs12679851
rs12679933
rs147905477
rs7814305
rs10104961
rs10090417
rs7012481
rs150635729
rs1494242
rs16880919
rs6469317
rs1552880
rs7007361
rs10089323
rs1494234
rs6989319
rs10104648
rs7821574
rs117133253
rs11997449
rs10112075
rs34385996
rs1494236
rs1494237
rs7006232
rs34921000
rs35915779
rs138276870
rs10955539
rs10095875
rs1353207
rs1353208
rs4376475
rs6984880
rs6984516
rs6988550
rs11993780
rs7015010
rs34713421
rs13282411
rs34406760
rs7007822
rs7008151
rs35856466
rs7008570
rs6992656
rs7824276
rs13276325
rs11991686
rs13251639
rs13251985
rs17393287
rs35692703
rs11994690
rs13279944
rs12681997
rs10955540
rs10955541
rs13256485
rs10104068
rs10505145
rs11994475
rs11987363
rs11987479
rs11994670
rs4275208
rs76907106
rs1472250
rs11989354
rs2351182
rs6996931
rs16880943
rs118056122
rs34991511
rs1845420
rs9643056
rs117137106
rs4735160
rs74863399
rs34285191
rs78589245
rs7846310
rs144220480
rs1080305
rs186818988
rs720966
rs79893819
rs16881002
rs12541621
rs10101713
rs181516716
rs12678413
rs143082435
rs10216707
rs7819148
rs2351320
rs2220823
rs375516153
rs10481058
rs10481059
rs10481111
rs6981969
rs143530933
rs2131847
rs35496562
rs10955543
rs937278
rs937279
rs10107288
rs16881031
rs10109131
rs2220822
rs4735161
rs192135626
rs7840844
rs62528214
rs11995209
rs2055108
rs1494240
rs10112109
rs10112225
rs10099110
rs4286920
rs10088690
rs62528216
rs10096227
rs4302819
rs7839018
rs146633599
rs4484665
rs77398184
rs184260015
rs188496911
rs7838042
rs72674991
rs140937479
rs4496938
rs146115892
rs147996014
rs80138698
rs12548699
rs76145245
rs149971763
rs4524765
rs4351391
rs7846547
rs77192604
rs72609808
rs117553358
rs72674993
rs62528243
rs4391404
rs11776494
rs10103670
rs10104666
rs4130794
rs4130422
rs72609809
rs72674996
rs117068563
rs60042555
rs35537988
rs13273501
rs4469430
rs4541876
rs75968408
rs79998262
rs7017332
rs10111772
rs182386478
rs7831145
rs117345810
rs10106835
rs6469321
rs4332107
rs77277486
rs34991801
rs151205956
rs13258611
rs78888382
rs4613972
rs10283219
rs4529438
rs4510831
rs4735162
rs4613971
rs7461078
rs146016459
rs72609810
rs117482187
rs4360267
rs10100947
rs79366703
rs6991689
rs7839628
rs7010569
rs28452907
rs36055723
rs13258383
rs10107334
rs6993743
rs11781088
rs10087692
rs10105924
rs34128956
rs192658576
rs72677111
rs77794847
rs72677113
rs11994590
rs6469322
rs72677116
rs58247271
rs4430061
rs72677121
rs4573245
rs11995114
rs1489356
rs13254308
rs62526926
rs6985097
rs7818667
rs4357259
rs1387410
rs10111631
rs1352549
rs11990571
rs7015288
rs923429
rs2130185
rs72677127
rs2351325
rs2087421
rs1826046
rs138041089
rs1489365
rs4255108
rs1602042
rs1489364
rs56122240
rs1489363
rs4314627
rs6991190
rs1304076
rs11994263
rs10096910
rs10110086
rs1387412
rs117828131
rs140106652
rs2882628
rs4512357
rs2882708
rs4498516
rs145886677
rs4443634
rs4329250
rs1906825
rs1906824
rs13264280
rs13273549
rs11994274
rs77907462
rs188620973
rs11774323
rs28653273
rs16881248
rs1489368
rs72677141
rs13261074
rs958443
rs12548358
rs10955547
rs12681712
rs10808439
rs72677144
rs1489372
rs2130187
rs6469327
rs117588230
rs923433
rs111484401
8:111881542_T_C
rs13261668
rs1489362
rs72677147
rs72677151
rs1352551
rs112768187
rs13271200
rs1387414
rs77778679
rs2171707
rs78057336
rs192471045
rs116981819
rs74556829
rs72677152
rs79133346
rs79208764
rs6985111
rs10088693
rs76314223
rs931410
rs75261364
rs72677153
rs6469330
rs6469331
rs13264923
rs79669257
rs11785408
rs78599784
rs12545024
rs192889248
rs76184002
rs2220483
rs138236107
rs117528753
rs66902653
rs12677040
rs17407907
rs16881360
rs139660450
rs12545941
rs143682506
rs17408169
rs35076556
rs79960599
rs10113434
rs13275829
rs117964400
rs10105281
rs12677790
rs10955548
rs4461927
rs4514011
rs12677234
rs34941221
rs138681996
rs118089561
rs4289849
rs150667205
rs190908586
rs36081119
rs75118939
rs117538625
rs12546759
rs184368309
rs12541889
rs4876328
rs28367343
rs72677178
rs76923163
rs13269197
rs61224411
rs7819770
rs7386585
rs61445572
rs72677185
rs35609046
rs4876347
rs145612522
rs147722101
rs114148159
rs72677194
rs143480217
rs10100737
rs182278200
rs10095358
rs146979412
rs185652041
rs13253221
rs4464997
rs138350382
rs4493937
rs138974893
rs68033740
rs117549824
rs151195170
rs7828377
rs4526392
rs10086493
rs185908982
rs57875593
rs117978519
rs10089865
rs4876879
rs12681879
rs75268362
rs4130017
rs141367389
rs3096724
rs12546516
rs189660676
rs3134525
rs1834738
rs1834737
rs1834736
rs1991362
rs77495739
rs4515587
rs76258611
rs2114555
rs7838962
rs150876411
rs2351543
rs12544188
rs75368636
rs6999617
rs2081690
rs2033144
rs10101957
rs77390960
rs2052801
rs192646618
rs4876446
rs77140679
rs13278392
rs1116032
rs10099529
rs10112668
rs185966891
rs10096676
rs190086803
rs117511636
rs1427178
rs138636887
rs13265578
rs4876457
rs4876280
rs10104030
rs10217003
rs117242812
rs1896238
```
