## Supplementary material for "Characterization of shared and ancestry-specific signals driving complex traits using multi-ancestry fine-mapping": s1.afreq

```
#CHROM	ID	REF	ALT	ALT_FREQS	OBS_CT
8	rs1450749	G	T	0.970179	1006
8	rs16880349	G	A	0.0994036	1006
8	rs16880352	A	G	0.17495	1006
8	rs78925363	T	A	0.0208748	1006
8	rs10087034	T	G	0.427435	1006
8	rs74423990	A	G	0.0238569	1006
8	rs35498459	A	G	0.100398	1006
8	rs10104880	G	C	0.0685885	1006
8	rs10107946	G	A	0.419483	1006
8	rs987996	T	C	0.769384	1006
8	rs16880357	G	A	0.109344	1006
8	rs143128495	T	C	0.0188867	1006
8	rs1450748	C	T	0.0705765	1006
8	rs17385471	A	G	0.100398	1006
8	rs13438990	G	A	0.0705765	1006
8	rs35283934	C	T	0.100398	1006
8	rs72671070	G	A	0.417495	1006
8	rs6998647	C	T	0.650099	1006
8	rs66833695	C	T	0.222664	1006
8	rs12335311	C	T	0.417495	1006
8	rs60184736	A	G	0.100398	1006
8	rs4734219	G	A	0.417495	1006
8	rs34840325	G	C	0.100398	1006
8	rs72671073	G	A	0.0616302	1006
8	rs35778815	G	T	0.0994036	1006
8	rs7012403	T	C	0.66004	1006
8	rs118021628	T	C	0.0337972	1006
8	rs7017382	T	C	0.109344	1006
8	rs1450747	T	C	0.232604	1006
8	rs6997782	A	G	0.100398	1006
8	rs17476650	C	A	0.101392	1006
8	rs1839532	T	C	0.232604	1006
8	rs36111028	C	T	0.100398	1006
8	rs6469295	A	G	0.769384	1006
8	rs76346900	T	A	0.0149105	1006
8	rs62526224	T	A	0.102386	1006
8	rs1450746	C	G	0.232604	1006
8	rs62526226	T	C	0.101392	1006
8	rs17476727	G	A	0.16004	1006
8	rs17476762	G	A	0.101392	1006
8	rs34684478	T	C	0.101392	1006
8	rs34406623	G	A	0.101392	1006
8	rs141492287	T	C	0.0437376	1006
8	rs7010034	T	C	0.238569	1006
8	rs35093041	C	T	0.232604	1006
8	rs6993607	T	C	0.101392	1006
8	rs7011544	C	T	0.342942	1006
8	rs34382155	T	C	0.0516899	1006
8	rs7016154	A	G	0.0477137	1006
8	rs117431925	T	C	0.0328032	1006
8	rs117852406	G	A	0.0308151	1006
8	rs7815655	A	G	0.0159046	1006
8	rs13257183	A	G	0.241551	1006
8	rs11996223	G	A	0.232604	1006
8	rs72671083	G	A	0.0258449	1006
8	rs74849138	T	C	0.0705765	1006
8	rs16880373	T	C	0.230616	1006
8	rs13268357	A	G	0.101392	1006
8	rs4734220	T	C	0.347913	1006
8	rs35595734	A	G	0.0506958	1006
8	rs10087400	G	C	0.232604	1006
8	rs112806970	A	G	0.0149105	1006
8	rs56674622	A	G	0.101392	1006
8	rs2882529	T	C	0.235586	1006
8	rs35917536	G	A	0.101392	1006
8	rs13273519	T	C	0.101392	1006
8	rs74853540	T	C	0.0357853	1006
8	rs16880381	C	A	0.233598	1006
8	rs10097037	T	C	0.233598	1006
8	rs62527294	G	A	0.0407555	1006
8	rs10094982	G	A	0.342942	1006
8	rs78787910	G	A	0.0337972	1006
8	rs16880386	C	T	0.254473	1006
8	rs17477118	T	C	0.101392	1006
8	rs73310398	C	G	0.0149105	1006
8	rs1868748	T	A	0.236581	1006
8	rs79221044	C	T	0.0208748	1006
8	rs35993304	C	G	0.253479	1006
8	rs35276797	G	A	0.465209	1006
8	rs1868749	A	G	0.266402	1006
8	rs12680760	A	G	0.312127	1006
8	rs113536270	A	G	0.083499	1006
8	rs28780682	T	C	0.055666	1006
8	rs16880394	A	G	0.0159046	1006
8	rs6996148	C	G	0.460239	1006
8	rs62527298	T	C	0.0775348	1006
8	rs16880398	A	G	0.0149105	1006
8	rs55972095	G	A	0.145129	1006
8	rs61088439	T	A	0.145129	1006
8	rs60327729	A	G	0.145129	1006
8	rs7836676	G	C	0.460239	1006
8	rs1376210	T	A	0.300199	1006
8	rs72671097	G	A	0.026839	1006
8	rs1823506	A	G	0.307157	1006
8	rs80276558	A	G	0.0149105	1006
8	rs1376211	T	C	0.460239	1006
8	rs17477396	A	G	0.145129	1006
8	rs4144282	G	A	0.460239	1006
8	rs1450744	C	A	0.456262	1006
8	rs10505137	G	A	0.145129	1006
8	rs10505138	T	A	0.145129	1006
8	rs76485862	C	T	0.00994036	1006
8	rs1597519	T	C	0.300199	1006
8	rs1597520	A	G	0.88171	1006
8	rs56290745	T	C	0.145129	1006
8	rs1450745	A	G	0.301193	1006
8	rs1868750	G	T	0.456262	1006
8	rs17477642	C	T	0.145129	1006
8	rs7009112	T	A	0.145129	1006
8	rs6989527	G	C	0.145129	1006
8	rs62527302	C	G	0.0725646	1006
8	rs1597521	T	C	0.300199	1006
8	rs185472923	A	G	0.00994036	1006
8	rs62527303	A	G	0.145129	1006
8	rs6469297	A	G	0.0149105	1006
8	rs1982401	A	G	0.261431	1006
8	rs28464657	A	G	0.0954274	1006
8	rs2060688	C	T	0.299205	1006
8	rs10505139	A	G	0.161034	1006
8	rs720655	G	T	0.456262	1006
8	rs720656	G	A	0.145129	1006
8	rs720654	C	T	0.299205	1006
8	rs150687072	C	T	0.0168986	1006
8	rs79127202	A	G	0.0149105	1006
8	rs1839529	T	C	0.294235	1006
8	rs1839530	C	T	0.294235	1006
8	rs1839531	A	G	0.293241	1006
8	rs10505140	C	T	0.255467	1006
8	rs10505141	T	C	0.0178926	1006
8	rs143405195	T	C	0.0168986	1006
8	rs1034495	A	T	0.255467	1006
8	rs112623194	A	G	0.0168986	1006
8	rs139949404	C	A	0.0357853	1006
8	rs715732	C	G	0.255467	1006
8	rs10505142	G	A	0.0168986	1006
8	rs715731	G	A	0.290258	1006
8	rs117909553	G	A	0.0248509	1006
8	rs62527304	G	A	0.0487078	1006
8	rs7832804	A	G	0.0178926	1006
8	rs118179786	C	T	0.0248509	1006
8	rs1562819	C	T	0.303181	1006
8	rs117678210	A	G	0.0109344	1006
8	rs2350724	C	T	0.289264	1006
8	rs2350725	G	A	0.289264	1006
8	rs78301329	A	G	0.0178926	1006
8	rs2015168	A	C	0.45328	1006
8	rs921382	C	G	0.254473	1006
8	rs4735150	A	G	0.146123	1006
8	rs16880470	A	C	0.0178926	1006
8	rs7836619	A	G	0.0178926	1006
8	rs75281114	T	A	0.0178926	1006
8	rs13266032	A	G	0.308151	1006
8	rs16880474	T	C	0.0178926	1006
8	rs2167253	A	G	0.291252	1006
8	rs7465667	G	A	0.45328	1006
8	rs62527306	T	A	0.0765408	1006
8	rs73312563	G	A	0.0178926	1006
8	rs117002309	C	T	0.0258449	1006
8	rs10955533	G	A	0.289264	1006
8	rs11785358	C	T	0.308151	1006
8	rs60472728	G	T	0.0178926	1006
8	rs11774200	A	G	0.290258	1006
8	rs1947270	C	T	0.44334	1006
8	rs73312569	A	G	0.0357853	1006
8	rs2198044	G	A	0.2833	1006
8	rs13272142	C	T	0.265408	1006
8	rs10955534	T	A	0.2833	1006
8	rs7829026	T	C	0.394632	1006
8	rs62527307	A	G	0.0805169	1006
8	rs11996078	G	A	0.0188867	1006
8	rs11985544	T	C	0.2833	1006
8	rs11996188	C	T	0.0188867	1006
8	rs13260817	T	C	0.2833	1006
8	rs2350726	C	A	0.0775348	1006
8	rs16880496	G	A	0.0685885	1006
8	rs141341948	A	G	0.0139165	1006
8	rs118147156	A	G	0.0308151	1006
8	rs13254819	T	C	0.394632	1006
8	rs74935935	G	C	0.0308151	1006
8	rs4298472	C	A	0.413519	1006
8	rs56700226	C	T	0.0308151	1006
8	rs4147310	G	A	0.413519	1006
8	rs13272100	A	C	0.394632	1006
8	rs7845059	G	C	0.0308151	1006
8	rs11984657	A	G	0.0188867	1006
8	rs73704718	G	A	0.0188867	1006
8	rs73704719	T	C	0.0188867	1006
8	rs192747885	T	G	0.00994036	1006
8	rs138417584	A	G	0.0228628	1006
8	rs13269480	G	A	0.269384	1006
8	rs2350728	T	C	0.444334	1006
8	rs59790465	A	C	0.124254	1006
8	rs2882489	C	T	0.44334	1006
8	rs13281977	G	A	0.269384	1006
8	rs4440609	A	G	0.0198807	1006
8	rs13257936	T	G	0.395626	1006
8	rs55918920	A	G	0.124254	1006
8	rs4371977	T	C	0.875746	1006
8	rs117861047	G	A	0.0377734	1006
8	rs13265962	C	T	0.394632	1006
8	rs60797222	A	G	0.125249	1006
8	rs4236805	C	T	0.444334	1006
8	rs16880507	T	A	0.0745527	1006
8	rs6991909	G	A	0.736581	1006
8	rs137912809	G	A	0.0367793	1006
8	rs142364300	C	A	0.0328032	1006
8	rs12547306	A	T	0.0705765	1006
8	rs117829401	G	C	0.00994036	1006
8	rs76405504	G	A	0.144135	1006
8	rs117461997	T	G	0.0318091	1006
8	rs151214208	G	A	0.0109344	1006
8	rs140297403	T	C	0.145129	1006
8	rs28896823	G	A	0.109344	1006
8	rs10955535	T	A	0.766402	1006
8	rs12550035	A	G	0.0705765	1006
8	rs12545248	G	A	0.0705765	1006
8	rs2350727	A	C	0.0705765	1006
8	rs118184656	G	A	0.0487078	1006
8	rs4735151	C	G	0.744533	1006
8	rs78063491	G	A	0.054672	1006
8	rs76157152	A	G	0.0626243	1006
8	rs7014907	T	C	0.0815109	1006
8	rs28600216	T	C	0.0745527	1006
8	rs4735152	G	A	0.668986	1006
8	rs192115519	C	T	0.0168986	1006
8	rs13439825	T	C	0.0725646	1006
8	rs75421354	A	C	0.0377734	1006
8	rs2882530	C	T	0.0735586	1006
8	rs13439144	A	G	0.0735586	1006
8	rs7820164	A	T	0.742545	1006
8	rs117025965	T	C	0.0208748	1006
8	rs76348063	T	G	0.0377734	1006
8	rs13271611	G	A	0.701789	1006
8	rs72672948	G	A	0.0357853	1006
8	rs78856071	C	T	0.0129225	1006
8	rs12681665	G	A	0.632207	1006
8	rs13265673	C	T	0.632207	1006
8	rs10086143	G	A	0.699801	1006
8	rs12375247	C	T	0.699801	1006
8	rs117329102	A	T	0.0367793	1006
8	rs118065493	C	T	0.055666	1006
8	rs58892455	T	C	0.0656064	1006
8	rs59877457	A	G	0.0685885	1006
8	rs12375273	G	A	0.632207	1006
8	rs9643053	A	T	0.700795	1006
8	rs13255950	C	G	0.0168986	1006
8	rs72672953	A	G	0.0139165	1006
8	rs7840264	T	C	0.633201	1006
8	rs2350886	T	C	0.628231	1006
8	rs35192304	G	A	0.631213	1006
8	rs56062205	G	A	0.055666	1006
8	rs2350885	A	T	0.632207	1006
8	rs146198943	G	C	0.026839	1006
8	rs9643054	G	C	0.0695825	1006
8	rs2350884	C	T	0.631213	1006
8	rs190993450	T	G	0.0178926	1006
8	rs78855515	C	T	0.0487078	1006
8	rs62528064	A	G	0.0308151	1006
8	rs74796753	A	G	0.143141	1006
8	rs143091232	G	T	0.0119284	1006
8	rs7838509	G	A	0.0685885	1006
8	rs16880528	C	T	0.0685885	1006
8	rs2350883	A	G	0.0705765	1006
8	rs74532566	A	G	0.0357853	1006
8	rs748506	G	A	0.0715706	1006
8	rs150099215	A	G	0.0318091	1006
8	rs76479680	A	G	0.0357853	1006
8	rs7006873	G	A	0.667992	1006
8	rs7006763	C	T	0.667992	1006
8	rs62528065	G	T	0.664016	1006
8	rs1949757	C	G	0.66998	1006
8	rs117340040	A	C	0.0467197	1006
8	rs142713309	G	A	0.0228628	1006
8	rs77319694	G	A	0.0308151	1006
8	rs74483922	G	C	0.0357853	1006
8	rs144481296	T	C	0.0308151	1006
8	rs141292330	A	T	0.0168986	1006
8	rs10100415	C	G	0.667992	1006
8	rs1403843	A	G	0.577535	1006
8	rs2350880	T	A	0.579523	1006
8	rs117387498	G	A	0.026839	1006
8	rs56090647	A	G	0.0159046	1006
8	rs2204268	T	C	0.0695825	1006
8	rs111314874	A	G	0.0735586	1006
8	rs4117967	G	A	0.0695825	1006
8	rs117806752	G	A	0.0238569	1006
8	rs75548546	C	T	0.0308151	1006
8	rs7003392	C	T	0.650099	1006
8	rs2350729	T	C	0.082505	1006
8	rs78845770	G	A	0.0178926	1006
8	rs13263137	A	G	0.143141	1006
8	rs940281	T	A	0.0695825	1006
8	rs117520133	A	G	0.0159046	1006
8	rs3019329	G	A	0.577535	1006
8	rs55917503	C	T	0.0308151	1006
8	rs10505143	T	C	0.0695825	1006
8	rs77456700	G	A	0.0119284	1006
8	rs72672966	A	G	0.0149105	1006
8	rs3019328	A	G	0.577535	1006
8	rs3019327	G	A	0.578529	1006
8	rs3019326	G	A	0.578529	1006
8	rs62528069	A	T	0.0695825	1006
8	rs3019325	C	G	0.651093	1006
8	rs72672971	G	A	0.171968	1006
8	rs1851733	C	T	0.0735586	1006
8	rs16880567	T	C	0.0298211	1006
8	rs59821814	C	A	0.0695825	1006
8	rs7007400	G	A	0.650099	1006
8	rs7007132	A	G	0.651093	1006
8	rs7820506	G	A	0.0725646	1006
8	rs2948996	T	C	0.578529	1006
8	rs3019324	G	A	0.651093	1006
8	rs143375825	G	A	0.0238569	1006
8	rs1949756	A	T	0.581511	1006
8	rs2948998	G	A	0.576541	1006
8	rs16880578	A	T	0.0695825	1006
8	rs17388446	A	G	0.0318091	1006
8	rs62528075	G	A	0.0695825	1006
8	rs12056621	C	T	0.0685885	1006
8	rs12056410	C	G	0.0685885	1006
8	rs71526752	T	A	0.0626243	1006
8	rs16880581	A	C	0.0685885	1006
8	rs77574672	G	A	0.0487078	1006
8	rs13274029	T	G	0.141153	1006
8	rs62528076	C	G	0.0685885	1006
8	rs12056786	A	T	0.0685885	1006
8	rs2140473	A	T	0.581511	1006
8	rs62528077	A	G	0.0685885	1006
8	rs62528092	T	C	0.0685885	1006
8	rs2948999	C	A	0.654076	1006
8	rs76643049	A	G	0.0695825	1006
8	rs3019323	A	G	0.659046	1006
8	rs62528093	A	G	0.0695825	1006
8	rs75141380	T	C	0.0397614	1006
8	rs62528094	A	G	0.0695825	1006
8	rs59127775	G	A	0.0685885	1006
8	rs3019322	T	C	0.581511	1006
8	rs60618246	G	T	0.0685885	1006
8	rs59681909	C	T	0.0685885	1006
8	rs62528097	G	T	0.0626243	1006
8	rs2949000	T	C	0.587475	1006
8	rs77355187	A	G	0.0695825	1006
8	rs112433585	A	C	0.0705765	1006
8	rs78241959	T	C	0.0695825	1006
8	rs77110101	C	G	0.0695825	1006
8	rs62528098	T	A	0.0695825	1006
8	rs117637052	T	A	0.0198807	1006
8	rs7825822	T	C	0.0695825	1006
8	rs7842655	G	A	0.0695825	1006
8	rs62528101	T	A	0.0695825	1006
8	rs62528102	C	A	0.0695825	1006
8	rs6469302	G	A	0.256461	1006
8	rs62528103	G	A	0.0298211	1006
8	rs11996644	G	T	0.181909	1006
8	rs142781437	A	G	0.0437376	1006
8	rs7826697	G	A	0.252485	1006
8	rs117021130	T	C	0.0407555	1006
8	rs16880591	A	G	0.0536779	1006
8	rs7001118	C	A	0.0576541	1006
8	rs62528104	G	A	0.0347913	1006
8	rs11993279	A	G	0.16501	1006
8	rs77197291	T	A	0.0586481	1006
8	rs62528105	G	A	0.0586481	1006
8	rs78855656	C	G	0.0586481	1006
8	rs185448760	A	T	0.0218688	1006
8	rs13259927	G	A	0.16501	1006
8	rs62528106	T	C	0.0586481	1006
8	rs58378331	T	C	0.0586481	1006
8	rs7011447	G	A	0.0576541	1006
8	rs7011644	G	T	0.0576541	1006
8	rs1949758	A	G	0.16998	1006
8	rs76027174	A	C	0.0298211	1006
8	rs150304733	A	T	0.0178926	1006
8	rs6989508	G	A	0.0586481	1006
8	rs6989966	G	A	0.0586481	1006
8	rs1357568	C	A	0.222664	1006
8	rs7813254	T	C	0.168986	1006
8	rs7000311	A	T	0.0586481	1006
8	rs11782899	A	G	0.0984095	1006
8	rs16892514	A	G	0.162028	1006
8	rs62528108	C	T	0.0626243	1006
8	rs62528109	C	G	0.0586481	1006
8	rs13258130	T	A	0.16501	1006
8	rs13265592	T	C	0.16501	1006
8	rs117453471	A	G	0.0178926	1006
8	rs7008830	G	A	0.0586481	1006
8	rs58140670	C	T	0.0626243	1006
8	rs3019330	G	A	0.754473	1006
8	rs76858654	A	G	0.0626243	1006
8	rs148140314	A	C	0.0188867	1006
8	rs72672980	G	A	0.16501	1006
8	rs16880609	C	T	0.0586481	1006
8	rs11995819	G	T	0.16004	1006
8	rs1523741	A	G	0.164016	1006
8	rs117461790	A	G	0.0377734	1006
8	rs7832047	G	A	0.32505	1006
8	rs7836358	A	T	0.0586481	1006
8	rs11993662	G	C	0.16501	1006
8	rs72672982	T	C	0.0228628	1006
8	rs78076069	T	C	0.0586481	1006
8	rs75225111	T	G	0.0208748	1006
8	rs1357569	A	C	0.164016	1006
8	rs57281342	G	A	0.0586481	1006
8	rs4620261	C	T	0.164016	1006
8	rs16880620	A	G	0.0586481	1006
8	rs7350095	G	A	0.171968	1006
8	rs62528113	T	G	0.0576541	1006
8	rs58466321	T	C	0.082505	1006
8	rs17480167	C	A	0.171968	1006
8	rs62528115	A	C	0.0576541	1006
8	rs148024882	C	T	0.0427435	1006
8	rs16880622	T	A	0.0576541	1006
8	rs79709947	G	A	0.0139165	1006
8	rs73316009	A	G	0.0208748	1006
8	rs62528117	T	C	0.0337972	1006
8	rs62528118	T	C	0.0576541	1006
8	rs188867344	T	A	0.0218688	1006
8	rs10955538	G	A	0.0576541	1006
8	rs6993335	A	G	0.0208748	1006
8	rs74491052	C	G	0.0576541	1006
8	rs10505144	G	A	0.0576541	1006
8	rs77036881	G	T	0.0576541	1006
8	rs62528119	A	G	0.0576541	1006
8	rs146014915	G	A	0.0248509	1006
8	rs16880631	T	G	0.0576541	1006
8	rs62528120	G	C	0.0576541	1006
8	rs137912331	C	T	0.0238569	1006
8	rs79661752	A	T	0.0208748	1006
8	rs72672983	G	A	0.0198807	1006
8	rs150969236	C	T	0.0149105	1006
8	rs16880637	A	G	0.05666	1006
8	rs74617447	G	A	0.0238569	1006
8	rs78794642	G	T	0.0248509	1006
8	rs16880640	A	G	0.05666	1006
8	rs62528121	A	G	0.0606362	1006
8	rs1523735	A	G	0.0208748	1006
8	rs16880647	G	A	0.05666	1006
8	rs77233159	T	C	0.0238569	1006
8	rs1403841	C	T	0.05666	1006
8	rs3946441	T	C	0.0328032	1006
8	rs2140474	G	A	0.0606362	1006
8	rs72672985	A	G	0.0516899	1006
8	rs73316025	T	C	0.0208748	1006
8	rs16880651	C	G	0.0606362	1006
8	rs17480579	G	A	0.055666	1006
8	rs16880653	G	T	0.0606362	1006
8	rs73316028	T	G	0.0208748	1006
8	rs16880657	A	G	0.05666	1006
8	rs7826156	G	T	0.0815109	1006
8	rs76869418	C	A	0.00497018	1006
8	rs146707616	C	T	0.0238569	1006
8	rs6469303	G	A	0.0606362	1006
8	rs6999908	A	G	0.0576541	1006
8	rs117607373	A	G	0.0427435	1006
8	rs73316036	T	C	0.0208748	1006
8	rs112534342	T	C	0.0188867	1006
8	rs16880663	A	T	0.05666	1006
8	rs73316041	C	A	0.0208748	1006
8	rs11996208	G	T	0.0208748	1006
8	rs7009671	T	A	0.0208748	1006
8	rs73316046	G	A	0.0208748	1006
8	rs10108926	G	T	0.0248509	1006
8	rs62528150	G	A	0.05666	1006
8	rs184897745	G	A	0.0198807	1006
8	rs62528151	A	G	0.0606362	1006
8	rs62528152	C	T	0.05666	1006
8	rs78612002	G	A	0.05666	1006
8	rs80098936	T	A	0.0119284	1006
8	rs117409389	A	G	0.0109344	1006
8	rs58205480	T	C	0.05666	1006
8	rs62528154	T	C	0.05666	1006
8	rs73327188	C	A	0.0208748	1006
8	rs74408115	C	G	0.0298211	1006
8	rs62528156	T	C	0.05666	1006
8	rs62528157	T	C	0.05666	1006
8	rs151297834	G	A	0.0397614	1006
8	rs7837232	T	C	0.05666	1006
8	rs79873815	T	G	0.05666	1006
8	rs62528159	T	C	0.05666	1006
8	rs141216957	T	C	0.0109344	1006
8	rs62529161	C	T	0.05666	1006
8	rs73327194	C	T	0.0198807	1006
8	rs62529162	A	T	0.05666	1006
8	rs6990600	C	T	0.05666	1006
8	rs62529164	G	A	0.05666	1006
8	rs62529165	C	T	0.05666	1006
8	rs62529166	T	C	0.05666	1006
8	rs62529167	C	G	0.05666	1006
8	rs73327199	G	A	0.0208748	1006
8	rs78937232	C	A	0.05666	1006
8	rs58473544	A	G	0.083499	1006
8	rs73329103	C	T	0.0208748	1006
8	rs73329109	A	G	0.0218688	1006
8	rs62529169	A	C	0.05666	1006
8	rs62529170	T	A	0.05666	1006
8	rs62529171	C	T	0.05666	1006
8	rs75664511	T	G	0.0218688	1006
8	rs116982133	G	T	0.0139165	1006
8	rs62529172	T	G	0.05666	1006
8	rs78780911	T	A	0.0328032	1006
8	rs57705832	G	A	0.0576541	1006
8	rs58439854	C	A	0.0238569	1006
8	rs16880675	G	A	0.0248509	1006
8	rs62529174	T	A	0.05666	1006
8	rs4523225	A	T	0.0606362	1006
8	rs79425976	A	C	0.0238569	1006
8	rs16880680	G	A	0.05666	1006
8	rs62529175	T	G	0.05666	1006
8	rs75622982	G	A	0.05666	1006
8	rs17840659	A	G	0.0805169	1006
8	rs75573675	G	T	0.05666	1006
8	rs16880683	T	A	0.05666	1006
8	rs16880685	C	T	0.05666	1006
8	rs11993192	A	G	0.0198807	1006
8	rs73329127	C	T	0.0238569	1006
8	rs62529176	A	G	0.05666	1006
8	rs140742719	A	G	0.0228628	1006
8	rs6993306	C	T	0.0576541	1006
8	rs6993587	G	C	0.0576541	1006
8	rs6993451	C	G	0.0576541	1006
8	rs59097789	C	T	0.0238569	1006
8	rs77423629	C	G	0.0129225	1006
8	rs4543520	C	A	0.05666	1006
8	rs4595100	A	G	0.05666	1006
8	rs117039283	C	T	0.0178926	1006
8	rs11991389	T	C	0.0198807	1006
8	rs7814046	C	A	0.0864811	1006
8	rs13263372	A	C	0.0536779	1006
8	rs117818009	C	T	0.0178926	1006
8	rs4500059	T	C	0.0864811	1006
8	rs60587669	A	G	0.0198807	1006
8	rs75018065	G	A	0.0467197	1006
8	rs62529178	G	A	0.0626243	1006
8	rs186858315	A	T	0.0198807	1006
8	rs16880688	T	C	0.0198807	1006
8	rs7008113	G	A	0.178926	1006
8	rs7008289	G	A	0.0864811	1006
8	rs78072813	G	T	0.0626243	1006
8	rs62526779	C	A	0.0318091	1006
8	rs7006695	G	T	0.0864811	1006
8	rs6469308	T	C	0.0666004	1006
8	rs35182400	A	G	0.0497018	1006
8	rs16880707	C	T	0.0198807	1006
8	rs76143671	G	A	0.0208748	1006
8	rs16880713	C	T	0.0198807	1006
8	rs72672992	T	G	0.0139165	1006
8	rs4552876	A	C	0.0864811	1006
8	rs72672993	A	G	0.0218688	1006
8	rs73701421	A	G	0.0914513	1006
8	rs56243049	G	A	0.028827	1006
8	rs76860489	G	A	0.0626243	1006
8	rs62526780	T	A	0.0328032	1006
8	rs16880715	G	T	0.0864811	1006
8	rs150878647	A	G	0.0178926	1006
8	rs10046630	A	T	0.0994036	1006
8	rs10046631	C	A	0.180915	1006
8	rs12542501	G	A	0.149105	1006
8	rs75483786	A	T	0.0904573	1006
8	rs17390371	C	A	0.176938	1006
8	rs186291442	G	A	0.00894632	1006
8	rs10106136	A	T	0.161034	1006
8	rs4487731	G	A	0.252485	1006
8	rs12155933	T	C	0.0904573	1006
8	rs66481762	T	A	0.178926	1006
8	rs6995709	C	T	0.342942	1006
8	rs147603820	T	A	0.0904573	1006
8	rs62526782	C	G	0.146123	1006
8	rs10103911	T	C	0.16004	1006
8	rs111518312	C	T	0.0904573	1006
8	rs4319062	A	T	0.0387674	1006
8	rs4496942	T	C	0.345924	1006
8	rs78135316	T	C	0.0904573	1006
8	rs76565480	C	T	0.0139165	1006
8	rs75355554	A	C	0.0904573	1006
8	rs73314791	A	G	0.0864811	1006
8	rs116871946	C	T	0.0526839	1006
8	rs62526783	G	A	0.196819	1006
8	rs36043959	G	A	0.191849	1006
8	rs11784003	T	C	0.0874751	1006
8	rs72672996	T	G	0.0238569	1006
8	rs146476522	C	T	0.0347913	1006
8	rs7815044	A	G	0.370775	1006
8	rs16880726	T	C	0.17495	1006
8	rs7815859	C	A	0.191849	1006
8	rs7838140	T	C	0.370775	1006
8	rs13267290	A	C	0.191849	1006
8	rs117042580	G	T	0.0347913	1006
8	rs16880731	A	T	0.0874751	1006
8	rs16880734	A	G	0.0874751	1006
8	rs34137090	G	T	0.191849	1006
8	rs13261067	A	G	0.0874751	1006
8	rs78287915	A	G	0.0228628	1006
8	rs36068923	A	G	0.191849	1006
8	rs78742932	A	C	0.0457256	1006
8	rs71526757	T	G	0.0467197	1006
8	rs4621780	G	A	0.279324	1006
8	rs4642619	T	A	0.191849	1006
8	rs76623639	G	C	0.00994036	1006
8	rs34183176	A	G	0.191849	1006
8	rs72673002	A	T	0.128231	1006
8	rs4404887	G	A	0.282306	1006
8	rs9650041	T	C	0.17495	1006
8	rs72674903	G	T	0.0437376	1006
8	rs13264696	T	G	0.17495	1006
8	rs10092632	T	C	0.366799	1006
8	rs10092899	T	C	0.374751	1006
8	rs117217908	C	G	0.0218688	1006
8	rs35314202	A	T	0.0874751	1006
8	rs7002308	C	T	0.190855	1006
8	rs7002942	C	A	0.191849	1006
8	rs71526759	C	T	0.0467197	1006
8	rs7018126	G	T	0.279324	1006
8	rs4735157	A	G	0.279324	1006
8	rs75243947	G	A	0.0318091	1006
8	rs6986210	A	G	0.191849	1006
8	rs13270632	A	G	0.0854871	1006
8	rs78050072	C	A	0.0457256	1006
8	rs4439097	A	C	0.374751	1006
8	rs34372269	T	C	0.17495	1006
8	rs72674907	C	T	0.028827	1006
8	rs6999731	T	G	0.17495	1006
8	rs80210254	G	T	0.0159046	1006
8	rs72674909	A	T	0.028827	1006
8	rs36004920	T	G	0.17495	1006
8	rs6994168	C	G	0.201789	1006
8	rs6995307	C	G	0.191849	1006
8	rs6999792	C	A	0.191849	1006
8	rs7835980	G	A	0.17495	1006
8	rs7836126	G	C	0.17495	1006
8	rs4364607	T	C	0.17495	1006
8	rs13264567	A	G	0.366799	1006
8	rs117127474	G	A	0.148111	1006
8	rs10096710	C	T	0.191849	1006
8	rs35355486	G	C	0.191849	1006
8	rs6983428	C	T	0.370775	1006
8	rs9297433	A	G	0.373757	1006
8	rs60590905	A	T	0.0367793	1006
8	rs187309516	C	T	0.0218688	1006
8	rs11991945	G	A	0.0894632	1006
8	rs62526787	T	C	0.0367793	1006
8	rs11774955	A	C	0.0864811	1006
8	rs75919057	A	C	0.0337972	1006
8	rs7009218	A	G	0.369781	1006
8	rs62526788	A	G	0.0367793	1006
8	rs34885613	G	A	0.152087	1006
8	rs72674913	G	T	0.137177	1006
8	rs10113806	T	C	0.189861	1006
8	rs35639161	T	G	0.189861	1006
8	rs13265247	A	G	0.0894632	1006
8	rs6469310	T	C	0.189861	1006
8	rs6469311	A	G	0.279324	1006
8	rs7832811	A	G	0.279324	1006
8	rs4439100	C	T	0.279324	1006
8	rs6985117	A	G	0.279324	1006
8	rs71526761	A	G	0.0755467	1006
8	rs4424233	A	G	0.2833	1006
8	rs113542096	C	G	0.0864811	1006
8	rs11985998	T	C	0.279324	1006
8	rs13270567	A	G	0.189861	1006
8	rs13272325	C	T	0.0755467	1006
8	rs13272069	A	G	0.0159046	1006
8	rs62526829	A	C	0.0377734	1006
8	rs74648432	A	G	0.0467197	1006
8	rs7001495	C	T	0.279324	1006
8	rs16880769	A	C	0.0894632	1006
8	rs142427686	T	G	0.0168986	1006
8	rs113898134	A	G	0.0367793	1006
8	rs7821660	A	G	0.279324	1006
8	rs67159506	C	T	0.0894632	1006
8	rs13262894	A	G	0.279324	1006
8	rs144061883	G	A	0.0218688	1006
8	rs73316466	A	G	0.0924453	1006
8	rs58445806	A	C	0.104374	1006
8	rs139285104	C	A	0.0377734	1006
8	rs79732399	T	C	0.0129225	1006
8	rs35909617	T	C	0.0984095	1006
8	rs7820821	C	T	0.303181	1006
8	rs141063145	G	T	0.00795229	1006
8	rs11997242	A	G	0.102386	1006
8	rs11990209	C	T	0.139165	1006
8	rs185302252	T	A	0.00795229	1006
8	rs62526830	A	G	0.0367793	1006
8	rs11995877	T	G	0.102386	1006
8	rs13255000	G	C	0.102386	1006
8	rs62526831	A	G	0.0367793	1006
8	rs16880778	T	C	0.0367793	1006
8	rs62526832	A	C	0.0367793	1006
8	rs11993254	C	T	0.299205	1006
8	rs62526833	T	G	0.0367793	1006
8	rs62526834	G	A	0.0367793	1006
8	rs62526835	A	G	0.0367793	1006
8	rs61404187	T	A	0.0367793	1006
8	rs4077446	T	C	0.0367793	1006
8	rs9942808	T	C	0.102386	1006
8	rs11985542	A	G	0.102386	1006
8	rs112112576	T	C	0.00596421	1006
8	rs9297434	G	A	0.299205	1006
8	rs9297435	A	C	0.303181	1006
8	rs13279172	G	A	0.192843	1006
8	rs35530507	A	C	0.206759	1006
8	rs7002413	T	A	0.107356	1006
8	rs4735158	A	G	0.194831	1006
8	rs16880800	A	G	0.101392	1006
8	rs79561728	C	G	0.0168986	1006
8	rs9297436	A	G	0.297217	1006
8	rs16880802	A	T	0.101392	1006
8	rs4599783	T	C	0.300199	1006
8	rs17391603	A	T	0.157058	1006
8	rs4599784	T	C	0.194831	1006
8	rs66555851	A	G	0.194831	1006
8	rs117402917	A	G	0.0347913	1006
8	rs13254795	T	A	0.305169	1006
8	rs11778703	A	G	0.054672	1006
8	rs16880808	A	G	0.101392	1006
8	rs13280801	G	A	0.101392	1006
8	rs4386954	A	C	0.296223	1006
8	rs62526839	T	C	0.0367793	1006
8	rs6469312	T	A	0.0367793	1006
8	rs726685	A	G	0.101392	1006
8	rs7841274	A	G	0.0367793	1006
8	rs13268467	T	A	0.158052	1006
8	rs187151833	C	T	0.00894632	1006
8	rs4128381	T	C	0.0367793	1006
8	rs4128382	T	C	0.0367793	1006
8	rs117249190	A	G	0.0198807	1006
8	rs62526841	T	G	0.0367793	1006
8	rs13250442	G	A	0.101392	1006
8	rs13251031	G	T	0.0994036	1006
8	rs62526842	A	G	0.0367793	1006
8	rs16880831	T	G	0.194831	1006
8	rs16880833	A	G	0.0367793	1006
8	rs62526843	T	A	0.0367793	1006
8	rs6993169	T	C	0.0367793	1006
8	rs13265535	T	C	0.101392	1006
8	rs74482879	T	G	0.0367793	1006
8	rs79836452	G	A	0.0188867	1006
8	rs11994178	A	G	0.101392	1006
8	rs13273764	A	T	0.101392	1006
8	rs7845363	A	G	0.0367793	1006
8	rs13248717	G	C	0.296223	1006
8	rs16880839	T	C	0.0357853	1006
8	rs13278891	A	G	0.101392	1006
8	rs13279857	G	A	0.101392	1006
8	rs116868706	G	A	0.0198807	1006
8	rs13252314	A	G	0.101392	1006
8	rs13253273	G	A	0.101392	1006
8	rs143232191	G	A	0.0258449	1006
8	rs10092244	G	A	0.243539	1006
8	rs62526844	C	T	0.0367793	1006
8	rs77830483	A	G	0.0506958	1006
8	rs72674930	T	A	0.0298211	1006
8	rs13250438	T	C	0.138171	1006
8	rs77679095	G	A	0.00795229	1006
8	rs13274273	A	G	0.0149105	1006
8	rs7828750	G	A	0.102386	1006
8	rs145694316	T	C	0.00994036	1006
8	rs118055940	C	T	0.0248509	1006
8	rs35921369	C	A	0.0178926	1006
8	rs113199181	G	T	0.0308151	1006
8	rs1494243	A	G	0.101392	1006
8	rs73320482	A	G	0.101392	1006
8	rs13280766	C	A	0.138171	1006
8	rs67856195	A	G	0.101392	1006
8	rs118185235	C	T	0.0248509	1006
8	rs34642482	A	G	0.101392	1006
8	rs35697720	A	G	0.100398	1006
8	rs34872913	C	T	0.100398	1006
8	rs11997872	C	T	0.101392	1006
8	rs1494232	G	T	0.101392	1006
8	rs10086619	A	G	0.138171	1006
8	rs10086732	C	G	0.239563	1006
8	rs117687590	A	C	0.0337972	1006
8	rs1389671	G	T	0.101392	1006
8	rs10113345	C	G	0.243539	1006
8	rs36110122	C	T	0.101392	1006
8	rs4735159	G	A	0.239563	1006
8	rs13277548	G	T	0.101392	1006
8	rs58672526	G	A	0.101392	1006
8	rs13252162	G	A	0.101392	1006
8	rs35035583	G	C	0.243539	1006
8	rs35322508	C	T	0.238569	1006
8	rs7007378	A	G	0.0367793	1006
8	rs10100041	A	G	0.243539	1006
8	rs7460087	G	T	0.243539	1006
8	rs1494233	G	A	0.243539	1006
8	rs4637794	G	A	0.243539	1006
8	rs6469313	A	G	0.243539	1006
8	rs7825323	G	A	0.238569	1006
8	rs12677768	A	G	0.100398	1006
8	rs6469314	C	T	0.239563	1006
8	rs4486175	A	G	0.101392	1006
8	rs4602862	G	T	0.243539	1006
8	rs17392088	G	T	0.100398	1006
8	rs1353211	T	C	0.243539	1006
8	rs10096014	G	T	0.243539	1006
8	rs80001085	C	A	0.0159046	1006
8	rs12675948	G	T	0.137177	1006
8	rs16880887	G	A	0.101392	1006
8	rs4321975	T	C	0.239563	1006
8	rs13249019	G	A	0.243539	1006
8	rs34880112	C	T	0.101392	1006
8	rs7009912	T	C	0.243539	1006
8	rs6989639	A	G	0.245527	1006
8	rs6469315	T	C	0.243539	1006
8	rs7825105	G	A	0.238569	1006
8	rs16880899	C	T	0.0367793	1006
8	rs35495230	G	A	0.100398	1006
8	rs17392372	C	T	0.100398	1006
8	rs117738230	T	C	0.0198807	1006
8	rs113206866	A	G	0.0805169	1006
8	rs13260906	C	T	0.243539	1006
8	rs11776016	C	T	0.0149105	1006
8	rs2088034	A	G	0.137177	1006
8	rs75741277	G	T	0.101392	1006
8	rs4595101	A	G	0.243539	1006
8	rs11988759	C	T	0.243539	1006
8	rs11992558	T	C	0.239563	1006
8	rs7828456	G	A	0.243539	1006
8	rs4269512	C	T	0.243539	1006
8	rs62528173	G	C	0.0367793	1006
8	rs13276609	C	A	0.137177	1006
8	rs16892519	C	G	0.101392	1006
8	rs16892522	T	G	0.242545	1006
8	rs13250165	C	G	0.243539	1006
8	rs13250780	C	G	0.137177	1006
8	rs7008795	C	T	0.239563	1006
8	rs11992948	G	A	0.101392	1006
8	rs13270291	G	C	0.243539	1006
8	rs12679851	C	T	0.100398	1006
8	rs12679933	G	A	0.243539	1006
8	rs7814305	G	A	0.243539	1006
8	rs7016455	T	A	0.101392	1006
8	rs138593398	A	G	0.0198807	1006
8	rs34077261	C	T	0.0715706	1006
8	rs6984924	T	C	0.101392	1006
8	rs10104961	T	C	0.243539	1006
8	rs66906875	T	C	0.101392	1006
8	rs10090417	G	T	0.243539	1006
8	rs7012481	A	G	0.243539	1006
8	rs6995161	T	G	0.101392	1006
8	rs6469316	T	C	0.101392	1006
8	rs6980765	A	G	0.101392	1006
8	rs62528175	A	G	0.0139165	1006
8	rs34517324	T	A	0.126243	1006
8	rs1494242	C	A	0.267396	1006
8	rs16880919	A	T	0.140159	1006
8	rs6469317	G	A	0.270378	1006
8	rs11991599	A	G	0.125249	1006
8	rs1552880	T	C	0.38668	1006
8	rs7007361	C	T	0.140159	1006
8	rs10089323	A	G	0.270378	1006
8	rs1494234	A	G	0.270378	1006
8	rs6989319	G	T	0.270378	1006
8	rs10104648	A	G	0.270378	1006
8	rs7821574	G	C	0.270378	1006
8	rs112774367	G	A	0.0178926	1006
8	rs7824927	C	G	0.126243	1006
8	rs1494235	G	A	0.0367793	1006
8	rs4089010	T	C	0.125249	1006
8	rs11997449	C	T	0.270378	1006
8	rs10112075	A	G	0.270378	1006
8	rs34385996	G	T	0.10338	1006
8	rs1494236	A	G	0.270378	1006
8	rs1494237	A	T	0.267396	1006
8	rs7006232	A	C	0.270378	1006
8	rs34921000	C	T	0.140159	1006
8	rs35915779	A	G	0.0248509	1006
8	rs11985995	C	A	0.125249	1006
8	rs10955539	T	C	0.270378	1006
8	rs62528178	C	G	0.0367793	1006
8	rs10095875	G	A	0.270378	1006
8	rs1353207	T	A	0.264414	1006
8	rs1353208	A	G	0.270378	1006
8	rs1353209	A	G	0.126243	1006
8	rs4376475	A	G	0.10338	1006
8	rs6984880	G	A	0.270378	1006
8	rs6984516	A	T	0.266402	1006
8	rs6988550	C	T	0.270378	1006
8	rs11993780	T	C	0.23161	1006
8	rs11990174	G	A	0.125249	1006
8	rs62528180	G	A	0.0377734	1006
8	rs7015010	G	A	0.26839	1006
8	rs7015828	G	A	0.125249	1006
8	rs34713421	A	G	0.101392	1006
8	rs13282411	T	C	0.26839	1006
8	rs62528181	C	T	0.0367793	1006
8	rs34406760	C	G	0.101392	1006
8	rs6987732	G	A	0.125249	1006
8	rs7007822	T	C	0.26839	1006
8	rs7008151	T	C	0.264414	1006
8	rs35856466	G	T	0.101392	1006
8	rs7008570	T	G	0.26839	1006
8	rs6992656	C	T	0.264414	1006
8	rs75165426	T	A	0.0188867	1006
8	rs7824276	C	A	0.264414	1006
8	rs16880926	A	G	0.125249	1006
8	rs13276325	T	C	0.264414	1006
8	rs11991686	C	T	0.264414	1006
8	rs74361296	G	A	0.0367793	1006
8	rs13251639	G	C	0.101392	1006
8	rs13251985	G	A	0.26839	1006
8	rs17393287	A	G	0.101392	1006
8	rs35692703	A	C	0.101392	1006
8	rs7009966	G	A	0.0367793	1006
8	rs34485821	G	A	0.125249	1006
8	rs16880927	T	C	0.125249	1006
8	rs140484942	G	A	0.0208748	1006
8	rs11994690	C	T	0.26839	1006
8	rs13279944	A	C	0.0437376	1006
8	rs12681997	A	G	0.101392	1006
8	rs11991593	G	A	0.126243	1006
8	rs10955540	G	A	0.269384	1006
8	rs10955541	G	A	0.26839	1006
8	rs13256485	G	A	0.101392	1006
8	rs10104068	T	G	0.26839	1006
8	rs76002156	T	G	0.0397614	1006
8	rs10505145	A	G	0.101392	1006
8	rs117628534	C	G	0.0198807	1006
8	rs11994475	C	T	0.26839	1006
8	rs11987363	A	G	0.264414	1006
8	rs11987479	A	G	0.26839	1006
8	rs11994670	C	T	0.264414	1006
8	rs4275208	T	C	0.264414	1006
8	rs76907106	A	G	0.0516899	1006
8	rs1472250	G	C	0.26839	1006
8	rs11989354	A	T	0.16998	1006
8	rs7840882	T	C	0.0397614	1006
8	rs2351182	A	G	0.293241	1006
8	rs11997623	C	T	0.131213	1006
8	rs6996931	A	G	0.505964	1006
8	rs60679001	A	G	0.131213	1006
8	rs35477724	G	A	0.132207	1006
8	rs62528205	C	T	0.00695825	1006
8	rs6984552	C	T	0.131213	1006
8	rs34526441	G	A	0.131213	1006
8	rs34945017	G	T	0.131213	1006
8	rs16880943	A	C	0.121272	1006
8	rs16880946	G	A	0.131213	1006
8	rs117451890	G	C	0.0497018	1006
8	rs34991511	G	A	0.121272	1006
8	rs16880947	A	C	0.131213	1006
8	rs16880951	G	T	0.131213	1006
8	rs17393840	C	T	0.124254	1006
8	rs62528206	G	A	0.0397614	1006
8	rs34235257	C	A	0.131213	1006
8	rs1845420	G	A	0.293241	1006
8	rs62528207	G	A	0.0397614	1006
8	rs6998792	T	C	0.131213	1006
8	rs7820158	A	T	0.132207	1006
8	rs34379073	G	A	0.0735586	1006
8	rs35238090	G	A	0.132207	1006
8	rs7838123	C	T	0.132207	1006
8	rs4735160	C	T	0.121272	1006
8	rs35772751	G	A	0.131213	1006
8	rs16880965	A	C	0.0397614	1006
8	rs10505147	G	A	0.131213	1006
8	rs10505149	T	C	0.132207	1006
8	rs10089409	T	C	0.0397614	1006
8	rs34285191	G	A	0.121272	1006
8	rs11779104	C	G	0.054672	1006
8	rs7846310	T	C	0.293241	1006
8	rs118037591	G	A	0.0337972	1006
8	rs13248958	G	A	0.131213	1006
8	rs13250757	G	A	0.132207	1006
8	rs34555166	G	A	0.132207	1006
8	rs1080305	T	G	0.121272	1006
8	rs13272419	G	A	0.131213	1006
8	rs6983816	T	C	0.171968	1006
8	rs720966	C	T	0.293241	1006
8	rs720965	A	G	0.132207	1006
8	rs62528208	A	C	0.0397614	1006
8	rs16881002	T	C	0.121272	1006
8	rs117264078	G	A	0.0228628	1006
8	rs28519655	T	A	0.0397614	1006
8	rs10101713	A	G	0.293241	1006
8	rs13254571	T	G	0.131213	1006
8	rs73326105	G	A	0.132207	1006
8	rs13271531	C	G	0.171968	1006
8	rs6996577	A	G	0.131213	1006
8	rs11991460	A	G	0.131213	1006
8	rs1587014	A	C	0.132207	1006
8	rs6996014	C	A	0.132207	1006
8	rs12678413	G	A	0.121272	1006
8	rs13254072	A	C	0.0735586	1006
8	rs16881009	T	G	0.132207	1006
8	rs11994387	G	A	0.131213	1006
8	rs11995224	G	A	0.131213	1006
8	rs13248174	A	G	0.131213	1006
8	rs16881021	G	A	0.0397614	1006
8	rs62528210	C	T	0.0387674	1006
8	rs16881022	G	A	0.132207	1006
8	rs13253192	G	A	0.129225	1006
8	rs35429403	C	T	0.0685885	1006
8	rs10216707	A	G	0.849901	1006
8	rs7819148	C	T	0.964215	1006
8	rs13256480	G	A	0.129225	1006
8	rs870637	C	A	0.0258449	1006
8	rs2351320	T	G	0.849901	1006
8	rs2220823	C	T	0.694831	1006
8	rs10481058	A	G	0.849901	1006
8	rs34267887	A	T	0.129225	1006
8	rs10481059	A	G	0.849901	1006
8	rs10481111	T	G	0.849901	1006
8	rs16881028	A	G	0.129225	1006
8	rs10505151	G	C	0.0258449	1006
8	rs6981969	G	A	0.849901	1006
8	rs57792399	G	T	0.129225	1006
8	rs2131847	T	C	0.849901	1006
8	rs35496562	T	C	0.0447316	1006
8	rs10955543	G	T	0.693837	1006
8	rs937278	G	A	0.695825	1006
8	rs937279	T	C	0.696819	1006
8	rs73328011	T	A	0.129225	1006
8	rs10107288	C	A	0.824056	1006
8	rs16881031	G	T	0.852883	1006
8	rs10109131	T	G	0.849901	1006
8	rs62528212	G	A	0.0258449	1006
8	rs2220822	A	G	0.824056	1006
8	rs4735161	C	A	0.849901	1006
8	rs62528213	A	G	0.0258449	1006
8	rs7840844	T	C	0.824056	1006
8	rs62528214	C	G	0.54175	1006
8	rs11995209	T	C	0.824056	1006
8	rs2055108	G	A	0.696819	1006
8	rs1494240	C	T	0.849901	1006
8	rs1494241	C	G	0.129225	1006
8	rs118134080	T	C	0.0119284	1006
8	rs10112109	T	C	0.698807	1006
8	rs7846423	A	G	0.130219	1006
8	rs62528215	G	A	0.026839	1006
8	rs10112225	C	T	0.850895	1006
8	rs10099110	T	C	0.693837	1006
8	rs11991227	C	A	0.127237	1006
8	rs77732702	G	A	0.026839	1006
8	rs4286920	T	C	0.850895	1006
8	rs117924008	A	G	0.0218688	1006
8	rs11781395	G	C	0.127237	1006
8	rs10088690	C	G	0.0347913	1006
8	rs142036703	A	T	0.0149105	1006
8	rs62528216	G	T	0.197813	1006
8	rs10096227	C	A	0.848907	1006
8	rs4302819	T	A	0.693837	1006
8	rs62528235	A	G	0.026839	1006
8	rs7839018	T	C	0.964215	1006
8	rs35656705	C	T	0.127237	1006
8	rs117972779	C	A	0.0178926	1006
8	rs117571212	G	A	0.0427435	1006
8	rs4484665	G	T	0.823062	1006
8	rs34262877	T	G	0.127237	1006
8	rs7838042	A	G	0.964215	1006
8	rs72674991	A	G	0.0238569	1006
8	rs79364125	G	A	0.0328032	1006
8	rs4496938	A	G	0.848907	1006
8	rs138616172	A	C	0.0109344	1006
8	rs4474004	G	A	0.127237	1006
8	rs4593517	C	T	0.127237	1006
8	rs7822960	A	G	0.127237	1006
8	rs7823242	C	A	0.127237	1006
8	rs62528237	A	G	0.026839	1006
8	rs62528238	T	G	0.026839	1006
8	rs13273439	T	C	0.127237	1006
8	rs13273763	T	A	0.0328032	1006
8	rs59053718	G	T	0.127237	1006
8	rs62528239	G	T	0.026839	1006
8	rs13280595	A	G	0.127237	1006
8	rs4524765	T	A	0.850895	1006
8	rs4351391	A	G	0.678926	1006
8	rs35211908	G	A	0.129225	1006
8	rs11786206	T	C	0.122266	1006
8	rs62528240	A	G	0.026839	1006
8	rs7846547	C	T	0.850895	1006
8	rs77192604	T	C	0.10338	1006
8	rs72609808	G	A	0.0487078	1006
8	rs11786160	A	G	0.127237	1006
8	rs11994819	T	G	0.127237	1006
8	rs72674993	G	T	0.0149105	1006
8	rs62528241	T	G	0.026839	1006
8	rs7819652	T	A	0.129225	1006
8	rs13254384	A	C	0.127237	1006
8	rs62528243	A	G	0.0666004	1006
8	rs75024382	G	A	0.0854871	1006
8	rs4391404	A	G	0.972167	1006
8	rs11776494	A	C	0.848907	1006
8	rs11784133	C	T	0.127237	1006
8	rs35157570	C	A	0.127237	1006
8	rs10103670	C	T	0.694831	1006
8	rs10104666	C	A	0.694831	1006
8	rs62528244	G	A	0.026839	1006
8	rs11998297	C	G	0.127237	1006
8	rs4130794	C	G	0.692843	1006
8	rs13252565	A	C	0.127237	1006
8	rs4130422	A	G	0.693837	1006
8	rs11992165	A	G	0.127237	1006
8	rs11992190	A	G	0.127237	1006
8	rs111359011	G	A	0.0168986	1006
8	rs72609809	G	A	0.0487078	1006
8	rs13281768	T	C	0.128231	1006
8	rs117816021	T	C	0.0328032	1006
8	rs71506395	A	G	0.127237	1006
8	rs11784106	G	A	0.127237	1006
8	rs72674996	A	G	0.0308151	1006
8	rs62528245	C	T	0.026839	1006
8	rs7008236	T	A	0.159046	1006
8	rs13266787	T	C	0.127237	1006
8	rs35778983	T	A	0.126243	1006
8	rs35767554	T	A	0.126243	1006
8	rs62528247	A	C	0.026839	1006
8	rs34382898	T	C	0.126243	1006
8	rs148659587	G	A	0.0109344	1006
8	rs7014432	C	A	0.0328032	1006
8	rs73317928	A	G	0.0695825	1006
8	rs57854589	G	A	0.0675944	1006
8	rs61422897	T	C	0.0675944	1006
8	rs62528248	G	T	0.0298211	1006
8	rs117450962	G	A	0.0308151	1006
8	rs117068563	A	G	0.0347913	1006
8	rs118036439	C	T	0.0178926	1006
8	rs60042555	T	C	0.755467	1006
8	rs73702338	A	G	0.0675944	1006
8	rs73702339	T	G	0.0675944	1006
8	rs73702340	G	T	0.0675944	1006
8	rs35073621	A	G	0.00596421	1006
8	rs35537988	A	G	0.753479	1006
8	rs62528250	G	T	0.0298211	1006
8	rs73702341	A	C	0.0675944	1006
8	rs13273501	T	A	0.0775348	1006
8	rs116953025	A	G	0.0159046	1006
8	rs55893358	A	G	0.0675944	1006
8	rs4469430	G	T	0.755467	1006
8	rs59688001	G	A	0.0675944	1006
8	rs4541876	A	T	0.752485	1006
8	rs7007326	C	A	0.0328032	1006
8	rs11786095	T	C	0.0675944	1006
8	rs149976693	C	G	0.0675944	1006
8	rs7017332	C	T	0.60338	1006
8	rs7812873	G	A	0.0675944	1006
8	rs73702342	A	G	0.0675944	1006
8	rs10111772	C	T	0.855865	1006
8	rs11994872	T	A	0.0675944	1006
8	rs11994876	T	A	0.0675944	1006
8	rs7831145	C	T	0.754473	1006
8	rs117596358	C	T	0.0109344	1006
8	rs116880978	G	A	0.0149105	1006
8	rs117345810	A	G	0.0765408	1006
8	rs10106835	T	G	0.855865	1006
8	rs6469321	C	T	0.754473	1006
8	rs7844463	A	G	0.0675944	1006
8	rs73702343	T	C	0.0675944	1006
8	rs61246257	G	A	0.0675944	1006
8	rs55927648	A	C	0.0675944	1006
8	rs56342565	A	C	0.0675944	1006
8	rs56231277	C	T	0.0675944	1006
8	rs56745585	C	A	0.0675944	1006
8	rs11998111	C	A	0.0675944	1006
8	rs4332107	A	C	0.82505	1006
8	rs11988693	T	C	0.0675944	1006
8	rs11984981	G	A	0.0675944	1006
8	rs34991801	C	T	0.754473	1006
8	rs11996685	C	A	0.0675944	1006
8	rs56731337	T	C	0.0675944	1006
8	rs58604192	C	T	0.0675944	1006
8	rs11990604	A	C	0.0675944	1006
8	rs11997858	C	T	0.0675944	1006
8	rs73702353	G	A	0.0675944	1006
8	rs77446327	T	C	0.0675944	1006
8	rs77133536	A	G	0.0675944	1006
8	rs13258611	C	G	0.752485	1006
8	rs62528252	G	A	0.00795229	1006
8	rs11986540	G	A	0.0675944	1006
8	rs11987524	C	T	0.0675944	1006
8	rs11987583	C	T	0.0675944	1006
8	rs4613972	C	G	0.853877	1006
8	rs76799302	A	G	0.0675944	1006
8	rs10283219	C	T	0.587475	1006
8	rs4529438	G	C	0.750497	1006
8	rs4510831	T	C	0.854871	1006
8	rs11779888	G	T	0.0685885	1006
8	rs4735162	A	C	0.852883	1006
8	rs78537599	A	T	0.00894632	1006
8	rs7832532	A	C	0.0685885	1006
8	rs76838635	T	C	0.0685885	1006
8	rs143150181	T	G	0.00695825	1006
8	rs75899156	G	A	0.0685885	1006
8	rs77861729	G	A	0.0328032	1006
8	rs76868398	C	T	0.0685885	1006
8	rs4613971	T	C	0.853877	1006
8	rs7461078	C	T	0.751491	1006
8	rs76155972	C	T	0.0685885	1006
8	rs116464441	G	A	0.0685885	1006
8	rs142711453	C	G	0.0298211	1006
8	rs117166786	C	A	0.0477137	1006
8	rs72609810	A	C	0.16004	1006
8	rs115480872	A	C	0.0685885	1006
8	rs75739372	C	G	0.0685885	1006
8	rs117482187	A	G	0.028827	1006
8	rs4360267	C	T	0.853877	1006
8	rs62528254	C	T	0.0328032	1006
8	rs149900704	G	A	0.0139165	1006
8	rs117566531	C	T	0.0178926	1006
8	rs10100947	A	G	0.853877	1006
8	rs62530188	A	G	0.0298211	1006
8	rs62530189	C	T	0.0298211	1006
8	rs75610682	T	C	0.0685885	1006
8	rs6991689	T	G	0.853877	1006
8	rs62530190	T	C	0.0298211	1006
8	rs62530191	C	T	0.0298211	1006
8	rs7839628	C	T	0.852883	1006
8	rs62530192	A	G	0.0328032	1006
8	rs7010569	A	G	0.751491	1006
8	rs62530193	G	A	0.0298211	1006
8	rs62530194	T	G	0.0298211	1006
8	rs62530195	A	G	0.0298211	1006
8	rs148082457	C	G	0.0168986	1006
8	rs28452907	T	A	0.751491	1006
8	rs7837510	T	C	0.0298211	1006
8	rs7819559	G	C	0.0298211	1006
8	rs7837807	T	C	0.0298211	1006
8	rs36055723	T	C	0.751491	1006
8	rs7819504	A	G	0.0298211	1006
8	rs7819843	G	A	0.0298211	1006
8	rs7837963	T	C	0.0298211	1006
8	rs78950034	A	G	0.0685885	1006
8	rs13258383	G	A	0.751491	1006
8	rs62530197	C	T	0.0298211	1006
8	rs62530198	A	G	0.0298211	1006
8	rs62530199	G	A	0.0984095	1006
8	rs62530200	C	G	0.0298211	1006
8	rs73317991	A	C	0.0298211	1006
8	rs62530201	G	A	0.0298211	1006
8	rs10107334	C	T	0.750497	1006
8	rs75545028	G	C	0.0298211	1006
8	rs62530202	G	A	0.0298211	1006
8	rs6993743	A	G	0.853877	1006
8	rs116876936	T	C	0.0159046	1006
8	rs62530203	T	A	0.0298211	1006
8	rs62530204	A	G	0.0298211	1006
8	rs62530205	T	G	0.0298211	1006
8	rs73317997	A	G	0.0298211	1006
8	rs117370877	T	A	0.0646123	1006
8	rs73317999	T	C	0.0298211	1006
8	rs62530206	T	C	0.0298211	1006
8	rs190210267	T	C	0.0159046	1006
8	rs78761983	C	T	0.0298211	1006
8	rs73318001	C	A	0.0298211	1006
8	rs140628618	T	C	0.0159046	1006
8	rs73319803	T	C	0.0298211	1006
8	rs11781088	A	G	0.751491	1006
8	rs112097844	G	A	0.0298211	1006
8	rs10087692	G	A	0.751491	1006
8	rs62530208	C	A	0.0298211	1006
8	rs114958366	T	C	0.0745527	1006
8	rs62530209	T	A	0.0298211	1006
8	rs74609063	C	T	0.0298211	1006
8	rs10955544	C	T	0.0308151	1006
8	rs146008147	C	G	0.0685885	1006
8	rs150733476	C	T	0.0159046	1006
8	rs7843429	C	A	0.101392	1006
8	rs117063684	C	G	0.0685885	1006
8	rs7843626	A	G	0.0298211	1006
8	rs11990659	T	A	0.0685885	1006
8	rs11990689	T	G	0.0685885	1006
8	rs62530211	A	G	0.0298211	1006
8	rs62530212	T	C	0.0298211	1006
8	rs10105924	C	A	0.748509	1006
8	rs34128956	A	C	0.0407555	1006
8	rs62530213	A	G	0.0298211	1006
8	rs62530214	C	T	0.0298211	1006
8	rs62530215	T	G	0.0298211	1006
8	rs62530216	C	G	0.0298211	1006
8	rs73319721	G	C	0.0298211	1006
8	rs62530217	G	A	0.0298211	1006
8	rs62530218	G	A	0.0298211	1006
8	rs76444507	T	G	0.0685885	1006
8	rs139704496	C	T	0.0685885	1006
8	rs62530219	A	T	0.0298211	1006
8	rs76572996	T	A	0.0298211	1006
8	rs62530221	T	C	0.0298211	1006
8	rs62530222	C	T	0.0298211	1006
8	rs62530223	C	A	0.0298211	1006
8	rs62530224	C	T	0.0298211	1006
8	rs62530225	G	T	0.0298211	1006
8	rs62530226	T	G	0.0298211	1006
8	rs73702377	T	G	0.0715706	1006
8	rs72677111	C	T	0.0318091	1006
8	rs62530227	G	A	0.0298211	1006
8	rs72677113	A	G	0.0318091	1006
8	rs62530228	C	T	0.028827	1006
8	rs11994590	A	G	0.747515	1006
8	rs75564863	T	C	0.028827	1006
8	rs62530229	A	G	0.0298211	1006
8	rs62530230	C	T	0.0298211	1006
8	rs78232724	A	G	0.0298211	1006
8	rs78520603	A	G	0.0298211	1006
8	rs141990875	G	A	0.0159046	1006
8	rs6469322	G	A	0.819085	1006
8	rs6985976	G	T	0.0298211	1006
8	rs6986809	G	A	0.0298211	1006
8	rs80040770	G	A	0.0685885	1006
8	rs117059991	C	A	0.0149105	1006
8	rs60514372	T	C	0.0298211	1006
8	rs62526894	C	T	0.0298211	1006
8	rs72677116	T	C	0.0318091	1006
8	rs62526895	G	C	0.0298211	1006
8	rs72677117	A	G	0.0506958	1006
8	rs62526896	G	A	0.0298211	1006
8	rs57496484	C	A	0.0298211	1006
8	rs60696976	A	T	0.0298211	1006
8	rs61507597	G	A	0.0298211	1006
8	rs61574028	T	C	0.0298211	1006
8	rs58247271	A	G	0.746521	1006
8	rs58874649	A	T	0.0298211	1006
8	rs60413189	G	A	0.0298211	1006
8	rs60656886	G	T	0.0298211	1006
8	rs62526904	G	A	0.0298211	1006
8	rs62526905	T	C	0.0298211	1006
8	rs73319750	G	A	0.0298211	1006
8	rs75086789	T	G	0.0685885	1006
8	rs79488890	A	G	0.0298211	1006
8	rs7016834	A	C	0.0298211	1006
8	rs7016989	A	G	0.0308151	1006
8	rs7017275	C	T	0.0298211	1006
8	rs62526906	A	G	0.0298211	1006
8	rs62526907	A	G	0.0298211	1006
8	rs57005858	T	A	0.0298211	1006
8	rs61224245	C	A	0.0298211	1006
8	rs56992800	C	T	0.0298211	1006
8	rs58499839	G	A	0.0298211	1006
8	rs4430061	T	C	0.746521	1006
8	rs72677121	T	A	0.0318091	1006
8	rs73319762	A	C	0.0298211	1006
8	rs62526912	A	G	0.0298211	1006
8	rs62526913	T	C	0.0298211	1006
8	rs62526914	A	T	0.0298211	1006
8	rs62526915	A	G	0.0298211	1006
8	rs62526916	C	T	0.0298211	1006
8	rs117359245	A	G	0.0367793	1006
8	rs73319766	T	C	0.0298211	1006
8	rs58685030	C	T	0.0298211	1006
8	rs62526917	T	A	0.0298211	1006
8	rs62526918	G	C	0.0298211	1006
8	rs62526919	T	C	0.0298211	1006
8	rs6996359	C	T	0.0298211	1006
8	rs114702676	C	G	0.0675944	1006
8	rs6996649	G	C	0.0298211	1006
8	rs7000389	C	T	0.0298211	1006
8	rs7001049	C	T	0.0298211	1006
8	rs4573245	G	A	0.847913	1006
8	rs140665800	T	A	0.0119284	1006
8	rs7001098	A	T	0.0298211	1006
8	rs11995114	T	A	0.847913	1006
8	rs62526920	A	C	0.0298211	1006
8	rs73319779	A	T	0.0298211	1006
8	rs73319780	T	C	0.0298211	1006
8	rs1489356	G	A	0.746521	1006
8	rs73319784	C	T	0.0298211	1006
8	rs62526921	A	T	0.0298211	1006
8	rs13254308	C	T	0.746521	1006
8	rs77731846	T	A	0.00596421	1006
8	rs73319789	A	G	0.0298211	1006
8	rs112061881	G	T	0.0298211	1006
8	rs114084092	G	A	0.0298211	1006
8	rs62526922	A	G	0.0298211	1006
8	rs62526923	G	A	0.0298211	1006
8	rs74847780	T	G	0.0705765	1006
8	rs62526924	T	C	0.0298211	1006
8	rs1489357	T	C	0.0298211	1006
8	rs7012252	A	G	0.0298211	1006
8	rs7017172	G	A	0.0298211	1006
8	rs62526926	G	A	0.17992	1006
8	rs115536152	T	C	0.0705765	1006
8	rs139642783	T	A	0.0705765	1006
8	rs7017811	G	A	0.0298211	1006
8	rs16881074	T	C	0.100398	1006
8	rs11988151	A	G	0.0705765	1006
8	rs11995351	G	C	0.0705765	1006
8	rs1844315	T	C	0.0298211	1006
8	rs1844316	C	T	0.0298211	1006
8	rs1489359	A	G	0.0298211	1006
8	rs6985097	A	G	0.846918	1006
8	rs62526927	A	C	0.0298211	1006
8	rs73321614	G	A	0.0298211	1006
8	rs113770889	C	A	0.0298211	1006
8	rs62526928	G	A	0.0298211	1006
8	rs62526929	C	T	0.0298211	1006
8	rs7818667	T	A	0.847913	1006
8	rs62526930	A	C	0.0298211	1006
8	rs116222960	G	T	0.0298211	1006
8	rs139323709	C	T	0.0298211	1006
8	rs62526931	C	T	0.0298211	1006
8	rs62526932	G	A	0.0298211	1006
8	rs62528263	A	G	0.0298211	1006
8	rs111693199	G	A	0.0298211	1006
8	rs62528264	A	C	0.0298211	1006
8	rs62520239	A	C	0.0298211	1006
8	rs62520241	T	C	0.0298211	1006
8	rs7002442	T	C	0.0298211	1006
8	rs6982246	A	C	0.0298211	1006
8	rs7002576	T	C	0.0298211	1006
8	rs7002584	T	C	0.0298211	1006
8	rs11994892	C	G	0.0705765	1006
8	rs7002594	T	C	0.0298211	1006
8	rs11994924	C	T	0.0705765	1006
8	rs6983282	G	A	0.0298211	1006
8	rs73321623	G	A	0.0298211	1006
8	rs16881088	T	C	0.0298211	1006
8	rs75396706	G	A	0.0298211	1006
8	rs4357259	C	A	0.84493	1006
8	rs77834857	C	T	0.0298211	1006
8	rs62520242	T	G	0.0298211	1006
8	rs73321626	C	T	0.0298211	1006
8	rs62520243	C	T	0.0298211	1006
8	rs62520244	A	T	0.0298211	1006
8	rs10505153	T	C	0.100398	1006
8	rs16881101	T	C	0.0298211	1006
8	rs16881105	G	A	0.0705765	1006
8	rs62520245	C	T	0.0298211	1006
8	rs10505152	T	A	0.100398	1006
8	rs62522360	C	T	0.0298211	1006
8	rs16881112	A	G	0.0298211	1006
8	rs974684	G	A	0.0705765	1006
8	rs16881121	G	A	0.0298211	1006
8	rs73321691	C	T	0.0298211	1006
8	rs73321692	T	C	0.0298211	1006
8	rs73321695	C	T	0.0298211	1006
8	rs73321698	T	A	0.0298211	1006
8	rs16881123	A	G	0.0298211	1006
8	rs73321700	T	C	0.0298211	1006
8	rs16881124	A	T	0.0298211	1006
8	rs2351324	T	C	0.0298211	1006
8	rs1387410	A	T	0.744533	1006
8	rs1387411	T	C	0.0298211	1006
8	rs2220482	C	T	0.0298211	1006
8	rs10111631	C	T	0.744533	1006
8	rs62522362	T	C	0.0298211	1006
8	rs73323309	C	A	0.0298211	1006
8	rs553160559	G	A	0.00695825	1006
8	rs62522363	G	T	0.0298211	1006
8	rs62522364	A	G	0.0298211	1006
8	rs62522365	C	T	0.0298211	1006
8	rs62522366	G	A	0.0298211	1006
8	rs62522367	C	A	0.0298211	1006
8	rs62522368	T	C	0.0298211	1006
8	rs62522369	G	A	0.0298211	1006
8	rs62522370	A	G	0.0298211	1006
8	rs1352549	G	A	0.815109	1006
8	rs77839964	G	A	0.0467197	1006
8	rs62522372	T	C	0.0298211	1006
8	rs16881145	C	A	0.0298211	1006
8	rs11990571	T	C	0.84493	1006
8	rs62522373	G	A	0.0298211	1006
8	rs16881150	T	C	0.0298211	1006
8	rs7015288	A	G	0.744533	1006
8	rs62522374	T	G	0.0298211	1006
8	rs62522375	A	C	0.0298211	1006
8	rs923429	A	C	0.744533	1006
8	rs923430	G	C	0.0298211	1006
8	rs923431	G	A	0.0298211	1006
8	rs923432	A	T	0.0298211	1006
8	rs6469323	G	C	0.0705765	1006
8	rs62522376	T	C	0.0308151	1006
8	rs2130185	T	C	0.557654	1006
8	rs72677127	G	C	0.0159046	1006
8	rs62522377	T	G	0.0298211	1006
8	rs62522378	T	C	0.0298211	1006
8	rs2351325	G	A	0.815109	1006
8	rs62522379	A	G	0.0298211	1006
8	rs62522380	G	A	0.0298211	1006
8	rs62522381	C	T	0.0298211	1006
8	rs73323337	C	T	0.0298211	1006
8	rs62522382	C	T	0.0298211	1006
8	rs56966024	G	A	0.0298211	1006
8	rs59243778	T	A	0.0298211	1006
8	rs2882627	T	C	0.0298211	1006
8	rs62522385	T	C	0.0298211	1006
8	rs2087421	G	A	0.744533	1006
8	rs4634614	A	C	0.0298211	1006
8	rs1826046	C	A	0.744533	1006
8	rs62522386	C	T	0.0298211	1006
8	rs1602045	T	C	0.0298211	1006
8	rs1602044	A	C	0.0298211	1006
8	rs1489365	A	C	0.84493	1006
8	rs1602043	A	T	0.0298211	1006
8	rs78111053	T	A	0.0298211	1006
8	rs4255108	C	G	0.968191	1006
8	rs2171708	T	C	0.0298211	1006
8	rs2130186	C	A	0.0298211	1006
8	rs1602042	C	T	0.744533	1006
8	rs1602041	T	A	0.0298211	1006
8	rs1602040	T	C	0.0298211	1006
8	rs2351326	G	A	0.0298211	1006
8	rs58289479	G	T	0.0705765	1006
8	rs62522387	C	T	0.0298211	1006
8	rs1489364	T	G	0.847913	1006
8	rs62522388	G	A	0.0298211	1006
8	rs62522389	T	A	0.0298211	1006
8	rs56122240	G	A	0.84493	1006
8	rs62522391	A	G	0.0298211	1006
8	rs4314627	A	G	0.823062	1006
8	rs6991190	G	A	0.84493	1006
8	rs1602039	C	A	0.0298211	1006
8	rs1304076	A	C	0.744533	1006
8	rs1602038	A	G	0.0298211	1006
8	rs11994263	T	C	0.847913	1006
8	rs73323368	T	G	0.028827	1006
8	rs10096910	T	C	0.744533	1006
8	rs55913145	G	C	0.0705765	1006
8	rs10110086	C	T	0.84493	1006
8	rs62522411	A	C	0.0298211	1006
8	rs62522412	G	T	0.0298211	1006
8	rs62522413	A	C	0.0298211	1006
8	rs74830296	C	A	0.0705765	1006
8	rs1387413	C	T	0.0675944	1006
8	rs1387412	T	C	0.744533	1006
8	rs1489360	C	T	0.0705765	1006
8	rs113121157	T	G	0.0357853	1006
8	rs6469325	G	C	0.0705765	1006
8	rs2882628	T	A	0.744533	1006
8	rs62522414	G	C	0.0298211	1006
8	rs7820355	A	T	0.0705765	1006
8	rs62522415	A	T	0.0298211	1006
8	rs4512357	T	A	0.84493	1006
8	rs17506284	G	T	0.0675944	1006
8	rs2882708	T	C	0.744533	1006
8	rs16881198	C	T	0.0298211	1006
8	rs61536543	G	A	0.0298211	1006
8	rs62522416	T	A	0.0298211	1006
8	rs1844314	G	A	0.0705765	1006
8	rs4498516	A	G	0.744533	1006
8	rs16881209	G	C	0.0705765	1006
8	rs16881214	A	G	0.0298211	1006
8	rs13280768	A	G	0.0328032	1006
8	rs62522417	G	T	0.0298211	1006
8	rs62522418	A	G	0.0298211	1006
8	rs16881224	T	A	0.0705765	1006
8	rs4443634	G	A	0.776342	1006
8	rs4329250	T	C	0.777336	1006
8	rs1906825	G	A	0.774354	1006
8	rs1906824	A	G	0.774354	1006
8	rs13264280	C	A	0.774354	1006
8	rs76740276	C	T	0.00795229	1006
8	rs13273549	G	C	0.774354	1006
8	rs11994274	G	A	0.84493	1006
8	rs11998073	T	C	0.0675944	1006
8	rs4607577	C	T	0.0705765	1006
8	rs77171107	A	G	0.0298211	1006
8	rs78030650	G	A	0.0675944	1006
8	rs11774323	T	C	0.774354	1006
8	rs116874399	G	A	0.0159046	1006
8	rs145560849	T	C	0.0178926	1006
8	rs28653273	G	T	0.744533	1006
8	rs16881248	A	C	0.774354	1006
8	rs1489368	A	G	0.774354	1006
8	rs72677141	T	A	0.0318091	1006
8	rs13261074	C	T	0.84493	1006
8	rs6992712	T	A	0.0705765	1006
8	rs11786555	T	C	0.0705765	1006
8	rs117506221	G	A	0.0208748	1006
8	rs16881260	G	A	0.0705765	1006
8	rs16881262	C	T	0.0695825	1006
8	rs73325303	G	T	0.0695825	1006
8	rs73700740	C	A	0.0695825	1006
8	rs958443	A	G	0.151093	1006
8	rs12548358	G	A	0.151093	1006
8	rs1489366	G	A	0.0695825	1006
8	rs181343198	A	T	0.0238569	1006
8	rs79997283	G	A	0.0308151	1006
8	rs6469326	A	G	0.0695825	1006
8	rs10955547	T	A	0.150099	1006
8	rs12681712	C	T	0.150099	1006
8	rs10808439	C	T	0.253479	1006
8	rs72677144	A	G	0.0208748	1006
8	rs1489372	G	A	0.183897	1006
8	rs2130187	A	G	0.150099	1006
8	rs62520660	G	C	0.0308151	1006
8	rs7004409	A	C	0.0695825	1006
8	rs7004898	A	T	0.0695825	1006
8	rs7009162	G	A	0.0666004	1006
8	rs73700745	T	C	0.0695825	1006
8	rs181269681	G	A	0.00695825	1006
8	rs73325320	T	C	0.0695825	1006
8	rs56249027	T	C	0.0695825	1006
8	rs116986567	G	A	0.0616302	1006
8	rs73325323	G	A	0.0695825	1006
8	rs76804222	A	G	0.0367793	1006
8	rs6469327	C	T	0.253479	1006
8	rs1489371	T	A	0.0695825	1006
8	rs79884493	G	A	0.0328032	1006
8	rs923433	G	A	0.253479	1006
8	rs73700751	G	T	0.0695825	1006
8	rs16881278	G	A	0.0695825	1006
8	rs16881279	T	C	0.0695825	1006
8	rs11987561	C	T	0.0695825	1006
8	rs7836546	T	C	0.0695825	1006
8	rs78087746	G	T	0.0367793	1006
8	rs7822574	C	T	0.0695825	1006
8	rs117271590	A	G	0.0238569	1006
8	rs62520662	G	A	0.0308151	1006
8	rs111484401	A	G	0.0437376	1006
8	rs55719897	G	T	0.0695825	1006
8	rs62520663	C	T	0.00596421	1006
8	rs7831956	C	T	0.0695825	1006
8	rs2351321	A	G	0.0695825	1006
8	rs13261668	C	T	0.150099	1006
8	rs1489361	A	G	0.0695825	1006
8	rs1489362	A	C	0.253479	1006
8	rs73325345	G	A	0.0695825	1006
8	rs16881302	A	G	0.0695825	1006
8	rs59305958	G	C	0.0695825	1006
8	rs6469328	C	T	0.0695825	1006
8	rs11990035	T	A	0.0695825	1006
8	rs151087889	C	T	0.00994036	1006
8	rs16881313	C	T	0.0695825	1006
8	rs72677151	A	G	0.0298211	1006
8	rs1352551	C	T	0.253479	1006
8	rs112768187	T	C	0.083499	1006
8	rs7844002	T	C	0.0695825	1006
8	rs13271200	A	G	0.150099	1006
8	rs1387414	C	T	0.150099	1006
8	rs7843892	A	G	0.0695825	1006
8	rs77778679	G	A	0.0159046	1006
8	rs142357614	C	T	0.0318091	1006
8	rs151266793	T	C	0.0109344	1006
8	rs62520664	T	C	0.00497018	1006
8	rs11988928	G	A	0.0695825	1006
8	rs2171707	T	C	0.253479	1006
8	rs73325364	G	A	0.0695825	1006
8	rs4335112	A	G	0.0695825	1006
8	rs73325366	C	T	0.0695825	1006
8	rs192471045	C	T	0.0159046	1006
8	rs74556829	T	A	0.0477137	1006
8	rs72677152	T	A	0.0298211	1006
8	rs79133346	T	C	0.0477137	1006
8	rs28897068	T	G	0.0994036	1006
8	rs62520665	C	T	0.0308151	1006
8	rs79208764	G	A	0.0198807	1006
8	rs73325376	T	A	0.0695825	1006
8	rs73325380	G	A	0.0695825	1006
8	rs73700784	A	G	0.0695825	1006
8	rs117763933	T	C	0.0159046	1006
8	rs6985111	T	C	0.254473	1006
8	rs57214640	C	A	0.0705765	1006
8	rs6996166	T	C	0.0705765	1006
8	rs2351322	A	G	0.0705765	1006
8	rs73325385	A	G	0.0705765	1006
8	rs10088693	T	C	0.254473	1006
8	rs931410	A	G	0.254473	1006
8	rs931411	T	A	0.0705765	1006
8	rs6469329	T	C	0.0675944	1006
8	rs181929774	G	A	0.00894632	1006
8	rs72677153	C	T	0.148111	1006
8	rs931412	T	C	0.0705765	1006
8	rs78697212	A	G	0.0139165	1006
8	rs6469330	A	C	0.254473	1006
8	rs6469331	T	C	0.254473	1006
8	rs1387415	A	G	0.0407555	1006
8	rs6996467	C	T	0.0695825	1006
8	rs75849129	G	T	0.0218688	1006
8	rs11991405	A	G	0.0695825	1006
8	rs11988126	T	C	0.0695825	1006
8	rs13264923	G	T	0.252485	1006
8	rs73327305	T	C	0.0695825	1006
8	rs16881329	A	G	0.0695825	1006
8	rs73327307	A	G	0.0695825	1006
8	rs11785408	A	G	0.253479	1006
8	rs78599784	G	C	0.0427435	1006
8	rs12545024	G	T	0.253479	1006
8	rs2220483	T	G	0.254473	1006
8	rs66902653	G	A	0.148111	1006
8	rs6988723	G	C	0.0705765	1006
8	rs12677040	G	A	0.0387674	1006
8	rs17407907	A	G	0.0248509	1006
8	rs62520666	A	G	0.0318091	1006
8	rs16881360	T	C	0.128231	1006
8	rs11998106	A	G	0.0347913	1006
8	rs10106484	T	A	0.929423	1006
8	rs144052095	A	G	0.0129225	1006
8	rs191986342	G	A	0.00994036	1006
8	rs1546013	C	T	0.929423	1006
8	rs9297439	C	A	0.929423	1006
8	rs62520688	C	T	0.0318091	1006
8	rs4448249	G	A	0.929423	1006
8	rs12545941	C	T	0.127237	1006
8	rs1489354	C	T	0.929423	1006
8	rs1387409	A	T	0.929423	1006
8	rs17408169	A	G	0.0238569	1006
8	rs35076556	G	T	0.135189	1006
8	rs149691362	C	A	0.0228628	1006
8	rs10113434	T	C	0.767396	1006
8	rs13275829	T	C	0.137177	1006
8	rs28500624	G	A	0.929423	1006
8	rs1489355	C	G	0.929423	1006
8	rs142651568	C	G	0.026839	1006
8	rs4143847	C	T	0.929423	1006
8	rs62520689	C	G	0.0526839	1006
8	rs10105281	C	T	0.766402	1006
8	rs7388152	T	C	0.929423	1006
8	rs62520690	T	C	0.0526839	1006
8	rs12677790	A	G	0.107356	1006
8	rs10955548	A	C	0.107356	1006
8	rs4634670	A	G	0.928429	1006
8	rs181926716	T	C	0.0109344	1006
8	rs3924484	T	G	0.929423	1006
8	rs4514011	C	T	0.766402	1006
8	rs7845184	G	C	0.929423	1006
8	rs117083124	T	G	0.0149105	1006
8	rs11988371	G	A	0.936382	1006
8	rs12677234	G	A	0.106362	1006
8	rs34941221	A	T	0.0248509	1006
8	rs118023712	A	G	0.0198807	1006
8	rs138681996	T	C	0.0238569	1006
8	rs7465108	A	G	0.929423	1006
8	rs4289849	C	A	0.163022	1006
8	rs7386194	G	T	0.929423	1006
8	rs76904610	A	G	0.0119284	1006
8	rs118070058	T	C	0.0208748	1006
8	rs36081119	G	T	0.106362	1006
8	rs10955550	C	T	0.928429	1006
8	rs139673448	A	C	0.0149105	1006
8	rs142255075	T	C	0.0218688	1006
8	rs12546759	C	T	0.106362	1006
8	rs7463960	C	T	0.932406	1006
8	rs118164617	G	A	0.0208748	1006
8	rs4637866	C	A	0.929423	1006
8	rs76949029	C	T	0.027833	1006
8	rs12541889	T	G	0.163022	1006
8	rs7821277	A	G	0.929423	1006
8	rs13271392	T	C	0.929423	1006
8	rs10955554	C	T	0.929423	1006
8	rs7462681	A	G	0.929423	1006
8	rs13280135	G	C	0.929423	1006
8	rs13280204	C	A	0.929423	1006
8	rs4351440	G	A	0.929423	1006
8	rs6469333	G	A	0.929423	1006
8	rs7388561	C	T	0.929423	1006
8	rs7388644	G	A	0.929423	1006
8	rs4876328	C	G	0.767396	1006
8	rs10808440	T	A	0.929423	1006
8	rs7009378	T	A	0.929423	1006
8	rs28367343	A	G	0.767396	1006
8	rs72677178	C	T	0.0298211	1006
8	rs13270913	T	C	0.929423	1006
8	rs13269197	A	C	0.767396	1006
8	rs78910181	G	A	0.0129225	1006
8	rs6469334	A	C	0.929423	1006
8	rs62520699	A	G	0.0526839	1006
8	rs117545185	T	C	0.0168986	1006
8	rs61224411	A	G	0.107356	1006
8	rs7819487	C	T	0.929423	1006
8	rs7819770	C	T	0.765408	1006
8	rs7386585	A	T	0.929423	1006
8	rs61445572	A	C	0.0874751	1006
8	rs10094433	T	C	0.929423	1006
8	rs10108260	G	A	0.929423	1006
8	rs72677185	C	T	0.028827	1006
8	rs10108172	C	G	0.929423	1006
8	rs62520700	C	G	0.0526839	1006
8	rs62520701	A	G	0.0526839	1006
8	rs7462742	C	T	0.929423	1006
8	rs7463637	A	T	0.929423	1006
8	rs117137008	A	T	0.0526839	1006
8	rs10110044	T	C	0.929423	1006
8	rs6469335	T	C	0.929423	1006
8	rs6469336	T	G	0.929423	1006
8	rs62520726	T	C	0.00695825	1006
8	rs7387318	A	G	0.929423	1006
8	rs7829873	G	C	0.929423	1006
8	rs13268040	A	G	0.929423	1006
8	rs35609046	T	C	0.767396	1006
8	rs4876347	C	T	0.766402	1006
8	rs6415454	T	C	0.929423	1006
8	rs13256048	T	A	0.0139165	1006
8	rs7387866	T	C	0.929423	1006
8	rs145612522	C	T	0.0417495	1006
8	rs9649932	C	T	0.929423	1006
8	rs62520728	T	C	0.0526839	1006
8	rs114148159	A	C	0.0248509	1006
8	rs7461197	T	A	0.929423	1006
8	rs11783887	C	T	0.932406	1006
8	rs10112633	A	T	0.929423	1006
8	rs4398950	A	T	0.929423	1006
8	rs118177439	C	A	0.0218688	1006
8	rs4351444	T	C	0.929423	1006
8	rs79922463	G	C	0.0526839	1006
8	rs59714343	G	A	0.0526839	1006
8	rs72677194	C	T	0.107356	1006
8	rs150153172	C	T	0.0168986	1006
8	rs62520731	T	C	0.0526839	1006
8	rs10100737	A	T	0.767396	1006
8	rs10095358	T	C	0.767396	1006
8	rs7826039	G	C	0.932406	1006
8	rs62520733	G	C	0.00994036	1006
8	rs10113059	A	G	0.929423	1006
8	rs6415455	A	G	0.929423	1006
8	rs7819888	T	A	0.929423	1006
8	rs6469337	C	T	0.929423	1006
8	rs7388316	T	C	0.929423	1006
8	rs7386931	A	G	0.932406	1006
8	rs7386976	G	A	0.929423	1006
8	rs77005661	G	A	0.00894632	1006
8	rs13253221	T	C	0.766402	1006
8	rs4464997	C	T	0.107356	1006
8	rs7463567	C	T	0.932406	1006
8	rs6469338	A	G	0.929423	1006
8	rs11779737	T	G	0.932406	1006
8	rs7459880	C	G	0.929423	1006
8	rs6469339	G	C	0.929423	1006
8	rs7460049	G	A	0.929423	1006
8	rs143472385	C	T	0.00894632	1006
8	rs116900685	A	G	0.0178926	1006
8	rs4493937	C	A	0.500994	1006
8	rs6415456	G	C	0.964215	1006
8	rs12542466	C	G	0.955268	1006
8	rs7386039	A	G	0.934394	1006
8	rs68033740	G	C	0.180915	1006
8	rs6469340	A	G	0.934394	1006
8	rs12544012	G	A	0.960239	1006
8	rs10106643	C	A	0.934394	1006
8	rs13362884	G	C	0.0228628	1006
8	rs7462239	C	T	0.934394	1006
8	rs7828377	A	G	0.294235	1006
8	rs4526392	G	A	0.841948	1006
8	rs10086493	G	A	0.841948	1006
8	rs117978519	G	T	0.0914513	1006
8	rs10089865	G	A	0.841948	1006
8	rs4876879	G	A	0.840954	1006
8	rs12681879	T	C	0.842942	1006
8	rs182283729	C	A	0.0149105	1006
8	rs4130017	A	G	0.842942	1006
8	rs141646129	T	G	0.00894632	1006
8	rs1427188	C	T	0.937376	1006
8	rs3096724	G	T	0.0884692	1006
8	rs12546516	G	A	0.840954	1006
8	rs3134525	C	T	0.0944334	1006
8	rs1834738	T	C	0.842942	1006
8	rs1834737	C	A	0.840954	1006
8	rs1834736	A	G	0.842942	1006
8	rs1991362	C	G	0.842942	1006
8	rs72678913	T	A	0.0168986	1006
8	rs77495739	A	G	0.0616302	1006
8	rs4515587	A	T	0.842942	1006
8	rs2162462	C	T	0.963221	1006
8	rs2114555	C	T	0.842942	1006
8	rs7838962	G	C	0.842942	1006
8	rs75163888	T	G	0.026839	1006
8	rs150876411	G	A	0.0337972	1006
8	rs2351543	C	T	0.842942	1006
8	rs12544188	G	T	0.842942	1006
8	rs75368636	G	A	0.0198807	1006
8	rs6999617	G	T	0.842942	1006
8	rs2081690	C	G	0.843936	1006
8	rs2033144	T	C	0.843936	1006
8	rs10101957	A	C	0.845924	1006
8	rs3134526	G	A	0.963221	1006
8	rs2052801	G	A	0.633201	1006
8	rs4876446	G	T	0.841948	1006
8	rs13278392	G	A	0.841948	1006
8	rs1116033	A	T	0.980119	1006
8	rs1116032	G	C	0.846918	1006
8	rs10099529	T	C	0.845924	1006
8	rs10112668	A	G	0.845924	1006
8	rs2351544	T	G	0.937376	1006
8	rs10096676	C	A	0.845924	1006
8	rs117827138	C	G	0.0178926	1006
8	rs1427178	C	T	0.843936	1006
8	rs138636887	C	T	0.0198807	1006
8	rs76644387	A	G	0.0109344	1006
8	rs35378629	A	G	0.055666	1006
8	rs13265578	G	T	0.845924	1006
8	rs4876457	A	T	0.845924	1006
8	rs118078602	T	G	0.0258449	1006
8	rs4876280	T	C	0.845924	1006
8	rs10104030	A	G	0.845924	1006
8	rs112440322	C	T	0.0238569	1006
8	rs35743638	A	G	0.0149105	1006
8	rs55939777	C	T	0.0109344	1006
8	rs10217003	T	C	0.838966	1006
8	rs117242812	A	G	0.0367793	1006
8	rs117744016	A	G	0.0168986	1006
8	rs112614153	C	T	0.0248509	1006
8	rs1896238	A	G	0.77336	1006
8	rs1427176	C	T	0.964215	1006
```
