## Supplementary material for "Characterization of shared and ancestry-specific signals driving complex traits using multi-ancestry fine-mapping": s1_ref.bim

```
8	rs1450749	0	111082588	G	T
8	rs16880349	0	111083240	G	A
8	rs16880352	0	111083330	A	G
8	rs78925363	0	111084657	T	A
8	rs10087034	0	111085514	T	G
8	rs74423990	0	111085664	A	G
8	rs35498459	0	111086057	A	G
8	rs10104880	0	111086760	G	C
8	rs10107946	0	111087094	G	A
8	rs987996	0	111087143	T	C
8	rs16880357	0	111088894	G	A
8	rs143128495	0	111090248	T	C
8	rs1450748	0	111090754	C	T
8	rs17385471	0	111090766	A	G
8	rs13438990	0	111091089	G	A
8	rs35283934	0	111091602	C	T
8	rs72671070	0	111093204	G	A
8	rs6998647	0	111093436	C	T
8	rs66833695	0	111093614	C	T
8	rs12335311	0	111093796	C	T
8	rs60184736	0	111094696	A	G
8	rs4734219	0	111095497	G	A
8	rs34840325	0	111097032	G	C
8	rs72671073	0	111098159	G	A
8	rs35778815	0	111098366	G	T
8	rs7012403	0	111099079	T	C
8	rs118021628	0	111099387	T	C
8	rs7017382	0	111099861	T	C
8	rs1450747	0	111099974	T	C
8	rs6997782	0	111100243	A	G
8	rs17476650	0	111101361	C	A
8	rs1839532	0	111101561	T	C
8	rs36111028	0	111101676	C	T
8	rs6469295	0	111102673	A	G
8	rs76346900	0	111104948	T	A
8	rs62526224	0	111105304	T	A
8	rs1450746	0	111105342	C	G
8	rs62526226	0	111106556	T	C
8	rs17476727	0	111107554	G	A
8	rs17476762	0	111107810	G	A
8	rs34684478	0	111108213	T	C
8	rs34406623	0	111108221	G	A
8	rs141492287	0	111109880	T	C
8	rs7010034	0	111110919	T	C
8	rs35093041	0	111112182	C	T
8	rs6993607	0	111113668	T	C
8	rs7011544	0	111113707	C	T
8	rs34382155	0	111114128	T	C
8	rs7016154	0	111114320	A	G
8	rs117431925	0	111115404	T	C
8	rs117852406	0	111115472	G	A
8	rs7815655	0	111115658	A	G
8	rs13257183	0	111116148	A	G
8	rs11996223	0	111116398	G	A
8	rs72671083	0	111116485	G	A
8	rs74849138	0	111116612	T	C
8	rs16880373	0	111116619	T	C
8	rs13268357	0	111117615	A	G
8	rs4734220	0	111117738	T	C
8	rs35595734	0	111118487	A	G
8	rs10087400	0	111118906	G	C
8	rs112806970	0	111119013	A	G
8	rs56674622	0	111119597	A	G
8	rs2882529	0	111119628	T	C
8	rs35917536	0	111119976	G	A
8	rs13273519	0	111120971	T	C
8	rs74853540	0	111121341	T	C
8	rs16880381	0	111122871	C	A
8	rs10097037	0	111122904	T	C
8	rs62527294	0	111123136	G	A
8	rs10094982	0	111126428	G	A
8	rs78787910	0	111126756	G	A
8	rs16880386	0	111127642	C	T
8	rs17477118	0	111127733	T	C
8	rs73310398	0	111127781	C	G
8	rs1868748	0	111128158	T	A
8	rs79221044	0	111128451	C	T
8	rs35993304	0	111130868	C	G
8	rs35276797	0	111131508	G	A
8	rs1868749	0	111132004	A	G
8	rs12680760	0	111132994	A	G
8	rs113536270	0	111133140	A	G
8	rs28780682	0	111133503	T	C
8	rs16880394	0	111135029	A	G
8	rs6996148	0	111135314	C	G
8	rs62527298	0	111135493	T	C
8	rs16880398	0	111136051	A	G
8	rs55972095	0	111136657	G	A
8	rs61088439	0	111137092	T	A
8	rs60327729	0	111137098	A	G
8	rs7836676	0	111137306	G	C
8	rs1376210	0	111137806	T	A
8	rs72671097	0	111138109	G	A
8	rs1823506	0	111138684	A	G
8	rs80276558	0	111139016	A	G
8	rs1376211	0	111139139	T	C
8	rs17477396	0	111139776	A	G
8	rs4144282	0	111139988	G	A
8	rs1450744	0	111140898	C	A
8	rs10505137	0	111141609	G	A
8	rs10505138	0	111141858	T	A
8	rs76485862	0	111142503	C	T
8	rs1597519	0	111142880	T	C
8	rs1597520	0	111143168	A	G
8	rs56290745	0	111143679	T	C
8	rs1450745	0	111143704	A	G
8	rs1868750	0	111144619	G	T
8	rs17477642	0	111144892	C	T
8	rs7009112	0	111146393	T	A
8	rs6989527	0	111146602	G	C
8	rs62527302	0	111146954	C	G
8	rs1597521	0	111147414	T	C
8	rs185472923	0	111148222	A	G
8	rs62527303	0	111148246	A	G
8	rs6469297	0	111148628	A	G
8	rs1982401	0	111149619	A	G
8	rs28464657	0	111149754	A	G
8	rs2060688	0	111151647	C	T
8	rs10505139	0	111151673	A	G
8	rs720655	0	111152128	G	T
8	rs720656	0	111152387	G	A
8	rs720654	0	111152403	C	T
8	rs150687072	0	111152456	C	T
8	rs79127202	0	111152920	A	G
8	rs1839529	0	111153998	T	C
8	rs1839530	0	111154003	C	T
8	rs1839531	0	111154162	A	G
8	rs10505140	0	111154532	C	T
8	rs10505141	0	111154786	T	C
8	rs143405195	0	111155816	T	C
8	rs1034495	0	111157151	A	T
8	rs112623194	0	111157578	A	G
8	rs139949404	0	111158023	C	A
8	rs715732	0	111158653	C	G
8	rs10505142	0	111158669	G	A
8	rs715731	0	111158893	G	A
8	rs117909553	0	111159616	G	A
8	rs62527304	0	111160490	G	A
8	rs7832804	0	111161381	A	G
8	rs118179786	0	111161686	C	T
8	rs1562819	0	111161724	C	T
8	rs117678210	0	111162261	A	G
8	rs2350724	0	111162913	C	T
8	rs2350725	0	111163395	G	A
8	rs78301329	0	111166062	A	G
8	rs2015168	0	111166279	A	C
8	rs921382	0	111167038	C	G
8	rs4735150	0	111167528	A	G
8	rs16880470	0	111167534	A	C
8	rs7836619	0	111167608	A	G
8	rs75281114	0	111167623	T	A
8	rs13266032	0	111168599	A	G
8	rs16880474	0	111168633	T	C
8	rs2167253	0	111169087	A	G
8	rs7465667	0	111169622	G	A
8	rs62527306	0	111170045	T	A
8	rs73312563	0	111170502	G	A
8	rs117002309	0	111170850	C	T
8	rs10955533	0	111171150	G	A
8	rs11785358	0	111171205	C	T
8	rs60472728	0	111171697	G	T
8	rs11774200	0	111171855	A	G
8	rs1947270	0	111172487	C	T
8	rs73312569	0	111172596	A	G
8	rs2198044	0	111173806	G	A
8	rs13272142	0	111174133	C	T
8	rs10955534	0	111174481	T	A
8	rs7829026	0	111174726	T	C
8	rs62527307	0	111175835	A	G
8	rs11996078	0	111176070	G	A
8	rs11985544	0	111176169	T	C
8	rs11996188	0	111176624	C	T
8	rs13260817	0	111176772	T	C
8	rs2350726	0	111177687	C	A
8	rs16880496	0	111177754	G	A
8	rs141341948	0	111179241	A	G
8	rs118147156	0	111179299	A	G
8	rs13254819	0	111179565	T	C
8	rs74935935	0	111180748	G	C
8	rs4298472	0	111180902	C	A
8	rs56700226	0	111181050	C	T
8	rs4147310	0	111181385	G	A
8	rs13272100	0	111181468	A	C
8	rs7845059	0	111181799	G	C
8	rs11984657	0	111182246	A	G
8	rs73704718	0	111182476	G	A
8	rs73704719	0	111182477	T	C
8	rs192747885	0	111183464	T	G
8	rs138417584	0	111183696	A	G
8	rs13269480	0	111183926	G	A
8	rs2350728	0	111184071	T	C
8	rs59790465	0	111184628	A	C
8	rs2882489	0	111184917	C	T
8	rs13281977	0	111185774	G	A
8	rs4440609	0	111186356	A	G
8	rs13257936	0	111186616	T	G
8	rs55918920	0	111186829	A	G
8	rs4371977	0	111187061	T	C
8	rs117861047	0	111187101	G	A
8	rs13265962	0	111187698	C	T
8	rs60797222	0	111187927	A	G
8	rs4236805	0	111188098	C	T
8	rs16880507	0	111188829	T	A
8	rs6991909	0	111192531	G	A
8	rs137912809	0	111193909	G	A
8	rs142364300	0	111194108	C	A
8	rs12547306	0	111196731	A	T
8	rs117829401	0	111196831	G	C
8	rs76405504	0	111198102	G	A
8	rs117461997	0	111199091	T	G
8	rs151214208	0	111199982	G	A
8	rs140297403	0	111200066	T	C
8	rs28896823	0	111200233	G	A
8	rs10955535	0	111200468	T	A
8	rs12550035	0	111200509	A	G
8	rs12545248	0	111200629	G	A
8	rs2350727	0	111200782	A	C
8	rs118184656	0	111200846	G	A
8	rs4735151	0	111203466	C	G
8	rs78063491	0	111204418	G	A
8	rs76157152	0	111204761	A	G
8	rs7014907	0	111205351	T	C
8	rs28600216	0	111207087	T	C
8	rs4735152	0	111207139	G	A
8	rs192115519	0	111207563	C	T
8	rs13439825	0	111208985	T	C
8	rs75421354	0	111209725	A	C
8	rs2882530	0	111210744	C	T
8	rs13439144	0	111211020	A	G
8	rs7820164	0	111211506	A	T
8	rs117025965	0	111212068	T	C
8	rs76348063	0	111213051	T	G
8	rs13271611	0	111214695	G	A
8	rs72672948	0	111215440	G	A
8	rs78856071	0	111215537	C	T
8	rs12681665	0	111217363	G	A
8	rs13265673	0	111217687	C	T
8	rs10086143	0	111218857	G	A
8	rs12375247	0	111219243	C	T
8	rs117329102	0	111220038	A	T
8	rs118065493	0	111220149	C	T
8	rs58892455	0	111220195	T	C
8	rs59877457	0	111220719	A	G
8	rs12375273	0	111221549	G	A
8	rs9643053	0	111224982	A	T
8	rs13255950	0	111225164	C	G
8	rs72672953	0	111226128	A	G
8	rs7840264	0	111229540	T	C
8	rs2350886	0	111231252	T	C
8	rs35192304	0	111232023	G	A
8	rs56062205	0	111232568	G	A
8	rs2350885	0	111233137	A	T
8	rs146198943	0	111235177	G	C
8	rs9643054	0	111235434	G	C
8	rs2350884	0	111237710	C	T
8	rs190993450	0	111239197	T	G
8	rs78855515	0	111241696	C	T
8	rs62528064	0	111241737	A	G
8	rs74796753	0	111241991	A	G
8	rs143091232	0	111242558	G	T
8	rs7838509	0	111243319	G	A
8	rs16880528	0	111244015	C	T
8	rs2350883	0	111245143	A	G
8	rs74532566	0	111246131	A	G
8	rs748506	0	111246214	G	A
8	rs150099215	0	111252082	A	G
8	rs76479680	0	111252132	A	G
8	rs7006873	0	111254942	G	A
8	rs7006763	0	111255089	C	T
8	rs62528065	0	111255469	G	T
8	rs1949757	0	111256137	C	G
8	rs117340040	0	111258356	A	C
8	rs142713309	0	111258787	G	A
8	rs77319694	0	111259527	G	A
8	rs74483922	0	111260883	G	C
8	rs144481296	0	111261141	T	C
8	rs141292330	0	111263522	A	T
8	rs10100415	0	111263697	C	G
8	rs1403843	0	111264112	A	G
8	rs2350880	0	111264282	T	A
8	rs117387498	0	111266170	G	A
8	rs56090647	0	111266547	A	G
8	rs2204268	0	111267254	T	C
8	rs111314874	0	111267528	A	G
8	rs4117967	0	111268885	G	A
8	rs117806752	0	111270318	G	A
8	rs75548546	0	111271858	C	T
8	rs7003392	0	111272209	C	T
8	rs2350729	0	111274072	T	C
8	rs78845770	0	111276485	G	A
8	rs13263137	0	111277112	A	G
8	rs940281	0	111278308	T	A
8	rs117520133	0	111279034	A	G
8	rs3019329	0	111279418	G	A
8	rs55917503	0	111280325	C	T
8	rs10505143	0	111280576	T	C
8	rs77456700	0	111282858	G	A
8	rs72672966	0	111283745	A	G
8	rs3019328	0	111284145	A	G
8	rs3019327	0	111285009	G	A
8	rs3019326	0	111285247	G	A
8	rs62528069	0	111285861	A	T
8	rs3019325	0	111286115	C	G
8	rs72672971	0	111286332	G	A
8	rs1851733	0	111286450	C	T
8	rs16880567	0	111288913	T	C
8	rs59821814	0	111290027	C	A
8	rs7007400	0	111290187	G	A
8	rs7007132	0	111290241	A	G
8	rs7820506	0	111292086	G	A
8	rs2948996	0	111292314	T	C
8	rs3019324	0	111292528	G	A
8	rs143375825	0	111294648	G	A
8	rs1949756	0	111297957	A	T
8	rs2948998	0	111298543	G	A
8	rs16880578	0	111300867	A	T
8	rs17388446	0	111300959	A	G
8	rs62528075	0	111301104	G	A
8	rs12056621	0	111301719	C	T
8	rs12056410	0	111301957	C	G
8	rs71526752	0	111302186	T	A
8	rs16880581	0	111302478	A	C
8	rs77574672	0	111302616	G	A
8	rs13274029	0	111302825	T	G
8	rs62528076	0	111303261	C	G
8	rs12056786	0	111303666	A	T
8	rs2140473	0	111305351	A	T
8	rs62528077	0	111305841	A	G
8	rs62528092	0	111306262	T	C
8	rs2948999	0	111306404	C	A
8	rs76643049	0	111306670	A	G
8	rs3019323	0	111306697	A	G
8	rs62528093	0	111306747	A	G
8	rs75141380	0	111306856	T	C
8	rs62528094	0	111308257	A	G
8	rs59127775	0	111309537	G	A
8	rs3019322	0	111309676	T	C
8	rs60618246	0	111309803	G	T
8	rs59681909	0	111310011	C	T
8	rs62528097	0	111311856	G	T
8	rs2949000	0	111311872	T	C
8	rs77355187	0	111312464	A	G
8	rs112433585	0	111312706	A	C
8	rs78241959	0	111313066	T	C
8	rs77110101	0	111313084	C	G
8	rs62528098	0	111313132	T	A
8	rs117637052	0	111314094	T	A
8	rs7825822	0	111314435	T	C
8	rs7842655	0	111314744	G	A
8	rs62528101	0	111315508	T	A
8	rs62528102	0	111316141	C	A
8	rs6469302	0	111316902	G	A
8	rs62528103	0	111317372	G	A
8	rs11996644	0	111317482	G	T
8	rs142781437	0	111317904	A	G
8	rs7826697	0	111318046	G	A
8	rs117021130	0	111318212	T	C
8	rs16880591	0	111318296	A	G
8	rs7001118	0	111318838	C	A
8	rs62528104	0	111320748	G	A
8	rs11993279	0	111320855	A	G
8	rs77197291	0	111320863	T	A
8	rs62528105	0	111321057	G	A
8	rs78855656	0	111321104	C	G
8	rs185448760	0	111322303	A	T
8	rs13259927	0	111322584	G	A
8	rs62528106	0	111324974	T	C
8	rs58378331	0	111326101	T	C
8	rs7011447	0	111326504	G	A
8	rs7011644	0	111326617	G	T
8	rs1949758	0	111327488	A	G
8	rs76027174	0	111327489	A	C
8	rs150304733	0	111327749	A	T
8	rs6989508	0	111329514	G	A
8	rs6989966	0	111329787	G	A
8	rs1357568	0	111330706	C	A
8	rs7813254	0	111331071	T	C
8	rs7000311	0	111331705	A	T
8	rs11782899	0	111332348	A	G
8	rs16892514	0	111333616	A	G
8	rs62528108	0	111333807	C	T
8	rs62528109	0	111334387	C	G
8	rs13258130	0	111334682	T	A
8	rs13265592	0	111334902	T	C
8	rs117453471	0	111336717	A	G
8	rs7008830	0	111338103	G	A
8	rs58140670	0	111338545	C	T
8	rs3019330	0	111339379	G	A
8	rs76858654	0	111339387	A	G
8	rs148140314	0	111340304	A	C
8	rs72672980	0	111340998	G	A
8	rs16880609	0	111341217	C	T
8	rs11995819	0	111341263	G	T
8	rs1523741	0	111341683	A	G
8	rs117461790	0	111342212	A	G
8	rs7832047	0	111342240	G	A
8	rs7836358	0	111343056	A	T
8	rs11993662	0	111344721	G	C
8	rs72672982	0	111345699	T	C
8	rs78076069	0	111346551	T	C
8	rs75225111	0	111347879	T	G
8	rs1357569	0	111347950	A	C
8	rs57281342	0	111348424	G	A
8	rs4620261	0	111350291	C	T
8	rs16880620	0	111351616	A	G
8	rs7350095	0	111352939	G	A
8	rs62528113	0	111353362	T	G
8	rs58466321	0	111353512	T	C
8	rs17480167	0	111354022	C	A
8	rs62528115	0	111354354	A	C
8	rs148024882	0	111355196	C	T
8	rs16880622	0	111356059	T	A
8	rs79709947	0	111356124	G	A
8	rs73316009	0	111356370	A	G
8	rs62528117	0	111356571	T	C
8	rs62528118	0	111357287	T	C
8	rs188867344	0	111357310	T	A
8	rs10955538	0	111357602	G	A
8	rs6993335	0	111359850	A	G
8	rs74491052	0	111361354	C	G
8	rs10505144	0	111362541	G	A
8	rs77036881	0	111362625	G	T
8	rs62528119	0	111362639	A	G
8	rs146014915	0	111362841	G	A
8	rs16880631	0	111362958	T	G
8	rs62528120	0	111363180	G	C
8	rs137912331	0	111363362	C	T
8	rs79661752	0	111365669	A	T
8	rs72672983	0	111367388	G	A
8	rs150969236	0	111367831	C	T
8	rs16880637	0	111368325	A	G
8	rs74617447	0	111368986	G	A
8	rs78794642	0	111370022	G	T
8	rs16880640	0	111370912	A	G
8	rs62528121	0	111371280	A	G
8	rs1523735	0	111371668	A	G
8	rs16880647	0	111372286	G	A
8	rs77233159	0	111372317	T	C
8	rs1403841	0	111373150	C	T
8	rs3946441	0	111373702	T	C
8	rs2140474	0	111373775	G	A
8	rs72672985	0	111373820	A	G
8	rs73316025	0	111373995	T	C
8	rs16880651	0	111374930	C	G
8	rs17480579	0	111375678	G	A
8	rs16880653	0	111377089	G	T
8	rs73316028	0	111377264	T	G
8	rs16880657	0	111377652	A	G
8	rs7826156	0	111377907	G	T
8	rs76869418	0	111378218	C	A
8	rs146707616	0	111378747	C	T
8	rs6469303	0	111380551	G	A
8	rs6999908	0	111381928	A	G
8	rs117607373	0	111383628	A	G
8	rs73316036	0	111383917	T	C
8	rs112534342	0	111384144	T	C
8	rs16880663	0	111384216	A	T
8	rs73316041	0	111385905	C	A
8	rs11996208	0	111387048	G	T
8	rs7009671	0	111387398	T	A
8	rs73316046	0	111388233	G	A
8	rs10108926	0	111388741	G	T
8	rs62528150	0	111388796	G	A
8	rs184897745	0	111388992	G	A
8	rs62528151	0	111389986	A	G
8	rs62528152	0	111390024	C	T
8	rs78612002	0	111390087	G	A
8	rs80098936	0	111392031	T	A
8	rs117409389	0	111392506	A	G
8	rs58205480	0	111393997	T	C
8	rs62528154	0	111394921	T	C
8	rs73327188	0	111395720	C	A
8	rs74408115	0	111396342	C	G
8	rs62528156	0	111397557	T	C
8	rs62528157	0	111398012	T	C
8	rs151297834	0	111398688	G	A
8	rs7837232	0	111399452	T	C
8	rs79873815	0	111400133	T	G
8	rs62528159	0	111400963	T	C
8	rs141216957	0	111401636	T	C
8	rs62529161	0	111402582	C	T
8	rs73327194	0	111403125	C	T
8	rs62529162	0	111404701	A	T
8	rs6990600	0	111404930	C	T
8	rs62529164	0	111406290	G	A
8	rs62529165	0	111406321	C	T
8	rs62529166	0	111406569	T	C
8	rs62529167	0	111406605	C	G
8	rs73327199	0	111406977	G	A
8	rs78937232	0	111407109	C	A
8	rs58473544	0	111407984	A	G
8	rs73329103	0	111408446	C	T
8	rs73329109	0	111409267	A	G
8	rs62529169	0	111409697	A	C
8	rs62529170	0	111411137	T	A
8	rs62529171	0	111411250	C	T
8	rs75664511	0	111411518	T	G
8	rs116982133	0	111411849	G	T
8	rs62529172	0	111412688	T	G
8	rs78780911	0	111413440	T	A
8	rs57705832	0	111413883	G	A
8	rs58439854	0	111414644	C	A
8	rs16880675	0	111414729	G	A
8	rs62529174	0	111415902	T	A
8	rs4523225	0	111416091	A	T
8	rs79425976	0	111416743	A	C
8	rs16880680	0	111417139	G	A
8	rs62529175	0	111418235	T	G
8	rs75622982	0	111418573	G	A
8	rs17840659	0	111419529	A	G
8	rs75573675	0	111420053	G	T
8	rs16880683	0	111420754	T	A
8	rs16880685	0	111421001	C	T
8	rs11993192	0	111421582	A	G
8	rs73329127	0	111421802	C	T
8	rs62529176	0	111422460	A	G
8	rs140742719	0	111422564	A	G
8	rs6993306	0	111423484	C	T
8	rs6993587	0	111423515	G	C
8	rs6993451	0	111423565	C	G
8	rs59097789	0	111423601	C	T
8	rs77423629	0	111423689	C	G
8	rs4543520	0	111424401	C	A
8	rs4595100	0	111424417	A	G
8	rs117039283	0	111426823	C	T
8	rs11991389	0	111427941	T	C
8	rs7814046	0	111428553	C	A
8	rs13263372	0	111430010	A	C
8	rs117818009	0	111430701	C	T
8	rs4500059	0	111432405	T	C
8	rs60587669	0	111432997	A	G
8	rs75018065	0	111433156	G	A
8	rs62529178	0	111433308	G	A
8	rs186858315	0	111434372	A	T
8	rs16880688	0	111435687	T	C
8	rs7008113	0	111438655	G	A
8	rs7008289	0	111438792	G	A
8	rs78072813	0	111442473	G	T
8	rs62526779	0	111442800	C	A
8	rs7006695	0	111443742	G	T
8	rs6469308	0	111444455	T	C
8	rs35182400	0	111446267	A	G
8	rs16880707	0	111447078	C	T
8	rs76143671	0	111447455	G	A
8	rs16880713	0	111447963	C	T
8	rs72672992	0	111448402	T	G
8	rs4552876	0	111448427	A	C
8	rs72672993	0	111448472	A	G
8	rs73701421	0	111450985	A	G
8	rs56243049	0	111452267	G	A
8	rs76860489	0	111453025	G	A
8	rs62526780	0	111454903	T	A
8	rs16880715	0	111455605	G	T
8	rs150878647	0	111456141	A	G
8	rs10046630	0	111456750	A	T
8	rs10046631	0	111456806	C	A
8	rs12542501	0	111457175	G	A
8	rs75483786	0	111458276	A	T
8	rs17390371	0	111458665	C	A
8	rs186291442	0	111459226	G	A
8	rs10106136	0	111460027	A	T
8	rs4487731	0	111462136	G	A
8	rs12155933	0	111463358	T	C
8	rs66481762	0	111464432	T	A
8	rs6995709	0	111465950	C	T
8	rs147603820	0	111466025	T	A
8	rs62526782	0	111467493	C	G
8	rs10103911	0	111468172	T	C
8	rs111518312	0	111468937	C	T
8	rs4319062	0	111469701	A	T
8	rs4496942	0	111470045	T	C
8	rs78135316	0	111470323	T	C
8	rs76565480	0	111470378	C	T
8	rs75355554	0	111470839	A	C
8	rs73314791	0	111471061	A	G
8	rs116871946	0	111471071	C	T
8	rs62526783	0	111471166	G	A
8	rs36043959	0	111472014	G	A
8	rs11784003	0	111472473	T	C
8	rs72672996	0	111475829	T	G
8	rs146476522	0	111476214	C	T
8	rs7815044	0	111476291	A	G
8	rs16880726	0	111476477	T	C
8	rs7815859	0	111476741	C	A
8	rs7838140	0	111477134	T	C
8	rs13267290	0	111478321	A	C
8	rs117042580	0	111479206	G	T
8	rs16880731	0	111481733	A	T
8	rs16880734	0	111481995	A	G
8	rs34137090	0	111483782	G	T
8	rs13261067	0	111484516	A	G
8	rs78287915	0	111485050	A	G
8	rs36068923	0	111485761	A	G
8	rs78742932	0	111486859	A	C
8	rs71526757	0	111486909	T	G
8	rs4621780	0	111487292	G	A
8	rs4642619	0	111487468	T	A
8	rs76623639	0	111488227	G	C
8	rs34183176	0	111489302	A	G
8	rs72673002	0	111489464	A	T
8	rs4404887	0	111489800	G	A
8	rs9650041	0	111489831	T	C
8	rs72674903	0	111492306	G	T
8	rs13264696	0	111493342	T	G
8	rs10092632	0	111493397	T	C
8	rs10092899	0	111493605	T	C
8	rs117217908	0	111494579	C	G
8	rs35314202	0	111495105	A	T
8	rs7002308	0	111495249	C	T
8	rs7002942	0	111495677	C	A
8	rs71526759	0	111496660	C	T
8	rs7018126	0	111498025	G	T
8	rs4735157	0	111498521	A	G
8	rs75243947	0	111498941	G	A
8	rs6986210	0	111499725	A	G
8	rs13270632	0	111501034	A	G
8	rs78050072	0	111501500	C	A
8	rs4439097	0	111501541	A	C
8	rs34372269	0	111502137	T	C
8	rs72674907	0	111502852	C	T
8	rs6999731	0	111503740	T	G
8	rs80210254	0	111503988	G	T
8	rs72674909	0	111504897	A	T
8	rs36004920	0	111504942	T	G
8	rs6994168	0	111505925	C	G
8	rs6995307	0	111506565	C	G
8	rs6999792	0	111506979	C	A
8	rs7835980	0	111508571	G	A
8	rs7836126	0	111508697	G	C
8	rs4364607	0	111509589	T	C
8	rs13264567	0	111509813	A	G
8	rs117127474	0	111510162	G	A
8	rs10096710	0	111510799	C	T
8	rs35355486	0	111511043	G	C
8	rs6983428	0	111511123	C	T
8	rs9297433	0	111512136	A	G
8	rs60590905	0	111513030	A	T
8	rs187309516	0	111513094	C	T
8	rs11991945	0	111513400	G	A
8	rs62526787	0	111513550	T	C
8	rs11774955	0	111513850	A	C
8	rs75919057	0	111514205	A	C
8	rs7009218	0	111514248	A	G
8	rs62526788	0	111515368	A	G
8	rs34885613	0	111515424	G	A
8	rs72674913	0	111515545	G	T
8	rs10113806	0	111516517	T	C
8	rs35639161	0	111517635	T	G
8	rs13265247	0	111518434	A	G
8	rs6469310	0	111519450	T	C
8	rs6469311	0	111519765	A	G
8	rs7832811	0	111519986	A	G
8	rs4439100	0	111520670	C	T
8	rs6985117	0	111521865	A	G
8	rs71526761	0	111521907	A	G
8	rs4424233	0	111522124	A	G
8	rs113542096	0	111522649	C	G
8	rs11985998	0	111522935	T	C
8	rs13270567	0	111523924	A	G
8	rs13272325	0	111524367	C	T
8	rs13272069	0	111524368	A	G
8	rs62526829	0	111524375	A	C
8	rs74648432	0	111524740	A	G
8	rs7001495	0	111524864	C	T
8	rs16880769	0	111525870	A	C
8	rs142427686	0	111526519	T	G
8	rs113898134	0	111527527	A	G
8	rs7821660	0	111530239	A	G
8	rs67159506	0	111530486	C	T
8	rs13262894	0	111532085	A	G
8	rs144061883	0	111532588	G	A
8	rs73316466	0	111533331	A	G
8	rs58445806	0	111533799	A	C
8	rs139285104	0	111534146	C	A
8	rs79732399	0	111534657	T	C
8	rs35909617	0	111535253	T	C
8	rs7820821	0	111535617	C	T
8	rs141063145	0	111536312	G	T
8	rs11997242	0	111536392	A	G
8	rs11990209	0	111536716	C	T
8	rs185302252	0	111536742	T	A
8	rs62526830	0	111537691	A	G
8	rs11995877	0	111538227	T	G
8	rs13255000	0	111538735	G	C
8	rs62526831	0	111539033	A	G
8	rs16880778	0	111539106	T	C
8	rs62526832	0	111539429	A	C
8	rs11993254	0	111539679	C	T
8	rs62526833	0	111539792	T	G
8	rs62526834	0	111539891	G	A
8	rs62526835	0	111540498	A	G
8	rs61404187	0	111541733	T	A
8	rs4077446	0	111543178	T	C
8	rs9942808	0	111543667	T	C
8	rs11985542	0	111544017	A	G
8	rs112112576	0	111544989	T	C
8	rs9297434	0	111545138	G	A
8	rs9297435	0	111545305	A	C
8	rs13279172	0	111545900	G	A
8	rs35530507	0	111546300	A	C
8	rs7002413	0	111546388	T	A
8	rs4735158	0	111547789	A	G
8	rs16880800	0	111547813	A	G
8	rs79561728	0	111548853	C	G
8	rs9297436	0	111549206	A	G
8	rs16880802	0	111549604	A	T
8	rs4599783	0	111550439	T	C
8	rs17391603	0	111550547	A	T
8	rs4599784	0	111550702	T	C
8	rs66555851	0	111552144	A	G
8	rs117402917	0	111552338	A	G
8	rs13254795	0	111552557	T	A
8	rs11778703	0	111553549	A	G
8	rs16880808	0	111553679	A	G
8	rs13280801	0	111554872	G	A
8	rs4386954	0	111555308	A	C
8	rs62526839	0	111556136	T	C
8	rs6469312	0	111557027	T	A
8	rs726685	0	111557094	A	G
8	rs7841274	0	111557212	A	G
8	rs13268467	0	111557299	T	A
8	rs187151833	0	111557475	C	T
8	rs4128381	0	111557570	T	C
8	rs4128382	0	111557843	T	C
8	rs117249190	0	111558106	A	G
8	rs62526841	0	111558174	T	G
8	rs13250442	0	111558924	G	A
8	rs13251031	0	111559103	G	T
8	rs62526842	0	111559188	A	G
8	rs16880831	0	111561505	T	G
8	rs16880833	0	111561814	A	G
8	rs62526843	0	111561979	T	A
8	rs6993169	0	111562264	T	C
8	rs13265535	0	111562304	T	C
8	rs74482879	0	111562819	T	G
8	rs79836452	0	111562938	G	A
8	rs11994178	0	111563316	A	G
8	rs13273764	0	111563468	A	T
8	rs7845363	0	111563726	A	G
8	rs13248717	0	111564307	G	C
8	rs16880839	0	111565711	T	C
8	rs13278891	0	111567651	A	G
8	rs13279857	0	111567783	G	A
8	rs116868706	0	111567822	G	A
8	rs13252314	0	111568197	A	G
8	rs13253273	0	111568286	G	A
8	rs143232191	0	111568635	G	A
8	rs10092244	0	111569521	G	A
8	rs62526844	0	111569951	C	T
8	rs77830483	0	111570645	A	G
8	rs72674930	0	111571237	T	A
8	rs13250438	0	111571550	T	C
8	rs77679095	0	111571921	G	A
8	rs13274273	0	111572122	A	G
8	rs7828750	0	111572193	G	A
8	rs145694316	0	111572755	T	C
8	rs118055940	0	111573474	C	T
8	rs35921369	0	111573641	C	A
8	rs113199181	0	111573937	G	T
8	rs1494243	0	111575206	A	G
8	rs73320482	0	111576073	A	G
8	rs13280766	0	111576689	C	A
8	rs67856195	0	111576851	A	G
8	rs118185235	0	111577614	C	T
8	rs34642482	0	111578094	A	G
8	rs35697720	0	111578478	A	G
8	rs34872913	0	111578730	C	T
8	rs11997872	0	111579239	C	T
8	rs1494232	0	111580170	G	T
8	rs10086619	0	111580570	A	G
8	rs10086732	0	111580622	C	G
8	rs117687590	0	111581359	A	C
8	rs1389671	0	111581847	G	T
8	rs10113345	0	111582995	C	G
8	rs36110122	0	111584146	C	T
8	rs4735159	0	111584631	G	A
8	rs13277548	0	111586155	G	T
8	rs58672526	0	111586510	G	A
8	rs13252162	0	111587121	G	A
8	rs35035583	0	111590211	G	C
8	rs35322508	0	111590383	C	T
8	rs7007378	0	111591248	A	G
8	rs10100041	0	111592025	A	G
8	rs7460087	0	111592072	G	T
8	rs1494233	0	111592314	G	A
8	rs4637794	0	111592526	G	A
8	rs6469313	0	111593141	A	G
8	rs7825323	0	111593882	G	A
8	rs12677768	0	111594425	A	G
8	rs6469314	0	111595409	C	T
8	rs4486175	0	111595769	A	G
8	rs4602862	0	111595776	G	T
8	rs17392088	0	111596577	G	T
8	rs1353211	0	111597408	T	C
8	rs10096014	0	111597875	G	T
8	rs80001085	0	111597995	C	A
8	rs12675948	0	111598096	G	T
8	rs16880887	0	111598824	G	A
8	rs4321975	0	111599207	T	C
8	rs13249019	0	111599271	G	A
8	rs34880112	0	111600446	C	T
8	rs7009912	0	111600532	T	C
8	rs6989639	0	111600595	A	G
8	rs6469315	0	111600899	T	C
8	rs7825105	0	111600991	G	A
8	rs16880899	0	111601159	C	T
8	rs35495230	0	111601659	G	A
8	rs17392372	0	111601741	C	T
8	rs117738230	0	111601857	T	C
8	rs113206866	0	111602201	A	G
8	rs13260906	0	111602314	C	T
8	rs11776016	0	111602994	C	T
8	rs2088034	0	111603123	A	G
8	rs75741277	0	111603503	G	T
8	rs4595101	0	111603824	A	G
8	rs11988759	0	111605194	C	T
8	rs11992558	0	111605212	T	C
8	rs7828456	0	111606917	G	A
8	rs4269512	0	111607147	C	T
8	rs62528173	0	111607468	G	C
8	rs13276609	0	111607634	C	A
8	rs16892519	0	111607943	C	G
8	rs16892522	0	111608015	T	G
8	rs13250165	0	111608237	C	G
8	rs13250780	0	111608434	C	G
8	rs7008795	0	111609000	C	T
8	rs11992948	0	111609469	G	A
8	rs13270291	0	111610208	G	C
8	rs12679851	0	111610383	C	T
8	rs12679933	0	111610692	G	A
8	rs7814305	0	111611499	G	A
8	rs7016455	0	111611907	T	A
8	rs138593398	0	111612359	A	G
8	rs34077261	0	111612360	C	T
8	rs6984924	0	111613586	T	C
8	rs10104961	0	111614589	T	C
8	rs66906875	0	111614642	T	C
8	rs10090417	0	111614818	G	T
8	rs7012481	0	111614965	A	G
8	rs6995161	0	111615297	T	G
8	rs6469316	0	111615743	T	C
8	rs6980765	0	111616532	A	G
8	rs62528175	0	111617553	A	G
8	rs34517324	0	111618037	T	A
8	rs1494242	0	111618107	C	A
8	rs16880919	0	111620054	A	T
8	rs6469317	0	111620218	G	A
8	rs11991599	0	111620778	A	G
8	rs1552880	0	111621137	T	C
8	rs7007361	0	111621265	C	T
8	rs10089323	0	111621403	A	G
8	rs1494234	0	111622603	A	G
8	rs6989319	0	111622977	G	T
8	rs10104648	0	111623556	A	G
8	rs7821574	0	111623745	G	C
8	rs112774367	0	111623767	G	A
8	rs7824927	0	111623895	C	G
8	rs1494235	0	111624134	G	A
8	rs4089010	0	111624563	T	C
8	rs11997449	0	111624750	C	T
8	rs10112075	0	111625324	A	G
8	rs34385996	0	111625614	G	T
8	rs1494236	0	111626061	A	G
8	rs1494237	0	111626162	A	T
8	rs7006232	0	111626655	A	C
8	rs34921000	0	111627068	C	T
8	rs35915779	0	111627075	A	G
8	rs11985995	0	111627180	C	A
8	rs10955539	0	111627288	T	C
8	rs62528178	0	111627430	C	G
8	rs10095875	0	111627835	G	A
8	rs1353207	0	111628388	T	A
8	rs1353208	0	111628625	A	G
8	rs1353209	0	111628745	A	G
8	rs4376475	0	111629421	A	G
8	rs6984880	0	111629767	G	A
8	rs6984516	0	111629802	A	T
8	rs6988550	0	111629898	C	T
8	rs11993780	0	111630960	T	C
8	rs11990174	0	111631522	G	A
8	rs62528180	0	111632949	G	A
8	rs7015010	0	111633212	G	A
8	rs7015828	0	111633642	G	A
8	rs34713421	0	111633923	A	G
8	rs13282411	0	111634273	T	C
8	rs62528181	0	111634503	C	T
8	rs34406760	0	111635070	C	G
8	rs6987732	0	111635212	G	A
8	rs7007822	0	111635283	T	C
8	rs7008151	0	111635516	T	C
8	rs35856466	0	111635715	G	T
8	rs7008570	0	111635765	T	G
8	rs6992656	0	111636078	C	T
8	rs75165426	0	111636091	T	A
8	rs7824276	0	111636663	C	A
8	rs16880926	0	111636762	A	G
8	rs13276325	0	111636950	T	C
8	rs11991686	0	111637860	C	T
8	rs74361296	0	111637891	G	A
8	rs13251639	0	111638689	G	C
8	rs13251985	0	111638794	G	A
8	rs17393287	0	111639094	A	G
8	rs35692703	0	111639619	A	C
8	rs7009966	0	111639653	G	A
8	rs34485821	0	111639659	G	A
8	rs16880927	0	111639975	T	C
8	rs140484942	0	111640443	G	A
8	rs11994690	0	111640914	C	T
8	rs13279944	0	111641489	A	C
8	rs12681997	0	111642122	A	G
8	rs11991593	0	111643350	G	A
8	rs10955540	0	111643489	G	A
8	rs10955541	0	111643508	G	A
8	rs13256485	0	111643944	G	A
8	rs10104068	0	111643982	T	G
8	rs76002156	0	111644699	T	G
8	rs10505145	0	111645187	A	G
8	rs117628534	0	111646032	C	G
8	rs11994475	0	111646053	C	T
8	rs11987363	0	111646201	A	G
8	rs11987479	0	111646626	A	G
8	rs11994670	0	111646733	C	T
8	rs4275208	0	111647187	T	C
8	rs76907106	0	111647323	A	G
8	rs1472250	0	111647664	G	C
8	rs11989354	0	111648187	A	T
8	rs7840882	0	111648754	T	C
8	rs2351182	0	111649375	A	G
8	rs11997623	0	111649429	C	T
8	rs6996931	0	111649680	A	G
8	rs60679001	0	111650388	A	G
8	rs35477724	0	111651546	G	A
8	rs62528205	0	111651874	C	T
8	rs6984552	0	111652574	C	T
8	rs34526441	0	111653308	G	A
8	rs34945017	0	111653314	G	T
8	rs16880943	0	111653713	A	C
8	rs16880946	0	111654829	G	A
8	rs117451890	0	111656157	G	C
8	rs34991511	0	111656235	G	A
8	rs16880947	0	111657556	A	C
8	rs16880951	0	111657799	G	T
8	rs17393840	0	111657868	C	T
8	rs62528206	0	111657875	G	A
8	rs34235257	0	111658024	C	A
8	rs1845420	0	111658091	G	A
8	rs62528207	0	111658125	G	A
8	rs6998792	0	111658436	T	C
8	rs7820158	0	111660331	A	T
8	rs34379073	0	111660606	G	A
8	rs35238090	0	111661278	G	A
8	rs7838123	0	111661941	C	T
8	rs4735160	0	111662265	C	T
8	rs35772751	0	111662441	G	A
8	rs16880965	0	111663941	A	C
8	rs10505147	0	111664368	G	A
8	rs10505149	0	111665105	T	C
8	rs10089409	0	111665189	T	C
8	rs34285191	0	111665920	G	A
8	rs11779104	0	111666798	C	G
8	rs7846310	0	111667074	T	C
8	rs118037591	0	111667112	G	A
8	rs13248958	0	111667925	G	A
8	rs13250757	0	111668505	G	A
8	rs34555166	0	111671089	G	A
8	rs1080305	0	111671190	T	G
8	rs13272419	0	111672263	G	A
8	rs6983816	0	111673039	T	C
8	rs720966	0	111673693	C	T
8	rs720965	0	111673699	A	G
8	rs62528208	0	111674402	A	C
8	rs16881002	0	111674630	T	C
8	rs117264078	0	111676464	G	A
8	rs28519655	0	111677200	T	A
8	rs10101713	0	111677643	A	G
8	rs13254571	0	111677678	T	G
8	rs73326105	0	111677923	G	A
8	rs13271531	0	111679420	C	G
8	rs6996577	0	111679614	A	G
8	rs11991460	0	111680476	A	G
8	rs1587014	0	111681660	A	C
8	rs6996014	0	111682705	C	A
8	rs12678413	0	111683718	G	A
8	rs13254072	0	111684296	A	C
8	rs16881009	0	111685793	T	G
8	rs11994387	0	111686501	G	A
8	rs11995224	0	111687000	G	A
8	rs13248174	0	111687071	A	G
8	rs16881021	0	111687371	G	A
8	rs62528210	0	111687770	C	T
8	rs16881022	0	111688620	G	A
8	rs13253192	0	111690975	G	A
8	rs35429403	0	111691751	C	T
8	rs10216707	0	111692351	A	G
8	rs7819148	0	111693132	C	T
8	rs13256480	0	111693242	G	A
8	rs870637	0	111694230	C	A
8	rs2351320	0	111694657	T	G
8	rs2220823	0	111695467	C	T
8	rs10481058	0	111697107	A	G
8	rs34267887	0	111697169	A	T
8	rs10481059	0	111697504	A	G
8	rs10481111	0	111697535	T	G
8	rs16881028	0	111697594	A	G
8	rs10505151	0	111697701	G	C
8	rs6981969	0	111698913	G	A
8	rs57792399	0	111700014	G	T
8	rs2131847	0	111700610	T	C
8	rs35496562	0	111700742	T	C
8	rs10955543	0	111700879	G	T
8	rs937278	0	111701049	G	A
8	rs937279	0	111701071	T	C
8	rs73328011	0	111701407	T	A
8	rs10107288	0	111701601	C	A
8	rs16881031	0	111702110	G	T
8	rs10109131	0	111703643	T	G
8	rs62528212	0	111704467	G	A
8	rs2220822	0	111704563	A	G
8	rs4735161	0	111705663	C	A
8	rs62528213	0	111706119	A	G
8	rs7840844	0	111706516	T	C
8	rs62528214	0	111707229	C	G
8	rs11995209	0	111708039	T	C
8	rs2055108	0	111709731	G	A
8	rs1494240	0	111709802	C	T
8	rs1494241	0	111709909	C	G
8	rs118134080	0	111711195	T	C
8	rs10112109	0	111711197	T	C
8	rs7846423	0	111711247	A	G
8	rs62528215	0	111711291	G	A
8	rs10112225	0	111713158	C	T
8	rs10099110	0	111713168	T	C
8	rs11991227	0	111713352	C	A
8	rs77732702	0	111713816	G	A
8	rs4286920	0	111714128	T	C
8	rs117924008	0	111714208	A	G
8	rs11781395	0	111714422	G	C
8	rs10088690	0	111714568	C	G
8	rs142036703	0	111714739	A	T
8	rs62528216	0	111715041	G	T
8	rs10096227	0	111716182	C	A
8	rs4302819	0	111716480	T	A
8	rs62528235	0	111718125	A	G
8	rs7839018	0	111718487	T	C
8	rs35656705	0	111720115	C	T
8	rs117972779	0	111721090	C	A
8	rs117571212	0	111722028	G	A
8	rs4484665	0	111722469	G	T
8	rs34262877	0	111724555	T	G
8	rs7838042	0	111726964	A	G
8	rs72674991	0	111727393	A	G
8	rs79364125	0	111728748	G	A
8	rs4496938	0	111730071	A	G
8	rs138616172	0	111730284	A	C
8	rs4474004	0	111730410	G	A
8	rs4593517	0	111730425	C	T
8	rs7822960	0	111731004	A	G
8	rs7823242	0	111731081	C	A
8	rs62528237	0	111732518	A	G
8	rs62528238	0	111734036	T	G
8	rs13273439	0	111737050	T	C
8	rs13273763	0	111737158	T	A
8	rs59053718	0	111737692	G	T
8	rs62528239	0	111737776	G	T
8	rs13280595	0	111737958	A	G
8	rs4524765	0	111738746	T	A
8	rs4351391	0	111738940	A	G
8	rs35211908	0	111739529	G	A
8	rs11786206	0	111740425	T	C
8	rs62528240	0	111741160	A	G
8	rs7846547	0	111741347	C	T
8	rs77192604	0	111741398	T	C
8	rs72609808	0	111741996	G	A
8	rs11786160	0	111742220	A	G
8	rs11994819	0	111742871	T	G
8	rs72674993	0	111742977	G	T
8	rs62528241	0	111744066	T	G
8	rs7819652	0	111744543	T	A
8	rs13254384	0	111744575	A	C
8	rs62528243	0	111745353	A	G
8	rs75024382	0	111745724	G	A
8	rs4391404	0	111746514	A	G
8	rs11776494	0	111746767	A	C
8	rs11784133	0	111746849	C	T
8	rs35157570	0	111747457	C	A
8	rs10103670	0	111747867	C	T
8	rs10104666	0	111748675	C	A
8	rs62528244	0	111749504	G	A
8	rs11998297	0	111750458	C	G
8	rs4130794	0	111750847	C	G
8	rs13252565	0	111751203	A	C
8	rs4130422	0	111751506	A	G
8	rs11992165	0	111751520	A	G
8	rs11992190	0	111751539	A	G
8	rs111359011	0	111751558	G	A
8	rs72609809	0	111751781	G	A
8	rs13281768	0	111752010	T	C
8	rs117816021	0	111752012	T	C
8	rs71506395	0	111752369	A	G
8	rs11784106	0	111752570	G	A
8	rs72674996	0	111752811	A	G
8	rs62528245	0	111752863	C	T
8	rs7008236	0	111753477	T	A
8	rs13266787	0	111754075	T	C
8	rs35778983	0	111754947	T	A
8	rs35767554	0	111755351	T	A
8	rs62528247	0	111755516	A	C
8	rs34382898	0	111755989	T	C
8	rs148659587	0	111757346	G	A
8	rs7014432	0	111758165	C	A
8	rs73317928	0	111760661	A	G
8	rs57854589	0	111761174	G	A
8	rs61422897	0	111761289	T	C
8	rs62528248	0	111761791	G	T
8	rs117450962	0	111761826	G	A
8	rs117068563	0	111762807	A	G
8	rs118036439	0	111762822	C	T
8	rs60042555	0	111763282	T	C
8	rs73702338	0	111763310	A	G
8	rs73702339	0	111763800	T	G
8	rs73702340	0	111763966	G	T
8	rs35073621	0	111764618	A	G
8	rs35537988	0	111765571	A	G
8	rs62528250	0	111765974	G	T
8	rs73702341	0	111767009	A	C
8	rs13273501	0	111767191	T	A
8	rs116953025	0	111767884	A	G
8	rs55893358	0	111768397	A	G
8	rs4469430	0	111768529	G	T
8	rs59688001	0	111768568	G	A
8	rs4541876	0	111768622	A	T
8	rs7007326	0	111769300	C	A
8	rs11786095	0	111770095	T	C
8	rs149976693	0	111770794	C	G
8	rs7017332	0	111770865	C	T
8	rs7812873	0	111771762	G	A
8	rs73702342	0	111772394	A	G
8	rs10111772	0	111772956	C	T
8	rs11994872	0	111773203	T	A
8	rs11994876	0	111773219	T	A
8	rs7831145	0	111773808	C	T
8	rs117596358	0	111773908	C	T
8	rs116880978	0	111774238	G	A
8	rs117345810	0	111774579	A	G
8	rs10106835	0	111775121	T	G
8	rs6469321	0	111775807	C	T
8	rs7844463	0	111776087	A	G
8	rs73702343	0	111777198	T	C
8	rs61246257	0	111777937	G	A
8	rs55927648	0	111778138	A	C
8	rs56342565	0	111778212	A	C
8	rs56231277	0	111778322	C	T
8	rs56745585	0	111779658	C	A
8	rs11998111	0	111779914	C	A
8	rs4332107	0	111780985	A	C
8	rs11988693	0	111781187	T	C
8	rs11984981	0	111781341	G	A
8	rs34991801	0	111781654	C	T
8	rs11996685	0	111781919	C	A
8	rs56731337	0	111782488	T	C
8	rs58604192	0	111782522	C	T
8	rs11990604	0	111783220	A	C
8	rs11997858	0	111783418	C	T
8	rs73702353	0	111784144	G	A
8	rs77446327	0	111784859	T	C
8	rs77133536	0	111784892	A	G
8	rs13258611	0	111785272	C	G
8	rs62528252	0	111785553	G	A
8	rs11986540	0	111786091	G	A
8	rs11987524	0	111787113	C	T
8	rs11987583	0	111787271	C	T
8	rs4613972	0	111787608	C	G
8	rs76799302	0	111788051	A	G
8	rs10283219	0	111789052	C	T
8	rs4529438	0	111789749	G	C
8	rs4510831	0	111789769	T	C
8	rs11779888	0	111790433	G	T
8	rs4735162	0	111790740	A	C
8	rs78537599	0	111790929	A	T
8	rs7832532	0	111791365	A	C
8	rs76838635	0	111791873	T	C
8	rs143150181	0	111792127	T	G
8	rs75899156	0	111792561	G	A
8	rs77861729	0	111792573	G	A
8	rs76868398	0	111792623	C	T
8	rs4613971	0	111793412	T	C
8	rs7461078	0	111794398	C	T
8	rs76155972	0	111794722	C	T
8	rs116464441	0	111795079	G	A
8	rs142711453	0	111796686	C	G
8	rs117166786	0	111797108	C	A
8	rs72609810	0	111797153	A	C
8	rs115480872	0	111797195	A	C
8	rs75739372	0	111797316	C	G
8	rs117482187	0	111797696	A	G
8	rs4360267	0	111798316	C	T
8	rs62528254	0	111798590	C	T
8	rs149900704	0	111799116	G	A
8	rs117566531	0	111800534	C	T
8	rs10100947	0	111800625	A	G
8	rs62530188	0	111800920	A	G
8	rs62530189	0	111801436	C	T
8	rs75610682	0	111802179	T	C
8	rs6991689	0	111802867	T	G
8	rs62530190	0	111803137	T	C
8	rs62530191	0	111803200	C	T
8	rs7839628	0	111803458	C	T
8	rs62530192	0	111803537	A	G
8	rs7010569	0	111803586	A	G
8	rs62530193	0	111803706	G	A
8	rs62530194	0	111805428	T	G
8	rs62530195	0	111805519	A	G
8	rs148082457	0	111805568	C	G
8	rs28452907	0	111805921	T	A
8	rs7837510	0	111806051	T	C
8	rs7819559	0	111806102	G	C
8	rs7837807	0	111806236	T	C
8	rs36055723	0	111806279	T	C
8	rs7819504	0	111806291	A	G
8	rs7819843	0	111806325	G	A
8	rs7837963	0	111806348	T	C
8	rs78950034	0	111806351	A	G
8	rs13258383	0	111806703	G	A
8	rs62530197	0	111806732	C	T
8	rs62530198	0	111806895	A	G
8	rs62530199	0	111807007	G	A
8	rs62530200	0	111807020	C	G
8	rs73317991	0	111807059	A	C
8	rs62530201	0	111807160	G	A
8	rs10107334	0	111807183	C	T
8	rs75545028	0	111807184	G	C
8	rs62530202	0	111807242	G	A
8	rs6993743	0	111807362	A	G
8	rs116876936	0	111807580	T	C
8	rs62530203	0	111807764	T	A
8	rs62530204	0	111808147	A	G
8	rs62530205	0	111808387	T	G
8	rs73317997	0	111808482	A	G
8	rs117370877	0	111808490	T	A
8	rs73317999	0	111808496	T	C
8	rs62530206	0	111808672	T	C
8	rs190210267	0	111808818	T	C
8	rs78761983	0	111808831	C	T
8	rs73318001	0	111809261	C	A
8	rs140628618	0	111809304	T	C
8	rs73319803	0	111809398	T	C
8	rs11781088	0	111809478	A	G
8	rs112097844	0	111809482	G	A
8	rs10087692	0	111809523	G	A
8	rs62530208	0	111809831	C	A
8	rs114958366	0	111810064	T	C
8	rs62530209	0	111810108	T	A
8	rs74609063	0	111810323	C	T
8	rs10955544	0	111810643	C	T
8	rs146008147	0	111810720	C	G
8	rs150733476	0	111810785	C	T
8	rs7843429	0	111810987	C	A
8	rs117063684	0	111811021	C	G
8	rs7843626	0	111811223	A	G
8	rs11990659	0	111811518	T	A
8	rs11990689	0	111811602	T	G
8	rs62530211	0	111811605	A	G
8	rs62530212	0	111811916	T	C
8	rs10105924	0	111811966	C	A
8	rs34128956	0	111812273	A	C
8	rs62530213	0	111812455	A	G
8	rs62530214	0	111812550	C	T
8	rs62530215	0	111812598	T	G
8	rs62530216	0	111812986	C	G
8	rs73319721	0	111813206	G	C
8	rs62530217	0	111813409	G	A
8	rs62530218	0	111813546	G	A
8	rs76444507	0	111813630	T	G
8	rs139704496	0	111814037	C	T
8	rs62530219	0	111814316	A	T
8	rs76572996	0	111814384	T	A
8	rs62530221	0	111814529	T	C
8	rs62530222	0	111814541	C	T
8	rs62530223	0	111814855	C	A
8	rs62530224	0	111815675	C	T
8	rs62530225	0	111816159	G	T
8	rs62530226	0	111816224	T	G
8	rs73702377	0	111816345	T	G
8	rs72677111	0	111816367	C	T
8	rs62530227	0	111816634	G	A
8	rs72677113	0	111816805	A	G
8	rs62530228	0	111817064	C	T
8	rs11994590	0	111817071	A	G
8	rs75564863	0	111817078	T	C
8	rs62530229	0	111817165	A	G
8	rs62530230	0	111817314	C	T
8	rs78232724	0	111817422	A	G
8	rs78520603	0	111817423	A	G
8	rs141990875	0	111817571	G	A
8	rs6469322	0	111817591	G	A
8	rs6985976	0	111817831	G	T
8	rs6986809	0	111818365	G	A
8	rs80040770	0	111818464	G	A
8	rs117059991	0	111818609	C	A
8	rs60514372	0	111818748	T	C
8	rs62526894	0	111819310	C	T
8	rs72677116	0	111819365	T	C
8	rs62526895	0	111819403	G	C
8	rs72677117	0	111819592	A	G
8	rs62526896	0	111819723	G	A
8	rs57496484	0	111819849	C	A
8	rs60696976	0	111820079	A	T
8	rs61507597	0	111820391	G	A
8	rs61574028	0	111820461	T	C
8	rs58247271	0	111820489	A	G
8	rs58874649	0	111820504	A	T
8	rs60413189	0	111820562	G	A
8	rs60656886	0	111820674	G	T
8	rs62526904	0	111820889	G	A
8	rs62526905	0	111821274	T	C
8	rs73319750	0	111821302	G	A
8	rs75086789	0	111821496	T	G
8	rs79488890	0	111821701	A	G
8	rs7016834	0	111821942	A	C
8	rs7016989	0	111822043	A	G
8	rs7017275	0	111822141	C	T
8	rs62526906	0	111822507	A	G
8	rs62526907	0	111822600	A	G
8	rs57005858	0	111822866	T	A
8	rs61224245	0	111822870	C	A
8	rs56992800	0	111822887	C	T
8	rs58499839	0	111823128	G	A
8	rs4430061	0	111823286	T	C
8	rs72677121	0	111823380	T	A
8	rs73319762	0	111823465	A	C
8	rs62526912	0	111823818	A	G
8	rs62526913	0	111823915	T	C
8	rs62526914	0	111824067	A	T
8	rs62526915	0	111824089	A	G
8	rs62526916	0	111824104	C	T
8	rs117359245	0	111824151	A	G
8	rs73319766	0	111824299	T	C
8	rs58685030	0	111824370	C	T
8	rs62526917	0	111824407	T	A
8	rs62526918	0	111824477	G	C
8	rs62526919	0	111824551	T	C
8	rs6996359	0	111825791	C	T
8	rs114702676	0	111825812	C	G
8	rs6996649	0	111825821	G	C
8	rs7000389	0	111825889	C	T
8	rs7001049	0	111826273	C	T
8	rs4573245	0	111826308	G	A
8	rs140665800	0	111826385	T	A
8	rs7001098	0	111826410	A	T
8	rs11995114	0	111826564	T	A
8	rs62526920	0	111826656	A	C
8	rs73319779	0	111826698	A	T
8	rs73319780	0	111826812	T	C
8	rs1489356	0	111826826	G	A
8	rs73319784	0	111826906	C	T
8	rs62526921	0	111827115	A	T
8	rs13254308	0	111827128	C	T
8	rs77731846	0	111827287	T	A
8	rs73319789	0	111827301	A	G
8	rs112061881	0	111827359	G	T
8	rs114084092	0	111827381	G	A
8	rs62526922	0	111827725	A	G
8	rs62526923	0	111828427	G	A
8	rs74847780	0	111828454	T	G
8	rs62526924	0	111828467	T	C
8	rs1489357	0	111828544	T	C
8	rs7012252	0	111828658	A	G
8	rs7017172	0	111829206	G	A
8	rs62526926	0	111829321	G	A
8	rs115536152	0	111829535	T	C
8	rs139642783	0	111829548	T	A
8	rs7017811	0	111829605	G	A
8	rs16881074	0	111830080	T	C
8	rs11988151	0	111830259	A	G
8	rs11995351	0	111830266	G	C
8	rs1844315	0	111830312	T	C
8	rs1844316	0	111830411	C	T
8	rs1489359	0	111830570	A	G
8	rs6985097	0	111830799	A	G
8	rs62526927	0	111831034	A	C
8	rs73321614	0	111831348	G	A
8	rs113770889	0	111831758	C	A
8	rs62526928	0	111831871	G	A
8	rs62526929	0	111831923	C	T
8	rs7818667	0	111832605	T	A
8	rs62526930	0	111833075	A	C
8	rs116222960	0	111833118	G	T
8	rs139323709	0	111833129	C	T
8	rs62526931	0	111833162	C	T
8	rs62526932	0	111833232	G	A
8	rs62528263	0	111833246	A	G
8	rs111693199	0	111833433	G	A
8	rs62528264	0	111834454	A	C
8	rs62520239	0	111834509	A	C
8	rs62520241	0	111834654	T	C
8	rs7002442	0	111834862	T	C
8	rs6982246	0	111834927	A	C
8	rs7002576	0	111834928	T	C
8	rs7002584	0	111834947	T	C
8	rs11994892	0	111834960	C	G
8	rs7002594	0	111834981	T	C
8	rs11994924	0	111835062	C	T
8	rs6983282	0	111835388	G	A
8	rs73321623	0	111835530	G	A
8	rs16881088	0	111835593	T	C
8	rs75396706	0	111835660	G	A
8	rs4357259	0	111835693	C	A
8	rs77834857	0	111835723	C	T
8	rs62520242	0	111835940	T	G
8	rs73321626	0	111836060	C	T
8	rs62520243	0	111836234	C	T
8	rs62520244	0	111836370	A	T
8	rs10505153	0	111836476	T	C
8	rs16881101	0	111836596	T	C
8	rs16881105	0	111836625	G	A
8	rs62520245	0	111836739	C	T
8	rs10505152	0	111836805	T	A
8	rs62522360	0	111836888	C	T
8	rs16881112	0	111837086	A	G
8	rs974684	0	111837207	G	A
8	rs16881121	0	111837226	G	A
8	rs73321691	0	111837344	C	T
8	rs73321692	0	111837362	T	C
8	rs73321695	0	111837412	C	T
8	rs73321698	0	111837437	T	A
8	rs16881123	0	111837605	A	G
8	rs73321700	0	111837712	T	C
8	rs16881124	0	111837742	A	T
8	rs2351324	0	111837879	T	C
8	rs1387410	0	111838078	A	T
8	rs1387411	0	111838079	T	C
8	rs2220482	0	111838329	C	T
8	rs10111631	0	111838640	C	T
8	rs62522362	0	111838744	T	C
8	rs73323309	0	111838762	C	A
8	rs553160559	0	111839105	G	A
8	rs62522363	0	111839186	G	T
8	rs62522364	0	111839244	A	G
8	rs62522365	0	111839508	C	T
8	rs62522366	0	111839604	G	A
8	rs62522367	0	111839663	C	A
8	rs62522368	0	111839763	T	C
8	rs62522369	0	111839915	G	A
8	rs62522370	0	111840001	A	G
8	rs1352549	0	111840003	G	A
8	rs77839964	0	111840494	G	A
8	rs62522372	0	111841053	T	C
8	rs16881145	0	111841215	C	A
8	rs11990571	0	111841293	T	C
8	rs62522373	0	111841298	G	A
8	rs16881150	0	111841414	T	C
8	rs7015288	0	111841448	A	G
8	rs62522374	0	111841523	T	G
8	rs62522375	0	111841542	A	C
8	rs923429	0	111841835	A	C
8	rs923430	0	111842038	G	C
8	rs923431	0	111842070	G	A
8	rs923432	0	111842113	A	T
8	rs6469323	0	111842149	G	C
8	rs62522376	0	111842446	T	C
8	rs2130185	0	111842653	T	C
8	rs72677127	0	111842686	G	C
8	rs62522377	0	111842745	T	G
8	rs62522378	0	111842835	T	C
8	rs2351325	0	111842842	G	A
8	rs62522379	0	111842961	A	G
8	rs62522380	0	111842973	G	A
8	rs62522381	0	111843130	C	T
8	rs73323337	0	111843330	C	T
8	rs62522382	0	111843501	C	T
8	rs56966024	0	111843693	G	A
8	rs59243778	0	111843762	T	A
8	rs2882627	0	111844273	T	C
8	rs62522385	0	111844737	T	C
8	rs2087421	0	111845003	G	A
8	rs4634614	0	111845042	A	C
8	rs1826046	0	111845435	C	A
8	rs62522386	0	111845449	C	T
8	rs1602045	0	111845730	T	C
8	rs1602044	0	111845965	A	C
8	rs1489365	0	111846111	A	C
8	rs1602043	0	111846155	A	T
8	rs78111053	0	111846163	T	A
8	rs4255108	0	111846557	C	G
8	rs2171708	0	111846636	T	C
8	rs2130186	0	111846734	C	A
8	rs1602042	0	111846900	C	T
8	rs1602041	0	111847000	T	A
8	rs1602040	0	111847004	T	C
8	rs2351326	0	111847246	G	A
8	rs58289479	0	111847425	G	T
8	rs62522387	0	111847471	C	T
8	rs1489364	0	111847553	T	G
8	rs62522388	0	111847655	G	A
8	rs62522389	0	111847775	T	A
8	rs56122240	0	111847963	G	A
8	rs62522391	0	111848261	A	G
8	rs4314627	0	111848832	A	G
8	rs6991190	0	111848910	G	A
8	rs1602039	0	111849144	C	A
8	rs1304076	0	111849533	A	C
8	rs1602038	0	111849542	A	G
8	rs11994263	0	111850034	T	C
8	rs73323368	0	111850446	T	G
8	rs10096910	0	111850482	T	C
8	rs55913145	0	111850501	G	C
8	rs10110086	0	111850535	C	T
8	rs62522411	0	111850637	A	C
8	rs62522412	0	111850672	G	T
8	rs62522413	0	111850847	A	C
8	rs74830296	0	111850894	C	A
8	rs1387413	0	111851383	C	T
8	rs1387412	0	111851695	T	C
8	rs1489360	0	111852200	C	T
8	rs113121157	0	111852332	T	G
8	rs6469325	0	111853211	G	C
8	rs2882628	0	111853531	T	A
8	rs62522414	0	111853557	G	C
8	rs7820355	0	111853900	A	T
8	rs62522415	0	111854075	A	T
8	rs4512357	0	111854117	T	A
8	rs17506284	0	111854363	G	T
8	rs2882708	0	111854491	T	C
8	rs16881198	0	111854567	C	T
8	rs61536543	0	111855227	G	A
8	rs62522416	0	111855620	T	A
8	rs1844314	0	111855711	G	A
8	rs4498516	0	111855887	A	G
8	rs16881209	0	111855975	G	C
8	rs16881214	0	111855997	A	G
8	rs13280768	0	111856824	A	G
8	rs62522417	0	111857362	G	T
8	rs62522418	0	111857382	A	G
8	rs16881224	0	111857573	T	A
8	rs4443634	0	111857965	G	A
8	rs4329250	0	111857988	T	C
8	rs1906825	0	111858034	G	A
8	rs1906824	0	111858082	A	G
8	rs13264280	0	111858261	C	A
8	rs76740276	0	111858552	C	T
8	rs13273549	0	111858850	G	C
8	rs11994274	0	111859069	G	A
8	rs11998073	0	111859266	T	C
8	rs4607577	0	111860191	C	T
8	rs77171107	0	111860600	A	G
8	rs78030650	0	111860707	G	A
8	rs11774323	0	111860724	T	C
8	rs116874399	0	111861389	G	A
8	rs145560849	0	111862196	T	C
8	rs28653273	0	111862391	G	T
8	rs16881248	0	111862528	A	C
8	rs1489368	0	111862782	A	G
8	rs72677141	0	111862846	T	A
8	rs13261074	0	111863127	C	T
8	rs6992712	0	111863652	T	A
8	rs11786555	0	111864021	T	C
8	rs117506221	0	111864086	G	A
8	rs16881260	0	111864245	G	A
8	rs16881262	0	111864649	C	T
8	rs73325303	0	111864845	G	T
8	rs73700740	0	111865202	C	A
8	rs958443	0	111865461	A	G
8	rs12548358	0	111865623	G	A
8	rs1489366	0	111865810	G	A
8	rs181343198	0	111866207	A	T
8	rs79997283	0	111866214	G	A
8	rs6469326	0	111866312	A	G
8	rs10955547	0	111866924	T	A
8	rs12681712	0	111867365	C	T
8	rs10808439	0	111867792	C	T
8	rs72677144	0	111868674	A	G
8	rs1489372	0	111868930	G	A
8	rs2130187	0	111869073	A	G
8	rs62520660	0	111869245	G	C
8	rs7004409	0	111869446	A	C
8	rs7004898	0	111869732	A	T
8	rs7009162	0	111869916	G	A
8	rs73700745	0	111871361	T	C
8	rs181269681	0	111871634	G	A
8	rs73325320	0	111871672	T	C
8	rs56249027	0	111871977	T	C
8	rs116986567	0	111873776	G	A
8	rs73325323	0	111873792	G	A
8	rs76804222	0	111874011	A	G
8	rs6469327	0	111874358	C	T
8	rs1489371	0	111874644	T	A
8	rs79884493	0	111875044	G	A
8	rs923433	0	111876342	G	A
8	rs73700751	0	111876810	G	T
8	rs16881278	0	111876901	G	A
8	rs16881279	0	111877465	T	C
8	rs11987561	0	111877512	C	T
8	rs7836546	0	111878794	T	C
8	rs78087746	0	111879447	G	T
8	rs7822574	0	111879471	C	T
8	rs117271590	0	111879802	A	G
8	rs62520662	0	111879966	G	A
8	rs111484401	0	111880271	A	G
8	rs55719897	0	111880572	G	T
8	rs62520663	0	111880959	C	T
8	rs7831956	0	111881189	C	T
8	rs2351321	0	111881815	A	G
8	rs13261668	0	111882538	C	T
8	rs1489361	0	111882596	A	G
8	rs1489362	0	111882939	A	C
8	rs73325345	0	111883794	G	A
8	rs16881302	0	111885336	A	G
8	rs59305958	0	111885366	G	C
8	rs6469328	0	111885515	C	T
8	rs11990035	0	111886368	T	A
8	rs151087889	0	111886574	C	T
8	rs16881313	0	111886809	C	T
8	rs72677151	0	111887145	A	G
8	rs1352551	0	111888551	C	T
8	rs112768187	0	111889825	T	C
8	rs7844002	0	111890096	T	C
8	rs13271200	0	111890754	A	G
8	rs1387414	0	111891878	C	T
8	rs7843892	0	111891991	A	G
8	rs77778679	0	111892125	G	A
8	rs142357614	0	111892712	C	T
8	rs151266793	0	111892728	T	C
8	rs62520664	0	111893647	T	C
8	rs11988928	0	111894007	G	A
8	rs2171707	0	111894555	T	C
8	rs73325364	0	111895158	G	A
8	rs4335112	0	111895403	A	G
8	rs73325366	0	111895617	C	T
8	rs192471045	0	111896363	C	T
8	rs74556829	0	111899261	T	A
8	rs72677152	0	111899266	T	A
8	rs79133346	0	111899829	T	C
8	rs28897068	0	111900725	T	G
8	rs62520665	0	111901091	C	T
8	rs79208764	0	111901198	G	A
8	rs73325376	0	111901296	T	A
8	rs73325380	0	111901392	G	A
8	rs73700784	0	111901591	A	G
8	rs117763933	0	111901941	T	C
8	rs6985111	0	111902142	T	C
8	rs57214640	0	111902831	C	A
8	rs6996166	0	111904340	T	C
8	rs2351322	0	111905221	A	G
8	rs73325385	0	111905663	A	G
8	rs10088693	0	111906048	T	C
8	rs931410	0	111906864	A	G
8	rs931411	0	111907205	T	A
8	rs6469329	0	111908928	T	C
8	rs181929774	0	111909089	G	A
8	rs72677153	0	111909207	C	T
8	rs931412	0	111909776	T	C
8	rs78697212	0	111910462	A	G
8	rs6469330	0	111910956	A	C
8	rs6469331	0	111911510	T	C
8	rs1387415	0	111913511	A	G
8	rs6996467	0	111913695	C	T
8	rs75849129	0	111913771	G	T
8	rs11991405	0	111914616	A	G
8	rs11988126	0	111914759	T	C
8	rs13264923	0	111916037	G	T
8	rs73327305	0	111917006	T	C
8	rs16881329	0	111918460	A	G
8	rs73327307	0	111918474	A	G
8	rs11785408	0	111919591	A	G
8	rs78599784	0	111919924	G	C
8	rs12545024	0	111920088	G	T
8	rs2220483	0	111921563	T	G
8	rs66902653	0	111923110	G	A
8	rs6988723	0	111924256	G	C
8	rs12677040	0	111924275	G	A
8	rs17407907	0	111925294	A	G
8	rs62520666	0	111925610	A	G
8	rs16881360	0	111925788	T	C
8	rs11998106	0	111926358	A	G
8	rs10106484	0	111928455	T	A
8	rs144052095	0	111928577	A	G
8	rs191986342	0	111929006	G	A
8	rs1546013	0	111929209	C	T
8	rs9297439	0	111929664	C	A
8	rs62520688	0	111930261	C	T
8	rs4448249	0	111930833	G	A
8	rs12545941	0	111931936	C	T
8	rs1489354	0	111932394	C	T
8	rs1387409	0	111932793	A	T
8	rs17408169	0	111933183	A	G
8	rs35076556	0	111934320	G	T
8	rs149691362	0	111935074	C	A
8	rs10113434	0	111935796	T	C
8	rs13275829	0	111938504	T	C
8	rs28500624	0	111938640	G	A
8	rs1489355	0	111938885	C	G
8	rs142651568	0	111940409	C	G
8	rs4143847	0	111940430	C	T
8	rs62520689	0	111941783	C	G
8	rs10105281	0	111942570	C	T
8	rs7388152	0	111942759	T	C
8	rs62520690	0	111943042	T	C
8	rs12677790	0	111943164	A	G
8	rs10955548	0	111943344	A	C
8	rs4634670	0	111944953	A	G
8	rs181926716	0	111946286	T	C
8	rs3924484	0	111946598	T	G
8	rs4514011	0	111946760	C	T
8	rs7845184	0	111946844	G	C
8	rs117083124	0	111947186	T	G
8	rs11988371	0	111948660	G	A
8	rs12677234	0	111949677	G	A
8	rs34941221	0	111949718	A	T
8	rs118023712	0	111949774	A	G
8	rs138681996	0	111951896	T	C
8	rs7465108	0	111951906	A	G
8	rs4289849	0	111952230	C	A
8	rs7386194	0	111953341	G	T
8	rs76904610	0	111954094	A	G
8	rs118070058	0	111956105	T	C
8	rs36081119	0	111957573	G	T
8	rs10955550	0	111957925	C	T
8	rs139673448	0	111960140	A	C
8	rs142255075	0	111960607	T	C
8	rs12546759	0	111963664	C	T
8	rs7463960	0	111970256	C	T
8	rs118164617	0	111970328	G	A
8	rs4637866	0	111971295	C	A
8	rs76949029	0	111971305	C	T
8	rs12541889	0	111972205	T	G
8	rs7821277	0	111972486	A	G
8	rs13271392	0	111973116	T	C
8	rs10955554	0	111973389	C	T
8	rs7462681	0	111973838	A	G
8	rs13280135	0	111974285	G	C
8	rs13280204	0	111974430	C	A
8	rs4351440	0	111976149	G	A
8	rs6469333	0	111976501	G	A
8	rs7388561	0	111977315	C	T
8	rs7388644	0	111977763	G	A
8	rs4876328	0	111977928	C	G
8	rs10808440	0	111978686	T	A
8	rs7009378	0	111978995	T	A
8	rs28367343	0	111979211	A	G
8	rs72677178	0	111979321	C	T
8	rs13270913	0	111980158	T	C
8	rs13269197	0	111980415	A	C
8	rs78910181	0	111980870	G	A
8	rs6469334	0	111980957	A	C
8	rs62520699	0	111981172	A	G
8	rs117545185	0	111981482	T	C
8	rs61224411	0	111981643	A	G
8	rs7819487	0	111981845	C	T
8	rs7819770	0	111982048	C	T
8	rs7386585	0	111982330	A	T
8	rs61445572	0	111982871	A	C
8	rs10094433	0	111983060	T	C
8	rs10108260	0	111983492	G	A
8	rs72677185	0	111983505	C	T
8	rs10108172	0	111983567	C	G
8	rs62520700	0	111983896	C	G
8	rs62520701	0	111984528	A	G
8	rs7462742	0	111984751	C	T
8	rs7463637	0	111985792	A	T
8	rs117137008	0	111986961	A	T
8	rs10110044	0	111986980	T	C
8	rs6469335	0	111987798	T	C
8	rs6469336	0	111989435	T	G
8	rs62520726	0	111990625	T	C
8	rs7387318	0	111991265	A	G
8	rs7829873	0	111991371	G	C
8	rs13268040	0	111991956	A	G
8	rs35609046	0	111992000	T	C
8	rs4876347	0	111993139	C	T
8	rs6415454	0	111994038	T	C
8	rs13256048	0	111994267	T	A
8	rs7387866	0	111994278	T	C
8	rs145612522	0	111994321	C	T
8	rs9649932	0	111995994	C	T
8	rs62520728	0	111997785	T	C
8	rs114148159	0	111998806	A	C
8	rs7461197	0	111998821	T	A
8	rs11783887	0	112000682	C	T
8	rs10112633	0	112002053	A	T
8	rs4398950	0	112002286	A	T
8	rs118177439	0	112002370	C	A
8	rs4351444	0	112002545	T	C
8	rs79922463	0	112002658	G	C
8	rs59714343	0	112004079	G	A
8	rs72677194	0	112004764	C	T
8	rs150153172	0	112004868	C	T
8	rs62520731	0	112006066	T	C
8	rs10100737	0	112006204	A	T
8	rs10095358	0	112007991	T	C
8	rs7826039	0	112008005	G	C
8	rs62520733	0	112008930	G	C
8	rs10113059	0	112009679	A	G
8	rs6415455	0	112010147	A	G
8	rs7819888	0	112010352	T	A
8	rs6469337	0	112011898	C	T
8	rs7388316	0	112012852	T	C
8	rs7386931	0	112012987	A	G
8	rs7386976	0	112013044	G	A
8	rs77005661	0	112015007	G	A
8	rs13253221	0	112015011	T	C
8	rs4464997	0	112015304	C	T
8	rs7463567	0	112015521	C	T
8	rs6469338	0	112015783	A	G
8	rs11779737	0	112016926	T	G
8	rs7459880	0	112018324	C	G
8	rs6469339	0	112018505	G	C
8	rs7460049	0	112018799	G	A
8	rs143472385	0	112020972	C	T
8	rs116900685	0	112021397	A	G
8	rs4493937	0	112021630	C	A
8	rs6415456	0	112021782	G	C
8	rs12542466	0	112022400	C	G
8	rs7386039	0	112023283	A	G
8	rs68033740	0	112023648	G	C
8	rs6469340	0	112023760	A	G
8	rs12544012	0	112024497	G	A
8	rs10106643	0	112025563	C	A
8	rs13362884	0	112025858	G	C
8	rs7462239	0	112026213	C	T
8	rs7828377	0	112026724	A	G
8	rs4526392	0	112027321	G	A
8	rs10086493	0	112027482	G	A
8	rs117978519	0	112027937	G	T
8	rs10089865	0	112027941	G	A
8	rs4876879	0	112028234	G	A
8	rs12681879	0	112028871	T	C
8	rs182283729	0	112031003	C	A
8	rs4130017	0	112031123	A	G
8	rs141646129	0	112031392	T	G
8	rs1427188	0	112032097	C	T
8	rs3096724	0	112032887	G	T
8	rs12546516	0	112033379	G	A
8	rs3134525	0	112036870	C	T
8	rs1834738	0	112036902	T	C
8	rs1834737	0	112036908	C	A
8	rs1834736	0	112037092	A	G
8	rs1991362	0	112037953	C	G
8	rs72678913	0	112040882	T	A
8	rs77495739	0	112042278	A	G
8	rs4515587	0	112043204	A	T
8	rs2162462	0	112045524	C	T
8	rs2114555	0	112045960	C	T
8	rs7838962	0	112045984	G	C
8	rs75163888	0	112048556	T	G
8	rs150876411	0	112048750	G	A
8	rs2351543	0	112049175	C	T
8	rs12544188	0	112049335	G	T
8	rs75368636	0	112050793	G	A
8	rs6999617	0	112051510	G	T
8	rs2081690	0	112053368	C	G
8	rs2033144	0	112053550	T	C
8	rs10101957	0	112054197	A	C
8	rs3134526	0	112056034	G	A
8	rs2052801	0	112056131	G	A
8	rs4876446	0	112058442	G	T
8	rs13278392	0	112060308	G	A
8	rs1116033	0	112061498	A	T
8	rs1116032	0	112061575	G	C
8	rs10099529	0	112062191	T	C
8	rs10112668	0	112062320	A	G
8	rs2351544	0	112062906	T	G
8	rs10096676	0	112065224	C	A
8	rs117827138	0	112068144	C	G
8	rs1427178	0	112068743	C	T
8	rs138636887	0	112069248	C	T
8	rs76644387	0	112070304	A	G
8	rs35378629	0	112070804	A	G
8	rs13265578	0	112071539	G	T
8	rs4876457	0	112071566	A	T
8	rs118078602	0	112071807	T	G
8	rs4876280	0	112071990	T	C
8	rs10104030	0	112072774	A	G
8	rs112440322	0	112074879	C	T
8	rs35743638	0	112075252	A	G
8	rs55939777	0	112076529	C	T
8	rs10217003	0	112077214	T	C
8	rs117242812	0	112077235	A	G
8	rs117744016	0	112077251	A	G
8	rs112614153	0	112078379	C	T
8	rs1896238	0	112079211	A	G
8	rs1427176	0	112079545	C	T
```
