## Supplementary material for "Characterization of shared and ancestry-specific signals driving complex traits using multi-ancestry fine-mapping": s1_snps.txt

```
rs1450749
rs16880349
rs16880352
rs78925363
rs10087034
rs74423990
rs35498459
rs10104880
rs10107946
rs987996
rs16880357
rs143128495
rs1450748
rs17385471
rs13438990
rs35283934
rs72671070
rs6998647
rs66833695
rs12335311
rs60184736
rs4734219
rs34840325
rs72671073
rs35778815
rs7012403
rs118021628
rs7017382
rs1450747
rs6997782
rs17476650
rs1839532
rs36111028
rs6469295
rs76346900
rs62526224
rs1450746
rs62526226
rs17476727
rs17476762
rs34684478
rs34406623
rs141492287
rs7010034
rs35093041
rs6993607
rs7011544
rs34382155
rs7016154
rs117431925
rs117852406
rs7815655
rs13257183
rs11996223
rs72671083
rs74849138
rs16880373
rs13268357
rs4734220
rs35595734
rs10087400
rs112806970
rs56674622
rs2882529
rs35917536
rs13273519
rs74853540
rs16880381
rs10097037
rs62527294
rs10094982
rs78787910
rs16880386
rs17477118
rs73310398
rs1868748
rs79221044
rs35993304
rs35276797
rs1868749
rs12680760
rs113536270
rs28780682
rs16880394
rs6996148
rs62527298
rs16880398
rs55972095
rs61088439
rs60327729
rs7836676
rs1376210
rs72671097
rs1823506
rs80276558
rs1376211
rs17477396
rs4144282
rs1450744
rs10505137
rs10505138
rs76485862
rs1597519
rs1597520
rs56290745
rs1450745
rs1868750
rs17477642
rs7009112
rs6989527
rs62527302
rs1597521
rs185472923
rs62527303
rs6469297
rs1982401
rs28464657
rs2060688
rs10505139
rs720655
rs720656
rs720654
rs150687072
rs79127202
rs1839529
rs1839530
rs1839531
rs10505140
rs10505141
rs143405195
rs1034495
rs112623194
rs139949404
rs715732
rs10505142
rs715731
rs117909553
rs62527304
rs7832804
rs118179786
rs1562819
rs117678210
rs2350724
rs2350725
rs78301329
rs2015168
rs921382
rs4735150
rs16880470
rs7836619
rs75281114
rs13266032
rs16880474
rs2167253
rs7465667
rs62527306
rs73312563
rs117002309
rs10955533
rs11785358
rs60472728
rs11774200
rs1947270
rs73312569
rs2198044
rs13272142
rs10955534
rs7829026
rs62527307
rs11996078
rs11985544
rs11996188
rs13260817
rs2350726
rs16880496
rs141341948
rs118147156
rs13254819
rs74935935
rs4298472
rs56700226
rs4147310
rs13272100
rs7845059
rs11984657
rs73704718
rs73704719
rs192747885
rs138417584
rs13269480
rs2350728
rs59790465
rs2882489
rs13281977
rs4440609
rs13257936
rs55918920
rs4371977
rs117861047
rs13265962
rs60797222
rs4236805
rs16880507
rs6991909
rs137912809
rs142364300
rs12547306
rs117829401
rs76405504
rs117461997
rs151214208
rs140297403
rs28896823
rs10955535
rs12550035
rs12545248
rs2350727
rs118184656
rs4735151
rs78063491
rs76157152
rs7014907
rs28600216
rs4735152
rs192115519
rs13439825
rs75421354
rs2882530
rs13439144
rs7820164
rs117025965
rs76348063
rs13271611
rs72672948
rs78856071
rs12681665
rs13265673
rs10086143
rs12375247
rs117329102
rs118065493
rs58892455
rs59877457
rs12375273
rs9643053
rs13255950
rs72672953
rs7840264
rs2350886
rs35192304
rs56062205
rs2350885
rs146198943
rs9643054
rs2350884
rs190993450
rs78855515
rs62528064
rs74796753
rs143091232
rs7838509
rs16880528
rs2350883
rs74532566
rs748506
rs150099215
rs76479680
rs7006873
rs7006763
rs62528065
rs1949757
rs117340040
rs142713309
rs77319694
rs74483922
rs144481296
rs141292330
rs10100415
rs1403843
rs2350880
rs117387498
rs56090647
rs2204268
rs111314874
rs4117967
rs117806752
rs75548546
rs7003392
rs2350729
rs78845770
rs13263137
rs940281
rs117520133
rs3019329
rs55917503
rs10505143
rs77456700
rs72672966
rs3019328
rs3019327
rs3019326
rs62528069
rs3019325
rs72672971
rs1851733
rs16880567
rs59821814
rs7007400
rs7007132
rs7820506
rs2948996
rs3019324
rs143375825
rs1949756
rs2948998
rs16880578
rs17388446
rs62528075
rs12056621
rs12056410
rs71526752
rs16880581
rs77574672
rs13274029
rs62528076
rs12056786
rs2140473
rs62528077
rs62528092
rs2948999
rs76643049
rs3019323
rs62528093
rs75141380
rs62528094
rs59127775
rs3019322
rs60618246
rs59681909
rs62528097
rs2949000
rs77355187
rs112433585
rs78241959
rs77110101
rs62528098
rs117637052
rs7825822
rs7842655
rs62528101
rs62528102
rs6469302
rs62528103
rs11996644
rs142781437
rs7826697
rs117021130
rs16880591
rs7001118
rs62528104
rs11993279
rs77197291
rs62528105
rs78855656
rs185448760
rs13259927
rs62528106
rs58378331
rs7011447
rs7011644
rs1949758
rs76027174
rs150304733
rs6989508
rs6989966
rs1357568
rs7813254
rs7000311
rs11782899
rs16892514
rs62528108
rs62528109
rs13258130
rs13265592
rs117453471
rs7008830
rs58140670
rs3019330
rs76858654
rs148140314
rs72672980
rs16880609
rs11995819
rs1523741
rs117461790
rs7832047
rs7836358
rs11993662
rs72672982
rs78076069
rs75225111
rs1357569
rs57281342
rs4620261
rs16880620
rs7350095
rs62528113
rs58466321
rs17480167
rs62528115
rs148024882
rs16880622
rs79709947
rs73316009
rs62528117
rs62528118
rs188867344
rs10955538
rs6993335
rs74491052
rs10505144
rs77036881
rs62528119
rs146014915
rs16880631
rs62528120
rs137912331
rs79661752
rs72672983
rs150969236
rs16880637
rs74617447
rs78794642
rs16880640
rs62528121
rs1523735
rs16880647
rs77233159
rs1403841
rs3946441
rs2140474
rs72672985
rs73316025
rs16880651
rs17480579
rs16880653
rs73316028
rs16880657
rs7826156
rs76869418
rs146707616
rs6469303
rs6999908
rs117607373
rs73316036
rs112534342
rs16880663
rs73316041
rs11996208
rs7009671
rs73316046
rs10108926
rs62528150
rs184897745
rs62528151
rs62528152
rs78612002
rs80098936
rs117409389
rs58205480
rs62528154
rs73327188
rs74408115
rs62528156
rs62528157
rs151297834
rs7837232
rs79873815
rs62528159
rs141216957
rs62529161
rs73327194
rs62529162
rs6990600
rs62529164
rs62529165
rs62529166
rs62529167
rs73327199
rs78937232
rs58473544
rs73329103
rs73329109
rs62529169
rs62529170
rs62529171
rs75664511
rs116982133
rs62529172
rs78780911
rs57705832
rs58439854
rs16880675
rs62529174
rs4523225
rs79425976
rs16880680
rs62529175
rs75622982
rs17840659
rs75573675
rs16880683
rs16880685
rs11993192
rs73329127
rs62529176
rs140742719
rs6993306
rs6993587
rs6993451
rs59097789
rs77423629
rs4543520
rs4595100
rs117039283
rs11991389
rs7814046
rs13263372
rs117818009
rs4500059
rs60587669
rs75018065
rs62529178
rs186858315
rs16880688
rs7008113
rs7008289
rs78072813
rs62526779
rs7006695
rs6469308
rs35182400
rs16880707
rs76143671
rs16880713
rs72672992
rs4552876
rs72672993
rs73701421
rs56243049
rs76860489
rs62526780
rs16880715
rs150878647
rs10046630
rs10046631
rs12542501
rs75483786
rs17390371
rs186291442
rs10106136
rs4487731
rs12155933
rs66481762
rs6995709
rs147603820
rs62526782
rs10103911
rs111518312
rs4319062
rs4496942
rs78135316
rs76565480
rs75355554
rs73314791
rs116871946
rs62526783
rs36043959
rs11784003
rs72672996
rs146476522
rs7815044
rs16880726
rs7815859
rs7838140
rs13267290
rs117042580
rs16880731
rs16880734
rs34137090
rs13261067
rs78287915
rs36068923
rs78742932
rs71526757
rs4621780
rs4642619
rs76623639
rs34183176
rs72673002
rs4404887
rs9650041
rs72674903
rs13264696
rs10092632
rs10092899
rs117217908
rs35314202
rs7002308
rs7002942
rs71526759
rs7018126
rs4735157
rs75243947
rs6986210
rs13270632
rs78050072
rs4439097
rs34372269
rs72674907
rs6999731
rs80210254
rs72674909
rs36004920
rs6994168
rs6995307
rs6999792
rs7835980
rs7836126
rs4364607
rs13264567
rs117127474
rs10096710
rs35355486
rs6983428
rs9297433
rs60590905
rs187309516
rs11991945
rs62526787
rs11774955
rs75919057
rs7009218
rs62526788
rs34885613
rs72674913
rs10113806
rs35639161
rs13265247
rs6469310
rs6469311
rs7832811
rs4439100
rs6985117
rs71526761
rs4424233
rs113542096
rs11985998
rs13270567
rs13272325
rs13272069
rs62526829
rs74648432
rs7001495
rs16880769
rs142427686
rs113898134
rs7821660
rs67159506
rs13262894
rs144061883
rs73316466
rs58445806
rs139285104
rs79732399
rs35909617
rs7820821
rs141063145
rs11997242
rs11990209
rs185302252
rs62526830
rs11995877
rs13255000
rs62526831
rs16880778
rs62526832
rs11993254
rs62526833
rs62526834
rs62526835
rs61404187
rs4077446
rs9942808
rs11985542
rs112112576
rs9297434
rs9297435
rs13279172
rs35530507
rs7002413
rs4735158
rs16880800
rs79561728
rs9297436
rs16880802
rs4599783
rs17391603
rs4599784
rs66555851
rs117402917
rs13254795
rs11778703
rs16880808
rs13280801
rs4386954
rs62526839
rs6469312
rs726685
rs7841274
rs13268467
rs187151833
rs4128381
rs4128382
rs117249190
rs62526841
rs13250442
rs13251031
rs62526842
rs16880831
rs16880833
rs62526843
rs6993169
rs13265535
rs74482879
rs79836452
rs11994178
rs13273764
rs7845363
rs13248717
rs16880839
rs13278891
rs13279857
rs116868706
rs13252314
rs13253273
rs143232191
rs10092244
rs62526844
rs77830483
rs72674930
rs13250438
rs77679095
rs13274273
rs7828750
rs145694316
rs118055940
rs35921369
rs113199181
rs1494243
rs73320482
rs13280766
rs67856195
rs118185235
rs34642482
rs35697720
rs34872913
rs11997872
rs1494232
rs10086619
rs10086732
rs117687590
rs1389671
rs10113345
rs36110122
rs4735159
rs13277548
rs58672526
rs13252162
rs35035583
rs35322508
rs7007378
rs10100041
rs7460087
rs1494233
rs4637794
rs6469313
rs7825323
rs12677768
rs6469314
rs4486175
rs4602862
rs17392088
rs1353211
rs10096014
rs80001085
rs12675948
rs16880887
rs4321975
rs13249019
rs34880112
rs7009912
rs6989639
rs6469315
rs7825105
rs16880899
rs35495230
rs17392372
rs117738230
rs113206866
rs13260906
rs11776016
rs2088034
rs75741277
rs4595101
rs11988759
rs11992558
rs7828456
rs4269512
rs62528173
rs13276609
rs16892519
rs16892522
rs13250165
rs13250780
rs7008795
rs11992948
rs13270291
rs12679851
rs12679933
rs7814305
rs7016455
rs138593398
rs34077261
rs6984924
rs10104961
rs66906875
rs10090417
rs7012481
rs6995161
rs6469316
rs6980765
rs62528175
rs34517324
rs1494242
rs16880919
rs6469317
rs11991599
rs1552880
rs7007361
rs10089323
rs1494234
rs6989319
rs10104648
rs7821574
rs112774367
rs7824927
rs1494235
rs4089010
rs11997449
rs10112075
rs34385996
rs1494236
rs1494237
rs7006232
rs34921000
rs35915779
rs11985995
rs10955539
rs62528178
rs10095875
rs1353207
rs1353208
rs1353209
rs4376475
rs6984880
rs6984516
rs6988550
rs11993780
rs11990174
rs62528180
rs7015010
rs7015828
rs34713421
rs13282411
rs62528181
rs34406760
rs6987732
rs7007822
rs7008151
rs35856466
rs7008570
rs6992656
rs75165426
rs7824276
rs16880926
rs13276325
rs11991686
rs74361296
rs13251639
rs13251985
rs17393287
rs35692703
rs7009966
rs34485821
rs16880927
rs140484942
rs11994690
rs13279944
rs12681997
rs11991593
rs10955540
rs10955541
rs13256485
rs10104068
rs76002156
rs10505145
rs117628534
rs11994475
rs11987363
rs11987479
rs11994670
rs4275208
rs76907106
rs1472250
rs11989354
rs7840882
rs2351182
rs11997623
rs6996931
rs60679001
rs35477724
rs62528205
rs6984552
rs34526441
rs34945017
rs16880943
rs16880946
rs117451890
rs34991511
rs16880947
rs16880951
rs17393840
rs62528206
rs34235257
rs1845420
rs62528207
rs6998792
rs7820158
rs34379073
rs35238090
rs7838123
rs4735160
rs35772751
rs16880965
rs10505147
rs10505149
rs10089409
rs34285191
rs11779104
rs7846310
rs118037591
rs13248958
rs13250757
rs34555166
rs1080305
rs13272419
rs6983816
rs720966
rs720965
rs62528208
rs16881002
rs117264078
rs28519655
rs10101713
rs13254571
rs73326105
rs13271531
rs6996577
rs11991460
rs1587014
rs6996014
rs12678413
rs13254072
rs16881009
rs11994387
rs11995224
rs13248174
rs16881021
rs62528210
rs16881022
rs13253192
rs35429403
rs10216707
rs7819148
rs13256480
rs870637
rs2351320
rs2220823
rs10481058
rs34267887
rs10481059
rs10481111
rs16881028
rs10505151
rs6981969
rs57792399
rs2131847
rs35496562
rs10955543
rs937278
rs937279
rs73328011
rs10107288
rs16881031
rs10109131
rs62528212
rs2220822
rs4735161
rs62528213
rs7840844
rs62528214
rs11995209
rs2055108
rs1494240
rs1494241
rs118134080
rs10112109
rs7846423
rs62528215
rs10112225
rs10099110
rs11991227
rs77732702
rs4286920
rs117924008
rs11781395
rs10088690
rs142036703
rs62528216
rs10096227
rs4302819
rs62528235
rs7839018
rs35656705
rs117972779
rs117571212
rs4484665
rs34262877
rs7838042
rs72674991
rs79364125
rs4496938
rs138616172
rs4474004
rs4593517
rs7822960
rs7823242
rs62528237
rs62528238
rs13273439
rs13273763
rs59053718
rs62528239
rs13280595
rs4524765
rs4351391
rs35211908
rs11786206
rs62528240
rs7846547
rs77192604
rs72609808
rs11786160
rs11994819
rs72674993
rs62528241
rs7819652
rs13254384
rs62528243
rs75024382
rs4391404
rs11776494
rs11784133
rs35157570
rs10103670
rs10104666
rs62528244
rs11998297
rs4130794
rs13252565
rs4130422
rs11992165
rs11992190
rs111359011
rs72609809
rs13281768
rs117816021
rs71506395
rs11784106
rs72674996
rs62528245
rs7008236
rs13266787
rs35778983
rs35767554
rs62528247
rs34382898
rs148659587
rs7014432
rs73317928
rs57854589
rs61422897
rs62528248
rs117450962
rs117068563
rs118036439
rs60042555
rs73702338
rs73702339
rs73702340
rs35073621
rs35537988
rs62528250
rs73702341
rs13273501
rs116953025
rs55893358
rs4469430
rs59688001
rs4541876
rs7007326
rs11786095
rs149976693
rs7017332
rs7812873
rs73702342
rs10111772
rs11994872
rs11994876
rs7831145
rs117596358
rs116880978
rs117345810
rs10106835
rs6469321
rs7844463
rs73702343
rs61246257
rs55927648
rs56342565
rs56231277
rs56745585
rs11998111
rs4332107
rs11988693
rs11984981
rs34991801
rs11996685
rs56731337
rs58604192
rs11990604
rs11997858
rs73702353
rs77446327
rs77133536
rs13258611
rs62528252
rs11986540
rs11987524
rs11987583
rs4613972
rs76799302
rs10283219
rs4529438
rs4510831
rs11779888
rs4735162
rs78537599
rs7832532
rs76838635
rs143150181
rs75899156
rs77861729
rs76868398
rs4613971
rs7461078
rs76155972
rs116464441
rs142711453
rs117166786
rs72609810
rs115480872
rs75739372
rs117482187
rs4360267
rs62528254
rs149900704
rs117566531
rs10100947
rs62530188
rs62530189
rs75610682
rs6991689
rs62530190
rs62530191
rs7839628
rs62530192
rs7010569
rs62530193
rs62530194
rs62530195
rs148082457
rs28452907
rs7837510
rs7819559
rs7837807
rs36055723
rs7819504
rs7819843
rs7837963
rs78950034
rs13258383
rs62530197
rs62530198
rs62530199
rs62530200
rs73317991
rs62530201
rs10107334
rs75545028
rs62530202
rs6993743
rs116876936
rs62530203
rs62530204
rs62530205
rs73317997
rs117370877
rs73317999
rs62530206
rs190210267
rs78761983
rs73318001
rs140628618
rs73319803
rs11781088
rs112097844
rs10087692
rs62530208
rs114958366
rs62530209
rs74609063
rs10955544
rs146008147
rs150733476
rs7843429
rs117063684
rs7843626
rs11990659
rs11990689
rs62530211
rs62530212
rs10105924
rs34128956
rs62530213
rs62530214
rs62530215
rs62530216
rs73319721
rs62530217
rs62530218
rs76444507
rs139704496
rs62530219
rs76572996
rs62530221
rs62530222
rs62530223
rs62530224
rs62530225
rs62530226
rs73702377
rs72677111
rs62530227
rs72677113
rs62530228
rs11994590
rs75564863
rs62530229
rs62530230
rs78232724
rs78520603
rs141990875
rs6469322
rs6985976
rs6986809
rs80040770
rs117059991
rs60514372
rs62526894
rs72677116
rs62526895
rs72677117
rs62526896
rs57496484
rs60696976
rs61507597
rs61574028
rs58247271
rs58874649
rs60413189
rs60656886
rs62526904
rs62526905
rs73319750
rs75086789
rs79488890
rs7016834
rs7016989
rs7017275
rs62526906
rs62526907
rs57005858
rs61224245
rs56992800
rs58499839
rs4430061
rs72677121
rs73319762
rs62526912
rs62526913
rs62526914
rs62526915
rs62526916
rs117359245
rs73319766
rs58685030
rs62526917
rs62526918
rs62526919
rs6996359
rs114702676
rs6996649
rs7000389
rs7001049
rs4573245
rs140665800
rs7001098
rs11995114
rs62526920
rs73319779
rs73319780
rs1489356
rs73319784
rs62526921
rs13254308
rs77731846
rs73319789
rs112061881
rs114084092
rs62526922
rs62526923
rs74847780
rs62526924
rs1489357
rs7012252
rs7017172
rs62526926
rs115536152
rs139642783
rs7017811
rs16881074
rs11988151
rs11995351
rs1844315
rs1844316
rs1489359
rs6985097
rs62526927
rs73321614
rs113770889
rs62526928
rs62526929
rs7818667
rs62526930
rs116222960
rs139323709
rs62526931
rs62526932
rs62528263
rs111693199
rs62528264
rs62520239
rs62520241
rs7002442
rs6982246
rs7002576
rs7002584
rs11994892
rs7002594
rs11994924
rs6983282
rs73321623
rs16881088
rs75396706
rs4357259
rs77834857
rs62520242
rs73321626
rs62520243
rs62520244
rs10505153
rs16881101
rs16881105
rs62520245
rs10505152
rs62522360
rs16881112
rs974684
rs16881121
rs73321691
rs73321692
rs73321695
rs73321698
rs16881123
rs73321700
rs16881124
rs2351324
rs1387410
rs1387411
rs2220482
rs10111631
rs62522362
rs73323309
rs553160559
rs62522363
rs62522364
rs62522365
rs62522366
rs62522367
rs62522368
rs62522369
rs62522370
rs1352549
rs77839964
rs62522372
rs16881145
rs11990571
rs62522373
rs16881150
rs7015288
rs62522374
rs62522375
rs923429
rs923430
rs923431
rs923432
rs6469323
rs62522376
rs2130185
rs72677127
rs62522377
rs62522378
rs2351325
rs62522379
rs62522380
rs62522381
rs73323337
rs62522382
rs56966024
rs59243778
rs2882627
rs62522385
rs2087421
rs4634614
rs1826046
rs62522386
rs1602045
rs1602044
rs1489365
rs1602043
rs78111053
rs4255108
rs2171708
rs2130186
rs1602042
rs1602041
rs1602040
rs2351326
rs58289479
rs62522387
rs1489364
rs62522388
rs62522389
rs56122240
rs62522391
rs4314627
rs6991190
rs1602039
rs1304076
rs1602038
rs11994263
rs73323368
rs10096910
rs55913145
rs10110086
rs62522411
rs62522412
rs62522413
rs74830296
rs1387413
rs1387412
rs1489360
rs113121157
rs6469325
rs2882628
rs62522414
rs7820355
rs62522415
rs4512357
rs17506284
rs2882708
rs16881198
rs61536543
rs62522416
rs1844314
rs4498516
rs16881209
rs16881214
rs13280768
rs62522417
rs62522418
rs16881224
rs4443634
rs4329250
rs1906825
rs1906824
rs13264280
rs76740276
rs13273549
rs11994274
rs11998073
rs4607577
rs77171107
rs78030650
rs11774323
rs116874399
rs145560849
rs28653273
rs16881248
rs1489368
rs72677141
rs13261074
rs6992712
rs11786555
rs117506221
rs16881260
rs16881262
rs73325303
rs73700740
rs958443
rs12548358
rs1489366
rs181343198
rs79997283
rs6469326
rs10955547
rs12681712
rs10808439
rs72677144
rs1489372
rs2130187
rs62520660
rs7004409
rs7004898
rs7009162
rs73700745
rs181269681
rs73325320
rs56249027
rs116986567
rs73325323
rs76804222
rs6469327
rs1489371
rs79884493
rs923433
rs73700751
rs16881278
rs16881279
rs11987561
rs7836546
rs78087746
rs7822574
rs117271590
rs62520662
rs111484401
rs55719897
rs62520663
rs7831956
rs2351321
rs13261668
rs1489361
rs1489362
rs73325345
rs16881302
rs59305958
rs6469328
rs11990035
rs151087889
rs16881313
rs72677151
rs1352551
rs112768187
rs7844002
rs13271200
rs1387414
rs7843892
rs77778679
rs142357614
rs151266793
rs62520664
rs11988928
rs2171707
rs73325364
rs4335112
rs73325366
rs192471045
rs74556829
rs72677152
rs79133346
rs28897068
rs62520665
rs79208764
rs73325376
rs73325380
rs73700784
rs117763933
rs6985111
rs57214640
rs6996166
rs2351322
rs73325385
rs10088693
rs931410
rs931411
rs6469329
rs181929774
rs72677153
rs931412
rs78697212
rs6469330
rs6469331
rs1387415
rs6996467
rs75849129
rs11991405
rs11988126
rs13264923
rs73327305
rs16881329
rs73327307
rs11785408
rs78599784
rs12545024
rs2220483
rs66902653
rs6988723
rs12677040
rs17407907
rs62520666
rs16881360
rs11998106
rs10106484
rs144052095
rs191986342
rs1546013
rs9297439
rs62520688
rs4448249
rs12545941
rs1489354
rs1387409
rs17408169
rs35076556
rs149691362
rs10113434
rs13275829
rs28500624
rs1489355
rs142651568
rs4143847
rs62520689
rs10105281
rs7388152
rs62520690
rs12677790
rs10955548
rs4634670
rs181926716
rs3924484
rs4514011
rs7845184
rs117083124
rs11988371
rs12677234
rs34941221
rs118023712
rs138681996
rs7465108
rs4289849
rs7386194
rs76904610
rs118070058
rs36081119
rs10955550
rs139673448
rs142255075
rs12546759
rs7463960
rs118164617
rs4637866
rs76949029
rs12541889
rs7821277
rs13271392
rs10955554
rs7462681
rs13280135
rs13280204
rs4351440
rs6469333
rs7388561
rs7388644
rs4876328
rs10808440
rs7009378
rs28367343
rs72677178
rs13270913
rs13269197
rs78910181
rs6469334
rs62520699
rs117545185
rs61224411
rs7819487
rs7819770
rs7386585
rs61445572
rs10094433
rs10108260
rs72677185
rs10108172
rs62520700
rs62520701
rs7462742
rs7463637
rs117137008
rs10110044
rs6469335
rs6469336
rs62520726
rs7387318
rs7829873
rs13268040
rs35609046
rs4876347
rs6415454
rs13256048
rs7387866
rs145612522
rs9649932
rs62520728
rs114148159
rs7461197
rs11783887
rs10112633
rs4398950
rs118177439
rs4351444
rs79922463
rs59714343
rs72677194
rs150153172
rs62520731
rs10100737
rs10095358
rs7826039
rs62520733
rs10113059
rs6415455
rs7819888
rs6469337
rs7388316
rs7386931
rs7386976
rs77005661
rs13253221
rs4464997
rs7463567
rs6469338
rs11779737
rs7459880
rs6469339
rs7460049
rs143472385
rs116900685
rs4493937
rs6415456
rs12542466
rs7386039
rs68033740
rs6469340
rs12544012
rs10106643
rs13362884
rs7462239
rs7828377
rs4526392
rs10086493
rs117978519
rs10089865
rs4876879
rs12681879
rs182283729
rs4130017
rs141646129
rs1427188
rs3096724
rs12546516
rs3134525
rs1834738
rs1834737
rs1834736
rs1991362
rs72678913
rs77495739
rs4515587
rs2162462
rs2114555
rs7838962
rs75163888
rs150876411
rs2351543
rs12544188
rs75368636
rs6999617
rs2081690
rs2033144
rs10101957
rs3134526
rs2052801
rs4876446
rs13278392
rs1116033
rs1116032
rs10099529
rs10112668
rs2351544
rs10096676
rs117827138
rs1427178
rs138636887
rs76644387
rs35378629
rs13265578
rs4876457
rs118078602
rs4876280
rs10104030
rs112440322
rs35743638
rs55939777
rs10217003
rs117242812
rs117744016
rs112614153
rs1896238
rs1427176
```
