## Supplementary material for "Characterization of shared and ancestry-specific signals driving complex traits using multi-ancestry fine-mapping": s2.afreq

```
#CHROM	ID	REF	ALT	ALT_FREQS	OBS_CT
8	rs16880349	G	A	0.077381	1008
8	rs16880352	A	G	0.172619	1008
8	rs78890753	T	C	0.0615079	1008
8	rs10087034	T	G	0.185516	1008
8	rs35498459	A	G	0.0753968	1008
8	rs10104880	G	C	0.228175	1008
8	rs10107946	G	A	0.186508	1008
8	rs987996	T	C	0.769841	1008
8	rs143283443	G	A	0.030754	1008
8	rs16880357	G	A	0.154762	1008
8	rs16880358	A	T	0.0694444	1008
8	rs1450748	C	T	0.22619	1008
8	rs17385471	A	G	0.0744048	1008
8	rs13438990	G	A	0.22619	1008
8	rs35283934	C	T	0.0744048	1008
8	rs72671070	G	A	0.185516	1008
8	rs6998647	C	T	0.615079	1008
8	rs66833695	C	T	0.428571	1008
8	rs12335311	C	T	0.185516	1008
8	rs117751596	C	T	0.0367063	1008
8	rs139084540	G	A	0.0178571	1008
8	rs60184736	A	G	0.0753968	1008
8	rs4734219	G	A	0.185516	1008
8	rs34840325	G	C	0.0744048	1008
8	rs35778815	G	T	0.0744048	1008
8	rs75776767	C	T	0.0793651	1008
8	rs79811115	C	G	0.0793651	1008
8	rs7012403	T	C	0.617063	1008
8	rs7017382	T	C	0.154762	1008
8	rs1450747	T	C	0.430556	1008
8	rs6997782	A	G	0.0753968	1008
8	rs17476650	C	A	0.0763889	1008
8	rs1839532	T	C	0.430556	1008
8	rs36111028	C	T	0.0753968	1008
8	rs140860104	A	G	0.0238095	1008
8	rs6469295	A	G	0.770833	1008
8	rs76346900	T	A	0.0793651	1008
8	rs62526224	T	A	0.0753968	1008
8	rs1450746	C	G	0.4375	1008
8	rs139725142	C	T	0.0218254	1008
8	rs62526226	T	C	0.0803571	1008
8	rs16880369	T	C	0.078373	1008
8	rs17476762	G	A	0.0793651	1008
8	rs34684478	T	C	0.0803571	1008
8	rs34406623	G	A	0.0803571	1008
8	rs77348770	G	A	0.0248016	1008
8	rs73310382	C	T	0.078373	1008
8	rs7010034	T	C	0.234127	1008
8	rs35093041	C	T	0.427579	1008
8	rs6993607	T	C	0.0803571	1008
8	rs7011544	C	T	0.391865	1008
8	rs16880372	C	T	0.078373	1008
8	rs7815655	A	G	0.0803571	1008
8	rs13257183	A	G	0.428571	1008
8	rs11996223	G	A	0.235119	1008
8	rs16880373	T	C	0.235119	1008
8	rs13268357	A	G	0.0793651	1008
8	rs4734220	T	C	0.392857	1008
8	rs10087400	G	C	0.234127	1008
8	rs112806970	A	G	0.078373	1008
8	rs141188794	C	A	0.0119048	1008
8	rs56674622	A	G	0.0793651	1008
8	rs2882529	T	C	0.234127	1008
8	rs35917536	G	A	0.0793651	1008
8	rs13273519	T	C	0.0793651	1008
8	rs16880380	C	G	0.106151	1008
8	rs16880381	C	A	0.235119	1008
8	rs10097037	T	C	0.235119	1008
8	rs10094982	G	A	0.422619	1008
8	rs16880386	C	T	0.426587	1008
8	rs17477118	T	C	0.0803571	1008
8	rs73310398	C	G	0.107143	1008
8	rs1868748	T	A	0.236111	1008
8	rs75534741	G	T	0.107143	1008
8	rs35993304	C	G	0.446429	1008
8	rs35276797	G	A	0.645833	1008
8	rs1868749	A	G	0.427579	1008
8	rs150379792	G	C	0.0357143	1008
8	rs12680760	A	G	0.451389	1008
8	rs73310401	T	C	0.114087	1008
8	rs112141685	C	T	0.114087	1008
8	rs16880394	A	G	0.114087	1008
8	rs6996148	C	G	0.638889	1008
8	rs16880398	A	G	0.114087	1008
8	rs55972095	G	A	0.0793651	1008
8	rs75753141	A	C	0.0248016	1008
8	rs61088439	T	A	0.0793651	1008
8	rs60327729	A	G	0.0793651	1008
8	rs7836676	G	C	0.637897	1008
8	rs1376210	T	A	0.445437	1008
8	rs117838100	A	T	0.126984	1008
8	rs1823506	A	G	0.445437	1008
8	rs80276558	A	G	0.114087	1008
8	rs1376211	T	C	0.638889	1008
8	rs148256043	G	A	0.00892857	1008
8	rs17477396	A	G	0.0793651	1008
8	rs4144282	G	A	0.638889	1008
8	rs16880406	G	C	0.030754	1008
8	rs7817138	G	A	0.114087	1008
8	rs1450744	C	A	0.638889	1008
8	rs73312512	A	C	0.114087	1008
8	rs10505136	C	T	0.114087	1008
8	rs10505137	G	A	0.0793651	1008
8	rs10505138	T	A	0.0793651	1008
8	rs1597519	T	C	0.445437	1008
8	rs56290745	T	C	0.0793651	1008
8	rs1450745	A	G	0.445437	1008
8	rs1868750	G	T	0.638889	1008
8	rs17477642	C	T	0.0793651	1008
8	rs7009112	T	A	0.0793651	1008
8	rs6989527	G	C	0.0793651	1008
8	rs1597521	T	C	0.445437	1008
8	rs75141817	T	A	0.0753968	1008
8	rs62527303	A	G	0.0793651	1008
8	rs6469297	A	G	0.114087	1008
8	rs148769578	T	G	0.0337302	1008
8	rs77603644	C	T	0.113095	1008
8	rs1982401	A	G	0.426587	1008
8	rs28464657	A	G	0.212302	1008
8	rs2060688	C	T	0.444444	1008
8	rs10505139	A	G	0.193452	1008
8	rs720655	G	T	0.637897	1008
8	rs720656	G	A	0.0793651	1008
8	rs720654	C	T	0.444444	1008
8	rs79127202	A	G	0.115079	1008
8	rs1839529	T	C	0.416667	1008
8	rs1839530	C	T	0.415675	1008
8	rs1839531	A	G	0.422619	1008
8	rs10505140	C	T	0.426587	1008
8	rs10505141	T	C	0.104167	1008
8	rs59234554	C	G	0.104167	1008
8	rs1034495	A	T	0.427579	1008
8	rs112623194	A	G	0.104167	1008
8	rs715732	C	G	0.427579	1008
8	rs10505142	G	A	0.104167	1008
8	rs715731	G	A	0.444444	1008
8	rs62527304	G	A	0.0376984	1008
8	rs7832804	A	G	0.104167	1008
8	rs1562819	C	T	0.548611	1008
8	rs7017818	G	A	0.104167	1008
8	rs2350724	C	T	0.444444	1008
8	rs2350725	G	A	0.444444	1008
8	rs371073291	C	T	0.0238095	1008
8	rs78301329	A	G	0.104167	1008
8	rs2015168	A	C	0.634921	1008
8	rs73312555	C	T	0.104167	1008
8	rs921382	C	G	0.427579	1008
8	rs4735150	A	G	0.0843254	1008
8	rs16880470	A	C	0.104167	1008
8	rs7836619	A	G	0.104167	1008
8	rs75281114	T	A	0.104167	1008
8	rs13266032	A	G	0.548611	1008
8	rs16880474	T	C	0.104167	1008
8	rs2167253	A	G	0.444444	1008
8	rs7465667	G	A	0.632937	1008
8	rs73312563	G	A	0.104167	1008
8	rs10955533	G	A	0.444444	1008
8	rs11785358	C	T	0.548611	1008
8	rs60472728	G	T	0.104167	1008
8	rs11774200	A	G	0.448413	1008
8	rs1947270	C	T	0.637897	1008
8	rs73312569	A	G	0.0277778	1008
8	rs74556067	G	T	0.0972222	1008
8	rs2198044	G	A	0.552579	1008
8	rs13272142	C	T	0.455357	1008
8	rs10955534	T	A	0.552579	1008
8	rs7829026	T	C	0.516865	1008
8	rs11996078	G	A	0.0972222	1008
8	rs11985544	T	C	0.552579	1008
8	rs11996188	C	T	0.0972222	1008
8	rs13260817	T	C	0.552579	1008
8	rs78127496	C	T	0.0257937	1008
8	rs13254819	T	C	0.516865	1008
8	rs2882488	A	T	0.152778	1008
8	rs74935935	G	C	0.0267857	1008
8	rs4298472	C	A	0.614087	1008
8	rs56700226	C	T	0.0267857	1008
8	rs4147310	G	A	0.614087	1008
8	rs13272100	A	C	0.516865	1008
8	rs7845059	G	C	0.0267857	1008
8	rs11995604	T	G	0.0972222	1008
8	rs11984657	A	G	0.0972222	1008
8	rs73704718	G	A	0.0972222	1008
8	rs73704719	T	C	0.0972222	1008
8	rs150541599	G	C	0.0119048	1008
8	rs13269480	G	A	0.455357	1008
8	rs78630892	C	T	0.0337302	1008
8	rs2350728	T	C	0.641865	1008
8	rs59790465	A	C	0.0615079	1008
8	rs2882489	C	T	0.640873	1008
8	rs78115939	T	C	0.0436508	1008
8	rs13281977	G	A	0.455357	1008
8	rs13257936	T	G	0.517857	1008
8	rs55918920	A	G	0.0615079	1008
8	rs13265962	C	T	0.459325	1008
8	rs60797222	A	G	0.0615079	1008
8	rs4236805	C	T	0.5	1008
8	rs16880507	T	A	0.0257937	1008
8	rs149429195	T	C	0.0138889	1008
8	rs6991909	G	A	0.967262	1008
8	rs118137317	C	T	0.030754	1008
8	rs12547306	A	T	0.147817	1008
8	rs28896823	G	A	0.340278	1008
8	rs12550035	A	G	0.147817	1008
8	rs12545248	G	A	0.147817	1008
8	rs2350727	A	C	0.147817	1008
8	rs144655369	G	A	0.0575397	1008
8	rs4735151	C	G	0.96627	1008
8	rs7014907	T	C	0.147817	1008
8	rs28600216	T	C	0.146825	1008
8	rs4735152	G	A	0.820437	1008
8	rs140011281	T	C	0.0208333	1008
8	rs13439825	T	C	0.146825	1008
8	rs75421354	A	C	0.189484	1008
8	rs2882530	C	T	0.145833	1008
8	rs13439144	A	G	0.145833	1008
8	rs7820164	A	T	0.96627	1008
8	rs116870253	G	A	0.0218254	1008
8	rs76348063	T	G	0.175595	1008
8	rs13271611	G	A	0.855159	1008
8	rs374858156	C	G	0.0277778	1008
8	rs72672948	G	A	0.289683	1008
8	rs12681665	G	A	0.645833	1008
8	rs13265673	C	T	0.645833	1008
8	rs144157382	A	G	0.0486111	1008
8	rs10086143	G	A	0.853175	1008
8	rs12375247	C	T	0.853175	1008
8	rs77166833	G	T	0.0337302	1008
8	rs58892455	T	C	0.207341	1008
8	rs59877457	A	G	0.207341	1008
8	rs138842626	G	A	0.0595238	1008
8	rs12375273	G	A	0.645833	1008
8	rs9643053	A	T	0.853175	1008
8	rs142487223	A	T	0.0486111	1008
8	rs7840264	T	C	0.637897	1008
8	rs2350886	T	C	0.637897	1008
8	rs35192304	G	A	0.638889	1008
8	rs2350885	A	T	0.637897	1008
8	rs9643054	G	C	0.205357	1008
8	rs2350884	C	T	0.636905	1008
8	rs116880199	T	C	0.0357143	1008
8	rs62528064	A	G	0.0287698	1008
8	rs7838509	G	A	0.205357	1008
8	rs16880528	C	T	0.205357	1008
8	rs2350883	A	G	0.206349	1008
8	rs74532566	A	G	0.172619	1008
8	rs748506	G	A	0.205357	1008
8	rs79207330	A	G	0.0525794	1008
8	rs76479680	A	G	0.172619	1008
8	rs187762689	A	T	0.0109127	1008
8	rs184265958	C	T	0.00297619	1008
8	rs7006873	G	A	0.842262	1008
8	rs7006763	C	T	0.842262	1008
8	rs62528065	G	T	0.842262	1008
8	rs76760454	T	C	0.175595	1008
8	rs1949757	C	G	0.842262	1008
8	rs139562899	C	T	0.0734127	1008
8	rs74483922	G	C	0.171627	1008
8	rs144481296	T	C	0.031746	1008
8	rs10100415	C	G	0.844246	1008
8	rs1403843	A	G	0.639881	1008
8	rs148252527	T	C	0.0248016	1008
8	rs2350880	T	A	0.643849	1008
8	rs2204268	T	C	0.210317	1008
8	rs111314874	A	G	0.210317	1008
8	rs4117967	G	A	0.209325	1008
8	rs146617541	C	T	0.015873	1008
8	rs7003392	C	T	0.84127	1008
8	rs2350729	T	C	0.127976	1008
8	rs13263137	A	G	0.126984	1008
8	rs940281	T	A	0.210317	1008
8	rs3019329	G	A	0.630952	1008
8	rs10505143	T	C	0.209325	1008
8	rs3019328	A	G	0.631944	1008
8	rs3019327	G	A	0.630952	1008
8	rs3019326	G	A	0.630952	1008
8	rs62528069	A	T	0.209325	1008
8	rs3019325	C	G	0.842262	1008
8	rs1851733	C	T	0.209325	1008
8	rs16880567	T	C	0.030754	1008
8	rs59821814	C	A	0.208333	1008
8	rs7007400	G	A	0.84127	1008
8	rs7007132	A	G	0.84127	1008
8	rs7820506	G	A	0.208333	1008
8	rs2948996	T	C	0.632937	1008
8	rs3019324	G	A	0.84127	1008
8	rs147064957	A	G	0.0168651	1008
8	rs1949756	A	T	0.632937	1008
8	rs2948998	G	A	0.632937	1008
8	rs16880571	T	C	0.0367063	1008
8	rs16880578	A	T	0.207341	1008
8	rs62528075	G	A	0.207341	1008
8	rs12056621	C	T	0.207341	1008
8	rs12056410	C	G	0.207341	1008
8	rs146298644	G	T	0.0535714	1008
8	rs71526752	T	A	0.00595238	1008
8	rs16880581	A	C	0.208333	1008
8	rs13274029	T	G	0.126984	1008
8	rs62528076	C	G	0.207341	1008
8	rs12056786	A	T	0.205357	1008
8	rs148614533	A	G	0.0168651	1008
8	rs117504545	T	C	0.0357143	1008
8	rs145647656	T	A	0.0198413	1008
8	rs2140473	A	T	0.631944	1008
8	rs138844989	G	A	0.0109127	1008
8	rs62528077	A	G	0.210317	1008
8	rs62528092	T	C	0.21131	1008
8	rs2948999	C	A	0.843254	1008
8	rs76643049	A	G	0.21131	1008
8	rs3019323	A	G	0.843254	1008
8	rs62528093	A	G	0.21131	1008
8	rs75141380	T	C	0.181548	1008
8	rs62528094	A	G	0.213294	1008
8	rs79963150	A	G	0.0674603	1008
8	rs59127775	G	A	0.21131	1008
8	rs3019322	T	C	0.630952	1008
8	rs60618246	G	T	0.21131	1008
8	rs59681909	C	T	0.21131	1008
8	rs62528097	G	T	0.21131	1008
8	rs2949000	T	C	0.631944	1008
8	rs77355187	A	G	0.213294	1008
8	rs112433585	A	C	0.21131	1008
8	rs78241959	T	C	0.208333	1008
8	rs77110101	C	G	0.208333	1008
8	rs62528098	T	A	0.208333	1008
8	rs7825822	T	C	0.209325	1008
8	rs7842655	G	A	0.208333	1008
8	rs62528101	T	A	0.209325	1008
8	rs62528102	C	A	0.209325	1008
8	rs6469302	G	A	0.33631	1008
8	rs62528103	G	A	0.0228175	1008
8	rs11996644	G	T	0.126984	1008
8	rs7826697	G	A	0.33631	1008
8	rs16880591	A	G	0.233135	1008
8	rs7001118	C	A	0.210317	1008
8	rs117572212	A	G	0.015873	1008
8	rs62528104	G	A	0.0257937	1008
8	rs11993279	A	G	0.130952	1008
8	rs77197291	T	A	0.228175	1008
8	rs62528105	G	A	0.228175	1008
8	rs78855656	C	G	0.229167	1008
8	rs13259927	G	A	0.130952	1008
8	rs62528106	T	C	0.229167	1008
8	rs58378331	T	C	0.228175	1008
8	rs7011447	G	A	0.228175	1008
8	rs7011644	G	T	0.228175	1008
8	rs1949758	A	G	0.130952	1008
8	rs6989508	G	A	0.227183	1008
8	rs6989966	G	A	0.227183	1008
8	rs1357568	C	A	0.355159	1008
8	rs7813254	T	C	0.131944	1008
8	rs7000311	A	T	0.228175	1008
8	rs76886669	A	G	0.0287698	1008
8	rs16892514	A	G	0.127976	1008
8	rs62528108	C	T	0.227183	1008
8	rs62528109	C	G	0.229167	1008
8	rs13258130	T	A	0.130952	1008
8	rs13265592	T	C	0.130952	1008
8	rs7008830	G	A	0.228175	1008
8	rs58140670	C	T	0.228175	1008
8	rs3019330	G	A	0.854167	1008
8	rs16880609	C	T	0.228175	1008
8	rs11995819	G	T	0.131944	1008
8	rs1523741	A	G	0.140873	1008
8	rs144576552	T	A	0.030754	1008
8	rs7832047	G	A	0.358135	1008
8	rs7836358	A	T	0.228175	1008
8	rs11993662	G	C	0.142857	1008
8	rs78076069	T	C	0.229167	1008
8	rs142534605	G	A	0.0188492	1008
8	rs1357569	A	C	0.141865	1008
8	rs57281342	G	A	0.228175	1008
8	rs4620261	C	T	0.130952	1008
8	rs16880620	A	G	0.229167	1008
8	rs140268654	C	T	0.0277778	1008
8	rs62528113	T	G	0.229167	1008
8	rs58466321	T	C	0.232143	1008
8	rs62528115	A	C	0.228175	1008
8	rs16880622	T	A	0.228175	1008
8	rs62528117	T	C	0.0218254	1008
8	rs140607611	G	A	0.0198413	1008
8	rs62528118	T	C	0.229167	1008
8	rs10955538	G	A	0.229167	1008
8	rs74491052	C	G	0.235119	1008
8	rs10505144	G	A	0.233135	1008
8	rs77036881	G	T	0.236111	1008
8	rs62528119	A	G	0.236111	1008
8	rs16880631	T	G	0.236111	1008
8	rs62528120	G	C	0.236111	1008
8	rs117161116	A	G	0.031746	1008
8	rs16880637	A	G	0.236111	1008
8	rs78794642	G	T	0.209325	1008
8	rs16880640	A	G	0.235119	1008
8	rs62528121	A	G	0.235119	1008
8	rs16880647	G	A	0.234127	1008
8	rs77233159	T	C	0.210317	1008
8	rs79075963	A	G	0.0426587	1008
8	rs1403841	C	T	0.233135	1008
8	rs3946441	T	C	0.0238095	1008
8	rs2140474	G	A	0.233135	1008
8	rs16880651	C	G	0.233135	1008
8	rs118059403	G	C	0.0188492	1008
8	rs16880653	G	T	0.233135	1008
8	rs16880657	A	G	0.235119	1008
8	rs7826156	G	T	0.235119	1008
8	rs6469303	G	A	0.233135	1008
8	rs74979655	G	C	0.132937	1008
8	rs6999908	A	G	0.233135	1008
8	rs16880663	A	T	0.234127	1008
8	rs148301208	T	G	0.0357143	1008
8	rs62528150	G	A	0.233135	1008
8	rs62528151	A	G	0.234127	1008
8	rs62528152	C	T	0.234127	1008
8	rs78612002	G	A	0.234127	1008
8	rs74904126	T	A	0.0178571	1008
8	rs58205480	T	C	0.234127	1008
8	rs62528154	T	C	0.234127	1008
8	rs77131140	C	A	0.0625	1008
8	rs62528156	T	C	0.234127	1008
8	rs62528157	T	C	0.234127	1008
8	rs7837232	T	C	0.234127	1008
8	rs79873815	T	G	0.234127	1008
8	rs62528159	T	C	0.234127	1008
8	rs201365738	G	C	0.015873	1008
8	rs62529161	C	T	0.234127	1008
8	rs182974214	G	T	0.0347222	1008
8	rs150160160	G	C	0.0178571	1008
8	rs62529162	A	T	0.233135	1008
8	rs6990600	C	T	0.233135	1008
8	rs62529164	G	A	0.233135	1008
8	rs62529165	C	T	0.233135	1008
8	rs62529166	T	C	0.234127	1008
8	rs62529167	C	G	0.233135	1008
8	rs78937232	C	A	0.233135	1008
8	rs58473544	A	G	0.236111	1008
8	rs150360717	A	G	0.0178571	1008
8	rs62529169	A	C	0.234127	1008
8	rs62529170	T	A	0.234127	1008
8	rs62529171	C	T	0.234127	1008
8	rs62529172	T	G	0.234127	1008
8	rs57705832	G	A	0.232143	1008
8	rs74968779	C	T	0.031746	1008
8	rs62529174	T	A	0.232143	1008
8	rs4523225	A	T	0.0843254	1008
8	rs79425976	A	C	0.0605159	1008
8	rs16880680	G	A	0.0843254	1008
8	rs117251452	A	G	0.0248016	1008
8	rs62529175	T	G	0.234127	1008
8	rs75622982	G	A	0.0843254	1008
8	rs17840659	A	G	0.0863095	1008
8	rs75573675	G	T	0.0843254	1008
8	rs16880683	T	A	0.0843254	1008
8	rs74897179	C	T	0.0833333	1008
8	rs16880685	C	T	0.0843254	1008
8	rs62529176	A	G	0.233135	1008
8	rs80323721	A	G	0.0535714	1008
8	rs6993306	C	T	0.233135	1008
8	rs6993587	G	C	0.233135	1008
8	rs6993451	C	G	0.233135	1008
8	rs4543520	C	A	0.233135	1008
8	rs4595100	A	G	0.233135	1008
8	rs12547504	A	G	0.0327381	1008
8	rs7814046	C	A	0.0853175	1008
8	rs76077962	A	G	0.0208333	1008
8	rs140215651	C	T	0.015873	1008
8	rs4500059	T	C	0.235119	1008
8	rs62529178	G	A	0.0833333	1008
8	rs7008113	G	A	0.0863095	1008
8	rs7008289	G	A	0.0873016	1008
8	rs184617743	T	C	0.0565476	1008
8	rs141790813	T	A	0.0813492	1008
8	rs187193793	A	C	0.014881	1008
8	rs78072813	G	T	0.234127	1008
8	rs62526779	C	A	0.0228175	1008
8	rs148603898	A	G	0.014881	1008
8	rs7006695	G	T	0.0694444	1008
8	rs6469308	T	C	0.217262	1008
8	rs76731892	A	G	0.0763889	1008
8	rs4552876	A	C	0.219246	1008
8	rs76860489	G	A	0.0664683	1008
8	rs62526780	T	A	0.00297619	1008
8	rs16880715	G	T	0.0674603	1008
8	rs10046631	C	A	0.208333	1008
8	rs12542501	G	A	0.0843254	1008
8	rs117357655	G	C	0.0277778	1008
8	rs17390371	C	A	0.00297619	1008
8	rs10106136	A	T	0.094246	1008
8	rs117659076	G	T	0.0525794	1008
8	rs4487731	G	A	0.0922619	1008
8	rs6995709	C	T	0.0952381	1008
8	rs12680581	T	C	0.953373	1008
8	rs10103911	T	C	0.0912698	1008
8	rs144751639	C	A	0.0109127	1008
8	rs4496942	T	C	0.0972222	1008
8	rs62526783	G	A	0.185516	1008
8	rs76873757	A	G	0.0178571	1008
8	rs36043959	G	A	0.185516	1008
8	rs117317185	C	T	0.014881	1008
8	rs7815044	A	G	0.190476	1008
8	rs7815859	C	A	0.185516	1008
8	rs7838140	T	C	0.189484	1008
8	rs13267290	A	C	0.186508	1008
8	rs34137090	G	T	0.183532	1008
8	rs36068923	A	G	0.189484	1008
8	rs71526757	T	G	0.00198413	1008
8	rs4621780	G	A	0.184524	1008
8	rs4642619	T	A	0.183532	1008
8	rs34183176	A	G	0.189484	1008
8	rs72673002	A	T	0.0138889	1008
8	rs4404887	G	A	0.189484	1008
8	rs10092632	T	C	0.1875	1008
8	rs10092899	T	C	0.1875	1008
8	rs7002308	C	T	0.18254	1008
8	rs7002942	C	A	0.184524	1008
8	rs71526759	C	T	0.00198413	1008
8	rs7018126	G	T	0.186508	1008
8	rs4735157	A	G	0.190476	1008
8	rs6986210	A	G	0.189484	1008
8	rs143410394	A	C	0.0347222	1008
8	rs4439097	A	C	0.190476	1008
8	rs185349432	G	A	0.047619	1008
8	rs147812574	G	T	0.0138889	1008
8	rs6994168	C	G	0.00198413	1008
8	rs6995307	C	G	0.184524	1008
8	rs6999792	C	A	0.184524	1008
8	rs13264567	A	G	0.188492	1008
8	rs10096710	C	T	0.18254	1008
8	rs35355486	G	C	0.185516	1008
8	rs6983428	C	T	0.183532	1008
8	rs9297433	A	G	0.217262	1008
8	rs117771392	T	C	0.0248016	1008
8	rs7009218	A	G	0.193452	1008
8	rs34885613	G	A	0.18254	1008
8	rs72674913	G	T	0.139881	1008
8	rs10113806	T	C	0.19246	1008
8	rs35639161	T	G	0.19246	1008
8	rs6469310	T	C	0.19246	1008
8	rs6469311	A	G	0.193452	1008
8	rs7832811	A	G	0.193452	1008
8	rs4439100	C	T	0.196429	1008
8	rs6985117	A	G	0.198413	1008
8	rs4424233	A	G	0.198413	1008
8	rs11985998	T	C	0.198413	1008
8	rs13270567	A	G	0.197421	1008
8	rs7001495	C	T	0.198413	1008
8	rs142050749	C	A	0.047619	1008
8	rs7821660	A	G	0.196429	1008
8	rs13262894	A	G	0.198413	1008
8	rs7820821	C	T	0.196429	1008
8	rs143128089	T	G	0.0178571	1008
8	rs11993254	C	T	0.198413	1008
8	rs9297434	G	A	0.195437	1008
8	rs9297435	A	C	0.195437	1008
8	rs13279172	G	A	0.19246	1008
8	rs35530507	A	C	0.208333	1008
8	rs4735158	A	G	0.193452	1008
8	rs9297436	A	G	0.195437	1008
8	rs4599783	T	C	0.195437	1008
8	rs17391603	A	T	0.188492	1008
8	rs4599784	T	C	0.194444	1008
8	rs66555851	A	G	0.194444	1008
8	rs13254795	T	A	0.195437	1008
8	rs4386954	A	C	0.19246	1008
8	rs13268467	T	A	0.186508	1008
8	rs117457745	A	G	0.0714286	1008
8	rs16880831	T	G	0.193452	1008
8	rs80080371	A	T	0.0347222	1008
8	rs13248717	G	C	0.193452	1008
8	rs10092244	G	A	0.183532	1008
8	rs13250438	T	C	0.185516	1008
8	rs76730699	A	C	0.0714286	1008
8	rs13280766	C	A	0.18254	1008
8	rs34872913	C	T	0.179563	1008
8	rs10086619	A	G	0.185516	1008
8	rs10086732	C	G	0.186508	1008
8	rs77392599	C	G	0.047619	1008
8	rs10113345	C	G	0.186508	1008
8	rs117282734	G	A	0.0496032	1008
8	rs4735159	G	A	0.183532	1008
8	rs202026106	G	A	0.0218254	1008
8	rs35035583	G	C	0.186508	1008
8	rs35322508	C	T	0.1875	1008
8	rs10100041	A	G	0.188492	1008
8	rs7460087	G	T	0.188492	1008
8	rs1494233	G	A	0.188492	1008
8	rs4637794	G	A	0.188492	1008
8	rs6469313	A	G	0.1875	1008
8	rs7825323	G	A	0.1875	1008
8	rs12677768	A	G	0.180556	1008
8	rs6469314	C	T	0.1875	1008
8	rs4602862	G	T	0.1875	1008
8	rs17392088	G	T	0.180556	1008
8	rs1353211	T	C	0.1875	1008
8	rs10096014	G	T	0.1875	1008
8	rs12675948	G	T	0.186508	1008
8	rs187347318	G	T	0.0188492	1008
8	rs4321975	T	C	0.1875	1008
8	rs13249019	G	A	0.1875	1008
8	rs7009912	T	C	0.1875	1008
8	rs6989639	A	G	0.1875	1008
8	rs6469315	T	C	0.1875	1008
8	rs7825105	G	A	0.186508	1008
8	rs35495230	G	A	0.180556	1008
8	rs17392372	C	T	0.180556	1008
8	rs13260906	C	T	0.184524	1008
8	rs2088034	A	G	0.183532	1008
8	rs4595101	A	G	0.184524	1008
8	rs191712311	A	C	0.0218254	1008
8	rs11988759	C	T	0.184524	1008
8	rs11992558	T	C	0.184524	1008
8	rs139828744	T	G	0.0218254	1008
8	rs150916076	T	C	0.00992063	1008
8	rs7828456	G	A	0.184524	1008
8	rs4269512	C	T	0.184524	1008
8	rs13276609	C	A	0.183532	1008
8	rs16892522	T	G	0.184524	1008
8	rs13250165	C	G	0.184524	1008
8	rs13250780	C	G	0.183532	1008
8	rs7008795	C	T	0.184524	1008
8	rs13270291	G	C	0.184524	1008
8	rs12679851	C	T	0.176587	1008
8	rs12679933	G	A	0.183532	1008
8	rs147905477	T	C	0.0208333	1008
8	rs7814305	G	A	0.184524	1008
8	rs10104961	T	C	0.183532	1008
8	rs10090417	G	T	0.183532	1008
8	rs7012481	A	G	0.183532	1008
8	rs150635729	C	G	0.0218254	1008
8	rs1494242	C	A	0.183532	1008
8	rs16880919	A	T	0.18254	1008
8	rs6469317	G	A	0.183532	1008
8	rs1552880	T	C	0.176587	1008
8	rs7007361	C	T	0.18254	1008
8	rs10089323	A	G	0.184524	1008
8	rs1494234	A	G	0.183532	1008
8	rs6989319	G	T	0.183532	1008
8	rs10104648	A	G	0.183532	1008
8	rs7821574	G	C	0.183532	1008
8	rs117133253	T	C	0.0128968	1008
8	rs11997449	C	T	0.183532	1008
8	rs10112075	A	G	0.183532	1008
8	rs34385996	G	T	0.176587	1008
8	rs1494236	A	G	0.183532	1008
8	rs1494237	A	T	0.183532	1008
8	rs7006232	A	C	0.183532	1008
8	rs34921000	C	T	0.18254	1008
8	rs138276870	G	A	0.0218254	1008
8	rs10955539	T	C	0.183532	1008
8	rs10095875	G	A	0.183532	1008
8	rs1353207	T	A	0.184524	1008
8	rs1353208	A	G	0.183532	1008
8	rs4376475	A	G	0.176587	1008
8	rs6984880	G	A	0.183532	1008
8	rs6984516	A	T	0.183532	1008
8	rs6988550	C	T	0.184524	1008
8	rs11993780	T	C	0.141865	1008
8	rs7015010	G	A	0.147817	1008
8	rs34713421	A	G	0.140873	1008
8	rs13282411	T	C	0.147817	1008
8	rs34406760	C	G	0.140873	1008
8	rs7007822	T	C	0.147817	1008
8	rs7008151	T	C	0.147817	1008
8	rs35856466	G	T	0.140873	1008
8	rs7008570	T	G	0.147817	1008
8	rs6992656	C	T	0.147817	1008
8	rs7824276	C	A	0.147817	1008
8	rs13276325	T	C	0.147817	1008
8	rs11991686	C	T	0.147817	1008
8	rs13251639	G	C	0.140873	1008
8	rs13251985	G	A	0.147817	1008
8	rs17393287	A	G	0.140873	1008
8	rs35692703	A	C	0.140873	1008
8	rs11994690	C	T	0.147817	1008
8	rs12681997	A	G	0.140873	1008
8	rs10955540	G	A	0.147817	1008
8	rs10955541	G	A	0.147817	1008
8	rs13256485	G	A	0.140873	1008
8	rs10104068	T	G	0.147817	1008
8	rs10505145	A	G	0.140873	1008
8	rs11994475	C	T	0.147817	1008
8	rs11987363	A	G	0.147817	1008
8	rs11987479	A	G	0.147817	1008
8	rs11994670	C	T	0.147817	1008
8	rs4275208	T	C	0.147817	1008
8	rs1472250	G	C	0.147817	1008
8	rs11989354	A	T	0.0138889	1008
8	rs2351182	A	G	0.143849	1008
8	rs6996931	A	G	0.227183	1008
8	rs16880943	A	C	0.139881	1008
8	rs118056122	A	G	0.014881	1008
8	rs34991511	G	A	0.137897	1008
8	rs1845420	G	A	0.144841	1008
8	rs9643056	G	A	0.0376984	1008
8	rs117137106	A	C	0.046627	1008
8	rs4735160	C	T	0.137897	1008
8	rs74863399	C	T	0.0486111	1008
8	rs34285191	G	A	0.137897	1008
8	rs78589245	C	G	0.0882937	1008
8	rs7846310	T	C	0.144841	1008
8	rs144220480	A	G	0.0198413	1008
8	rs1080305	T	G	0.137897	1008
8	rs186818988	A	C	0.0208333	1008
8	rs720966	C	T	0.144841	1008
8	rs79893819	C	T	0.0684524	1008
8	rs16881002	T	C	0.137897	1008
8	rs12541621	A	C	0.0486111	1008
8	rs10101713	A	G	0.144841	1008
8	rs12678413	G	A	0.137897	1008
8	rs143082435	G	A	0.00595238	1008
8	rs10216707	A	G	0.424603	1008
8	rs7819148	C	T	0.5625	1008
8	rs2351320	T	G	0.430556	1008
8	rs2220823	C	T	0.416667	1008
8	rs375516153	G	A	0.0208333	1008
8	rs10481058	A	G	0.423611	1008
8	rs10481059	A	G	0.423611	1008
8	rs10481111	T	G	0.423611	1008
8	rs6981969	G	A	0.423611	1008
8	rs2131847	T	C	0.423611	1008
8	rs10955543	G	T	0.416667	1008
8	rs937278	G	A	0.416667	1008
8	rs937279	T	C	0.416667	1008
8	rs10107288	C	A	0.417659	1008
8	rs16881031	G	T	0.423611	1008
8	rs10109131	T	G	0.423611	1008
8	rs2220822	A	G	0.417659	1008
8	rs4735161	C	A	0.423611	1008
8	rs192135626	A	G	0.0327381	1008
8	rs7840844	T	C	0.417659	1008
8	rs62528214	C	G	0.22619	1008
8	rs11995209	T	C	0.417659	1008
8	rs2055108	G	A	0.416667	1008
8	rs1494240	C	T	0.422619	1008
8	rs10112109	T	C	0.417659	1008
8	rs10112225	C	T	0.424603	1008
8	rs10099110	T	C	0.417659	1008
8	rs4286920	T	C	0.424603	1008
8	rs62528216	G	T	0.00198413	1008
8	rs10096227	C	A	0.424603	1008
8	rs4302819	T	A	0.417659	1008
8	rs7839018	T	C	0.563492	1008
8	rs146633599	A	G	0.0505952	1008
8	rs4484665	G	T	0.418651	1008
8	rs77398184	G	T	0.047619	1008
8	rs184260015	G	A	0.0257937	1008
8	rs188496911	G	A	0.0188492	1008
8	rs7838042	A	G	0.565476	1008
8	rs140937479	G	A	0.0109127	1008
8	rs4496938	A	G	0.424603	1008
8	rs146115892	T	C	0.0218254	1008
8	rs147996014	A	G	0.0119048	1008
8	rs12548699	A	C	0.0505952	1008
8	rs76145245	G	A	0.10119	1008
8	rs149971763	G	A	0.0109127	1008
8	rs4524765	T	A	0.424603	1008
8	rs4351391	A	G	0.417659	1008
8	rs7846547	C	T	0.424603	1008
8	rs77192604	T	C	0.00595238	1008
8	rs72609808	G	A	0.183532	1008
8	rs117553358	A	G	0.0327381	1008
8	rs4391404	A	G	0.564484	1008
8	rs11776494	A	C	0.425595	1008
8	rs10103670	C	T	0.420635	1008
8	rs10104666	C	A	0.418651	1008
8	rs4130794	C	G	0.418651	1008
8	rs4130422	A	G	0.419643	1008
8	rs72609809	G	A	0.183532	1008
8	rs60042555	T	C	0.425595	1008
8	rs35537988	A	G	0.424603	1008
8	rs13273501	T	A	0.134921	1008
8	rs4469430	G	T	0.425595	1008
8	rs4541876	A	T	0.425595	1008
8	rs75968408	A	G	0.015873	1008
8	rs79998262	T	A	0.015873	1008
8	rs7017332	C	T	0.232143	1008
8	rs10111772	C	T	0.43254	1008
8	rs7831145	C	T	0.425595	1008
8	rs10106835	T	G	0.43254	1008
8	rs6469321	C	T	0.425595	1008
8	rs4332107	A	C	0.426587	1008
8	rs77277486	A	T	0.0496032	1008
8	rs34991801	C	T	0.426587	1008
8	rs151205956	T	C	0.00694444	1008
8	rs13258611	C	G	0.426587	1008
8	rs78888382	G	A	0.0198413	1008
8	rs4613972	C	G	0.433532	1008
8	rs10283219	C	T	0.234127	1008
8	rs4529438	G	C	0.426587	1008
8	rs4510831	T	C	0.433532	1008
8	rs4735162	A	C	0.433532	1008
8	rs4613971	T	C	0.433532	1008
8	rs7461078	C	T	0.426587	1008
8	rs146016459	G	C	0.0238095	1008
8	rs72609810	A	C	0.19246	1008
8	rs4360267	C	T	0.433532	1008
8	rs10100947	A	G	0.434524	1008
8	rs79366703	C	T	0.0863095	1008
8	rs6991689	T	G	0.434524	1008
8	rs7839628	C	T	0.434524	1008
8	rs7010569	A	G	0.427579	1008
8	rs28452907	T	A	0.427579	1008
8	rs36055723	T	C	0.427579	1008
8	rs13258383	G	A	0.427579	1008
8	rs10107334	C	T	0.427579	1008
8	rs6993743	A	G	0.434524	1008
8	rs11781088	A	G	0.427579	1008
8	rs10087692	G	A	0.427579	1008
8	rs10105924	C	A	0.427579	1008
8	rs192658576	C	A	0.0228175	1008
8	rs77794847	A	G	0.0853175	1008
8	rs11994590	A	G	0.428571	1008
8	rs6469322	G	A	0.428571	1008
8	rs58247271	A	G	0.428571	1008
8	rs4430061	T	C	0.428571	1008
8	rs4573245	G	A	0.436508	1008
8	rs11995114	T	A	0.436508	1008
8	rs1489356	G	A	0.429563	1008
8	rs13254308	C	T	0.429563	1008
8	rs62526926	G	A	0.00198413	1008
8	rs6985097	A	G	0.435516	1008
8	rs7818667	T	A	0.434524	1008
8	rs4357259	C	A	0.435516	1008
8	rs1387410	A	T	0.427579	1008
8	rs10111631	C	T	0.427579	1008
8	rs1352549	G	A	0.428571	1008
8	rs11990571	T	C	0.434524	1008
8	rs7015288	A	G	0.428571	1008
8	rs923429	A	C	0.427579	1008
8	rs2130185	T	C	0.235119	1008
8	rs2351325	G	A	0.426587	1008
8	rs2087421	G	A	0.425595	1008
8	rs1826046	C	A	0.425595	1008
8	rs138041089	A	G	0.0248016	1008
8	rs1489365	A	C	0.43254	1008
8	rs4255108	C	G	0.569444	1008
8	rs1602042	C	T	0.425595	1008
8	rs1489364	T	G	0.43254	1008
8	rs56122240	G	A	0.43254	1008
8	rs1489363	T	A	0.046627	1008
8	rs4314627	A	G	0.427579	1008
8	rs6991190	G	A	0.43254	1008
8	rs1304076	A	C	0.425595	1008
8	rs11994263	T	C	0.433532	1008
8	rs10096910	T	C	0.425595	1008
8	rs10110086	C	T	0.43254	1008
8	rs1387412	T	C	0.425595	1008
8	rs117828131	T	A	0.0198413	1008
8	rs140106652	T	A	0.015873	1008
8	rs2882628	T	A	0.425595	1008
8	rs4512357	T	A	0.43254	1008
8	rs2882708	T	C	0.425595	1008
8	rs4498516	A	G	0.425595	1008
8	rs145886677	G	A	0.0188492	1008
8	rs4443634	G	A	0.433532	1008
8	rs4329250	T	C	0.433532	1008
8	rs1906825	G	A	0.433532	1008
8	rs1906824	A	G	0.43254	1008
8	rs13264280	C	A	0.43254	1008
8	rs13273549	G	C	0.43254	1008
8	rs11994274	G	A	0.433532	1008
8	rs77907462	G	T	0.0575397	1008
8	rs188620973	G	C	0.0198413	1008
8	rs11774323	T	C	0.43254	1008
8	rs28653273	G	T	0.427579	1008
8	rs16881248	A	C	0.433532	1008
8	rs1489368	A	G	0.433532	1008
8	rs13261074	C	T	0.434524	1008
8	rs958443	A	G	0.568452	1008
8	rs12548358	G	A	0.568452	1008
8	rs10955547	T	A	0.568452	1008
8	rs12681712	C	T	0.568452	1008
8	rs10808439	C	T	0.575397	1008
8	rs1489372	G	A	0.575397	1008
8	rs2130187	A	G	0.568452	1008
8	rs6469327	C	T	0.575397	1008
8	rs117588230	G	A	0.0208333	1008
8	rs923433	G	A	0.575397	1008
8	rs13261668	C	T	0.568452	1008
8	rs1489362	A	C	0.575397	1008
8	rs1352551	C	T	0.576389	1008
8	rs112768187	T	C	0.00694444	1008
8	rs13271200	A	G	0.569444	1008
8	rs1387414	C	T	0.56746	1008
8	rs2171707	T	C	0.577381	1008
8	rs78057336	G	T	0.0833333	1008
8	rs116981819	G	T	0.00694444	1008
8	rs74556829	T	A	0.434524	1008
8	rs6985111	T	C	0.577381	1008
8	rs10088693	T	C	0.579365	1008
8	rs76314223	C	T	0.0882937	1008
8	rs931410	A	G	0.579365	1008
8	rs75261364	T	A	0.0396825	1008
8	rs72677153	C	T	0.568452	1008
8	rs6469330	A	C	0.578373	1008
8	rs6469331	T	C	0.579365	1008
8	rs13264923	G	T	0.578373	1008
8	rs79669257	C	T	0.00793651	1008
8	rs11785408	A	G	0.579365	1008
8	rs12545024	G	T	0.577381	1008
8	rs192889248	T	C	0.0109127	1008
8	rs76184002	T	C	0.047619	1008
8	rs2220483	T	G	0.579365	1008
8	rs138236107	A	G	0.0952381	1008
8	rs117528753	A	G	0.0277778	1008
8	rs66902653	G	A	0.568452	1008
8	rs12677040	G	A	0.0833333	1008
8	rs16881360	T	C	0.565476	1008
8	rs139660450	T	C	0.0208333	1008
8	rs12545941	C	T	0.563492	1008
8	rs143682506	T	C	0.015873	1008
8	rs79960599	G	C	0.169643	1008
8	rs10113434	T	C	0.425595	1008
8	rs117964400	A	T	0.0287698	1008
8	rs10105281	C	T	0.421627	1008
8	rs12677790	A	G	0.569444	1008
8	rs10955548	A	C	0.569444	1008
8	rs4514011	C	T	0.423611	1008
8	rs12677234	G	A	0.566468	1008
8	rs118089561	C	T	0.0257937	1008
8	rs4289849	C	A	0.575397	1008
8	rs150667205	G	A	0.0208333	1008
8	rs190908586	G	A	0.031746	1008
8	rs36081119	G	T	0.566468	1008
8	rs75118939	C	T	0.170635	1008
8	rs117538625	C	T	0.00793651	1008
8	rs12546759	C	T	0.569444	1008
8	rs184368309	C	T	0.0208333	1008
8	rs12541889	T	G	0.577381	1008
8	rs4876328	C	G	0.419643	1008
8	rs28367343	A	G	0.422619	1008
8	rs76923163	T	C	0.0535714	1008
8	rs13269197	A	C	0.421627	1008
8	rs61224411	A	G	0.569444	1008
8	rs7819770	C	T	0.420635	1008
8	rs7386585	A	T	0.984127	1008
8	rs61445572	A	C	0.183532	1008
8	rs35609046	T	C	0.417659	1008
8	rs4876347	C	T	0.416667	1008
8	rs147722101	T	C	0.0496032	1008
8	rs72677194	C	T	0.569444	1008
8	rs143480217	C	G	0.0257937	1008
8	rs10100737	A	T	0.420635	1008
8	rs182278200	C	G	0.0257937	1008
8	rs10095358	T	C	0.421627	1008
8	rs146979412	A	G	0.0267857	1008
8	rs185652041	G	T	0.015873	1008
8	rs13253221	T	C	0.421627	1008
8	rs4464997	C	T	0.570437	1008
8	rs138350382	G	T	0.0386905	1008
8	rs4493937	C	A	0.251984	1008
8	rs138974893	G	A	0.030754	1008
8	rs68033740	G	C	0.641865	1008
8	rs117549824	T	C	0.0267857	1008
8	rs151195170	A	G	0.0357143	1008
8	rs7828377	A	G	0.00595238	1008
8	rs4526392	G	A	0.766865	1008
8	rs10086493	G	A	0.766865	1008
8	rs57875593	G	A	0.326389	1008
8	rs117978519	G	T	0.232143	1008
8	rs10089865	G	A	0.766865	1008
8	rs4876879	G	A	0.766865	1008
8	rs12681879	T	C	0.766865	1008
8	rs75268362	G	A	0.0208333	1008
8	rs4130017	A	G	0.771825	1008
8	rs141367389	T	C	0.014881	1008
8	rs3096724	G	T	0.227183	1008
8	rs12546516	G	A	0.771825	1008
8	rs189660676	T	G	0.0218254	1008
8	rs3134525	C	T	0.22619	1008
8	rs1834738	T	C	0.772817	1008
8	rs1834737	C	A	0.771825	1008
8	rs1834736	A	G	0.772817	1008
8	rs1991362	C	G	0.772817	1008
8	rs77495739	A	G	0.0486111	1008
8	rs4515587	A	T	0.772817	1008
8	rs76258611	C	T	0.0486111	1008
8	rs2114555	C	T	0.772817	1008
8	rs7838962	G	C	0.771825	1008
8	rs2351543	C	T	0.772817	1008
8	rs12544188	G	T	0.771825	1008
8	rs75368636	G	A	0.00992063	1008
8	rs6999617	G	T	0.765873	1008
8	rs2081690	C	G	0.766865	1008
8	rs2033144	T	C	0.767857	1008
8	rs10101957	A	C	0.767857	1008
8	rs77390960	C	A	0.0257937	1008
8	rs2052801	G	A	0.130952	1008
8	rs192646618	A	G	0.014881	1008
8	rs4876446	G	T	0.766865	1008
8	rs77140679	G	A	0.109127	1008
8	rs13278392	G	A	0.766865	1008
8	rs1116032	G	C	0.767857	1008
8	rs10099529	T	C	0.766865	1008
8	rs10112668	A	G	0.766865	1008
8	rs185966891	A	T	0.030754	1008
8	rs10096676	C	A	0.766865	1008
8	rs117511636	C	T	0.0168651	1008
8	rs1427178	C	T	0.766865	1008
8	rs13265578	G	T	0.767857	1008
8	rs4876457	A	T	0.767857	1008
8	rs4876280	T	C	0.767857	1008
8	rs10104030	A	G	0.767857	1008
8	rs10217003	T	C	0.768849	1008
8	rs1896238	A	G	0.767857	1008
```
