## Supplementary material for "Characterization of shared and ancestry-specific signals driving complex traits using multi-ancestry fine-mapping": s2_ref.bim

```
8	rs16880349	0	111083240	G	A
8	rs16880352	0	111083330	A	G
8	rs78890753	0	111085050	T	C
8	rs10087034	0	111085514	T	G
8	rs35498459	0	111086057	A	G
8	rs10104880	0	111086760	G	C
8	rs10107946	0	111087094	G	A
8	rs987996	0	111087143	T	C
8	rs143283443	0	111087199	G	A
8	rs16880357	0	111088894	G	A
8	rs16880358	0	111088976	A	T
8	rs1450748	0	111090754	C	T
8	rs17385471	0	111090766	A	G
8	rs13438990	0	111091089	G	A
8	rs35283934	0	111091602	C	T
8	rs72671070	0	111093204	G	A
8	rs6998647	0	111093436	C	T
8	rs66833695	0	111093614	C	T
8	rs12335311	0	111093796	C	T
8	rs117751596	0	111094495	C	T
8	rs139084540	0	111094672	G	A
8	rs60184736	0	111094696	A	G
8	rs4734219	0	111095497	G	A
8	rs34840325	0	111097032	G	C
8	rs35778815	0	111098366	G	T
8	rs75776767	0	111098836	C	T
8	rs79811115	0	111098904	C	G
8	rs7012403	0	111099079	T	C
8	rs7017382	0	111099861	T	C
8	rs1450747	0	111099974	T	C
8	rs6997782	0	111100243	A	G
8	rs17476650	0	111101361	C	A
8	rs1839532	0	111101561	T	C
8	rs36111028	0	111101676	C	T
8	rs140860104	0	111102215	A	G
8	rs6469295	0	111102673	A	G
8	rs76346900	0	111104948	T	A
8	rs62526224	0	111105304	T	A
8	rs1450746	0	111105342	C	G
8	rs139725142	0	111106471	C	T
8	rs62526226	0	111106556	T	C
8	rs16880369	0	111107644	T	C
8	rs17476762	0	111107810	G	A
8	rs34684478	0	111108213	T	C
8	rs34406623	0	111108221	G	A
8	rs77348770	0	111108547	G	A
8	rs73310382	0	111109507	C	T
8	rs7010034	0	111110919	T	C
8	rs35093041	0	111112182	C	T
8	rs6993607	0	111113668	T	C
8	rs7011544	0	111113707	C	T
8	rs16880372	0	111114089	C	T
8	rs7815655	0	111115658	A	G
8	rs13257183	0	111116148	A	G
8	rs11996223	0	111116398	G	A
8	rs16880373	0	111116619	T	C
8	rs13268357	0	111117615	A	G
8	rs4734220	0	111117738	T	C
8	rs10087400	0	111118906	G	C
8	rs112806970	0	111119013	A	G
8	rs141188794	0	111119184	C	A
8	rs56674622	0	111119597	A	G
8	rs2882529	0	111119628	T	C
8	rs35917536	0	111119976	G	A
8	rs13273519	0	111120971	T	C
8	rs16880380	0	111121885	C	G
8	rs16880381	0	111122871	C	A
8	rs10097037	0	111122904	T	C
8	rs10094982	0	111126428	G	A
8	rs16880386	0	111127642	C	T
8	rs17477118	0	111127733	T	C
8	rs73310398	0	111127781	C	G
8	rs1868748	0	111128158	T	A
8	rs75534741	0	111128408	G	T
8	rs35993304	0	111130868	C	G
8	rs35276797	0	111131508	G	A
8	rs1868749	0	111132004	A	G
8	rs150379792	0	111132903	G	C
8	rs12680760	0	111132994	A	G
8	rs73310401	0	111133190	T	C
8	rs112141685	0	111133214	C	T
8	rs16880394	0	111135029	A	G
8	rs6996148	0	111135314	C	G
8	rs16880398	0	111136051	A	G
8	rs55972095	0	111136657	G	A
8	rs75753141	0	111136919	A	C
8	rs61088439	0	111137092	T	A
8	rs60327729	0	111137098	A	G
8	rs7836676	0	111137306	G	C
8	rs1376210	0	111137806	T	A
8	rs117838100	0	111138090	A	T
8	rs1823506	0	111138684	A	G
8	rs80276558	0	111139016	A	G
8	rs1376211	0	111139139	T	C
8	rs148256043	0	111139755	G	A
8	rs17477396	0	111139776	A	G
8	rs4144282	0	111139988	G	A
8	rs16880406	0	111140211	G	C
8	rs7817138	0	111140527	G	A
8	rs1450744	0	111140898	C	A
8	rs73312512	0	111141022	A	C
8	rs10505136	0	111141221	C	T
8	rs10505137	0	111141609	G	A
8	rs10505138	0	111141858	T	A
8	rs1597519	0	111142880	T	C
8	rs56290745	0	111143679	T	C
8	rs1450745	0	111143704	A	G
8	rs1868750	0	111144619	G	T
8	rs17477642	0	111144892	C	T
8	rs7009112	0	111146393	T	A
8	rs6989527	0	111146602	G	C
8	rs1597521	0	111147414	T	C
8	rs75141817	0	111148173	T	A
8	rs62527303	0	111148246	A	G
8	rs6469297	0	111148628	A	G
8	rs148769578	0	111149364	T	G
8	rs77603644	0	111149366	C	T
8	rs1982401	0	111149619	A	G
8	rs28464657	0	111149754	A	G
8	rs2060688	0	111151647	C	T
8	rs10505139	0	111151673	A	G
8	rs720655	0	111152128	G	T
8	rs720656	0	111152387	G	A
8	rs720654	0	111152403	C	T
8	rs79127202	0	111152920	A	G
8	rs1839529	0	111153998	T	C
8	rs1839530	0	111154003	C	T
8	rs1839531	0	111154162	A	G
8	rs10505140	0	111154532	C	T
8	rs10505141	0	111154786	T	C
8	rs59234554	0	111156484	C	G
8	rs1034495	0	111157151	A	T
8	rs112623194	0	111157578	A	G
8	rs715732	0	111158653	C	G
8	rs10505142	0	111158669	G	A
8	rs715731	0	111158893	G	A
8	rs62527304	0	111160490	G	A
8	rs7832804	0	111161381	A	G
8	rs1562819	0	111161724	C	T
8	rs7017818	0	111162060	G	A
8	rs2350724	0	111162913	C	T
8	rs2350725	0	111163395	G	A
8	rs371073291	0	111164364	C	T
8	rs78301329	0	111166062	A	G
8	rs2015168	0	111166279	A	C
8	rs73312555	0	111166484	C	T
8	rs921382	0	111167038	C	G
8	rs4735150	0	111167528	A	G
8	rs16880470	0	111167534	A	C
8	rs7836619	0	111167608	A	G
8	rs75281114	0	111167623	T	A
8	rs13266032	0	111168599	A	G
8	rs16880474	0	111168633	T	C
8	rs2167253	0	111169087	A	G
8	rs7465667	0	111169622	G	A
8	rs73312563	0	111170502	G	A
8	rs10955533	0	111171150	G	A
8	rs11785358	0	111171205	C	T
8	rs60472728	0	111171697	G	T
8	rs11774200	0	111171855	A	G
8	rs1947270	0	111172487	C	T
8	rs73312569	0	111172596	A	G
8	rs74556067	0	111172884	G	T
8	rs2198044	0	111173806	G	A
8	rs13272142	0	111174133	C	T
8	rs10955534	0	111174481	T	A
8	rs7829026	0	111174726	T	C
8	rs11996078	0	111176070	G	A
8	rs11985544	0	111176169	T	C
8	rs11996188	0	111176624	C	T
8	rs13260817	0	111176772	T	C
8	rs78127496	0	111177014	C	T
8	rs13254819	0	111179565	T	C
8	rs2882488	0	111179949	A	T
8	rs74935935	0	111180748	G	C
8	rs4298472	0	111180902	C	A
8	rs56700226	0	111181050	C	T
8	rs4147310	0	111181385	G	A
8	rs13272100	0	111181468	A	C
8	rs7845059	0	111181799	G	C
8	rs11995604	0	111182232	T	G
8	rs11984657	0	111182246	A	G
8	rs73704718	0	111182476	G	A
8	rs73704719	0	111182477	T	C
8	rs150541599	0	111183217	G	C
8	rs13269480	0	111183926	G	A
8	rs78630892	0	111184068	C	T
8	rs2350728	0	111184071	T	C
8	rs59790465	0	111184628	A	C
8	rs2882489	0	111184917	C	T
8	rs78115939	0	111185142	T	C
8	rs13281977	0	111185774	G	A
8	rs13257936	0	111186616	T	G
8	rs55918920	0	111186829	A	G
8	rs13265962	0	111187698	C	T
8	rs60797222	0	111187927	A	G
8	rs4236805	0	111188098	C	T
8	rs16880507	0	111188829	T	A
8	rs149429195	0	111190273	T	C
8	rs6991909	0	111192531	G	A
8	rs118137317	0	111192838	C	T
8	rs12547306	0	111196731	A	T
8	rs28896823	0	111200233	G	A
8	rs12550035	0	111200509	A	G
8	rs12545248	0	111200629	G	A
8	rs2350727	0	111200782	A	C
8	rs144655369	0	111200900	G	A
8	rs4735151	0	111203466	C	G
8	rs7014907	0	111205351	T	C
8	rs28600216	0	111207087	T	C
8	rs4735152	0	111207139	G	A
8	rs140011281	0	111208830	T	C
8	rs13439825	0	111208985	T	C
8	rs75421354	0	111209725	A	C
8	rs2882530	0	111210744	C	T
8	rs13439144	0	111211020	A	G
8	rs7820164	0	111211506	A	T
8	rs116870253	0	111212291	G	A
8	rs76348063	0	111213051	T	G
8	rs13271611	0	111214695	G	A
8	rs374858156	0	111215210	C	G
8	rs72672948	0	111215440	G	A
8	rs12681665	0	111217363	G	A
8	rs13265673	0	111217687	C	T
8	rs144157382	0	111217860	A	G
8	rs10086143	0	111218857	G	A
8	rs12375247	0	111219243	C	T
8	rs77166833	0	111219460	G	T
8	rs58892455	0	111220195	T	C
8	rs59877457	0	111220719	A	G
8	rs138842626	0	111221475	G	A
8	rs12375273	0	111221549	G	A
8	rs9643053	0	111224982	A	T
8	rs142487223	0	111228498	A	T
8	rs7840264	0	111229540	T	C
8	rs2350886	0	111231252	T	C
8	rs35192304	0	111232023	G	A
8	rs2350885	0	111233137	A	T
8	rs9643054	0	111235434	G	C
8	rs2350884	0	111237710	C	T
8	rs116880199	0	111238938	T	C
8	rs62528064	0	111241737	A	G
8	rs7838509	0	111243319	G	A
8	rs16880528	0	111244015	C	T
8	rs2350883	0	111245143	A	G
8	rs74532566	0	111246131	A	G
8	rs748506	0	111246214	G	A
8	rs79207330	0	111249386	A	G
8	rs76479680	0	111252132	A	G
8	rs187762689	0	111254263	A	T
8	rs184265958	0	111254723	C	T
8	rs7006873	0	111254942	G	A
8	rs7006763	0	111255089	C	T
8	rs62528065	0	111255469	G	T
8	rs76760454	0	111256118	T	C
8	rs1949757	0	111256137	C	G
8	rs139562899	0	111259832	C	T
8	rs74483922	0	111260883	G	C
8	rs144481296	0	111261141	T	C
8	rs10100415	0	111263697	C	G
8	rs1403843	0	111264112	A	G
8	rs148252527	0	111264270	T	C
8	rs2350880	0	111264282	T	A
8	rs2204268	0	111267254	T	C
8	rs111314874	0	111267528	A	G
8	rs4117967	0	111268885	G	A
8	rs146617541	0	111270490	C	T
8	rs7003392	0	111272209	C	T
8	rs2350729	0	111274072	T	C
8	rs13263137	0	111277112	A	G
8	rs940281	0	111278308	T	A
8	rs3019329	0	111279418	G	A
8	rs10505143	0	111280576	T	C
8	rs3019328	0	111284145	A	G
8	rs3019327	0	111285009	G	A
8	rs3019326	0	111285247	G	A
8	rs62528069	0	111285861	A	T
8	rs3019325	0	111286115	C	G
8	rs1851733	0	111286450	C	T
8	rs16880567	0	111288913	T	C
8	rs59821814	0	111290027	C	A
8	rs7007400	0	111290187	G	A
8	rs7007132	0	111290241	A	G
8	rs7820506	0	111292086	G	A
8	rs2948996	0	111292314	T	C
8	rs3019324	0	111292528	G	A
8	rs147064957	0	111295850	A	G
8	rs1949756	0	111297957	A	T
8	rs2948998	0	111298543	G	A
8	rs16880571	0	111300153	T	C
8	rs16880578	0	111300867	A	T
8	rs62528075	0	111301104	G	A
8	rs12056621	0	111301719	C	T
8	rs12056410	0	111301957	C	G
8	rs146298644	0	111302177	G	T
8	rs71526752	0	111302186	T	A
8	rs16880581	0	111302478	A	C
8	rs13274029	0	111302825	T	G
8	rs62528076	0	111303261	C	G
8	rs12056786	0	111303666	A	T
8	rs148614533	0	111304510	A	G
8	rs117504545	0	111304705	T	C
8	rs145647656	0	111304969	T	A
8	rs2140473	0	111305351	A	T
8	rs138844989	0	111305716	G	A
8	rs62528077	0	111305841	A	G
8	rs62528092	0	111306262	T	C
8	rs2948999	0	111306404	C	A
8	rs76643049	0	111306670	A	G
8	rs3019323	0	111306697	A	G
8	rs62528093	0	111306747	A	G
8	rs75141380	0	111306856	T	C
8	rs62528094	0	111308257	A	G
8	rs79963150	0	111309129	A	G
8	rs59127775	0	111309537	G	A
8	rs3019322	0	111309676	T	C
8	rs60618246	0	111309803	G	T
8	rs59681909	0	111310011	C	T
8	rs62528097	0	111311856	G	T
8	rs2949000	0	111311872	T	C
8	rs77355187	0	111312464	A	G
8	rs112433585	0	111312706	A	C
8	rs78241959	0	111313066	T	C
8	rs77110101	0	111313084	C	G
8	rs62528098	0	111313132	T	A
8	rs7825822	0	111314435	T	C
8	rs7842655	0	111314744	G	A
8	rs62528101	0	111315508	T	A
8	rs62528102	0	111316141	C	A
8	rs6469302	0	111316902	G	A
8	rs62528103	0	111317372	G	A
8	rs11996644	0	111317482	G	T
8	rs7826697	0	111318046	G	A
8	rs16880591	0	111318296	A	G
8	rs7001118	0	111318838	C	A
8	rs117572212	0	111319226	A	G
8	rs62528104	0	111320748	G	A
8	rs11993279	0	111320855	A	G
8	rs77197291	0	111320863	T	A
8	rs62528105	0	111321057	G	A
8	rs78855656	0	111321104	C	G
8	rs13259927	0	111322584	G	A
8	rs62528106	0	111324974	T	C
8	rs58378331	0	111326101	T	C
8	rs7011447	0	111326504	G	A
8	rs7011644	0	111326617	G	T
8	rs1949758	0	111327488	A	G
8	rs6989508	0	111329514	G	A
8	rs6989966	0	111329787	G	A
8	rs1357568	0	111330706	C	A
8	rs7813254	0	111331071	T	C
8	rs7000311	0	111331705	A	T
8	rs76886669	0	111332438	A	G
8	rs16892514	0	111333616	A	G
8	rs62528108	0	111333807	C	T
8	rs62528109	0	111334387	C	G
8	rs13258130	0	111334682	T	A
8	rs13265592	0	111334902	T	C
8	rs7008830	0	111338103	G	A
8	rs58140670	0	111338545	C	T
8	rs3019330	0	111339379	G	A
8	rs16880609	0	111341217	C	T
8	rs11995819	0	111341263	G	T
8	rs1523741	0	111341683	A	G
8	rs144576552	0	111342082	T	A
8	rs7832047	0	111342240	G	A
8	rs7836358	0	111343056	A	T
8	rs11993662	0	111344721	G	C
8	rs78076069	0	111346551	T	C
8	rs142534605	0	111347894	G	A
8	rs1357569	0	111347950	A	C
8	rs57281342	0	111348424	G	A
8	rs4620261	0	111350291	C	T
8	rs16880620	0	111351616	A	G
8	rs140268654	0	111352829	C	T
8	rs62528113	0	111353362	T	G
8	rs58466321	0	111353512	T	C
8	rs62528115	0	111354354	A	C
8	rs16880622	0	111356059	T	A
8	rs62528117	0	111356571	T	C
8	rs140607611	0	111357128	G	A
8	rs62528118	0	111357287	T	C
8	rs10955538	0	111357602	G	A
8	rs74491052	0	111361354	C	G
8	rs10505144	0	111362541	G	A
8	rs77036881	0	111362625	G	T
8	rs62528119	0	111362639	A	G
8	rs16880631	0	111362958	T	G
8	rs62528120	0	111363180	G	C
8	rs117161116	0	111363557	A	G
8	rs16880637	0	111368325	A	G
8	rs78794642	0	111370022	G	T
8	rs16880640	0	111370912	A	G
8	rs62528121	0	111371280	A	G
8	rs16880647	0	111372286	G	A
8	rs77233159	0	111372317	T	C
8	rs79075963	0	111372319	A	G
8	rs1403841	0	111373150	C	T
8	rs3946441	0	111373702	T	C
8	rs2140474	0	111373775	G	A
8	rs16880651	0	111374930	C	G
8	rs118059403	0	111376089	G	C
8	rs16880653	0	111377089	G	T
8	rs16880657	0	111377652	A	G
8	rs7826156	0	111377907	G	T
8	rs6469303	0	111380551	G	A
8	rs74979655	0	111381139	G	C
8	rs6999908	0	111381928	A	G
8	rs16880663	0	111384216	A	T
8	rs148301208	0	111388757	T	G
8	rs62528150	0	111388796	G	A
8	rs62528151	0	111389986	A	G
8	rs62528152	0	111390024	C	T
8	rs78612002	0	111390087	G	A
8	rs74904126	0	111390110	T	A
8	rs58205480	0	111393997	T	C
8	rs62528154	0	111394921	T	C
8	rs77131140	0	111395500	C	A
8	rs62528156	0	111397557	T	C
8	rs62528157	0	111398012	T	C
8	rs7837232	0	111399452	T	C
8	rs79873815	0	111400133	T	G
8	rs62528159	0	111400963	T	C
8	rs201365738	0	111402113	G	C
8	rs62529161	0	111402582	C	T
8	rs182974214	0	111404543	G	T
8	rs150160160	0	111404670	G	C
8	rs62529162	0	111404701	A	T
8	rs6990600	0	111404930	C	T
8	rs62529164	0	111406290	G	A
8	rs62529165	0	111406321	C	T
8	rs62529166	0	111406569	T	C
8	rs62529167	0	111406605	C	G
8	rs78937232	0	111407109	C	A
8	rs58473544	0	111407984	A	G
8	rs150360717	0	111408223	A	G
8	rs62529169	0	111409697	A	C
8	rs62529170	0	111411137	T	A
8	rs62529171	0	111411250	C	T
8	rs62529172	0	111412688	T	G
8	rs57705832	0	111413883	G	A
8	rs74968779	0	111414861	C	T
8	rs62529174	0	111415902	T	A
8	rs4523225	0	111416091	A	T
8	rs79425976	0	111416743	A	C
8	rs16880680	0	111417139	G	A
8	rs117251452	0	111417730	A	G
8	rs62529175	0	111418235	T	G
8	rs75622982	0	111418573	G	A
8	rs17840659	0	111419529	A	G
8	rs75573675	0	111420053	G	T
8	rs16880683	0	111420754	T	A
8	rs74897179	0	111420914	C	T
8	rs16880685	0	111421001	C	T
8	rs62529176	0	111422460	A	G
8	rs80323721	0	111422806	A	G
8	rs6993306	0	111423484	C	T
8	rs6993587	0	111423515	G	C
8	rs6993451	0	111423565	C	G
8	rs4543520	0	111424401	C	A
8	rs4595100	0	111424417	A	G
8	rs12547504	0	111427503	A	G
8	rs7814046	0	111428553	C	A
8	rs76077962	0	111429449	A	G
8	rs140215651	0	111432235	C	T
8	rs4500059	0	111432405	T	C
8	rs62529178	0	111433308	G	A
8	rs7008113	0	111438655	G	A
8	rs7008289	0	111438792	G	A
8	rs184617743	0	111440501	T	C
8	rs141790813	0	111440532	T	A
8	rs187193793	0	111440823	A	C
8	rs78072813	0	111442473	G	T
8	rs62526779	0	111442800	C	A
8	rs148603898	0	111443506	A	G
8	rs7006695	0	111443742	G	T
8	rs6469308	0	111444455	T	C
8	rs76731892	0	111447645	A	G
8	rs4552876	0	111448427	A	C
8	rs76860489	0	111453025	G	A
8	rs62526780	0	111454903	T	A
8	rs16880715	0	111455605	G	T
8	rs10046631	0	111456806	C	A
8	rs12542501	0	111457175	G	A
8	rs117357655	0	111457766	G	C
8	rs17390371	0	111458665	C	A
8	rs10106136	0	111460027	A	T
8	rs117659076	0	111462027	G	T
8	rs4487731	0	111462136	G	A
8	rs6995709	0	111465950	C	T
8	rs12680581	0	111467053	T	C
8	rs10103911	0	111468172	T	C
8	rs144751639	0	111468269	C	A
8	rs4496942	0	111470045	T	C
8	rs62526783	0	111471166	G	A
8	rs76873757	0	111471516	A	G
8	rs36043959	0	111472014	G	A
8	rs117317185	0	111474325	C	T
8	rs7815044	0	111476291	A	G
8	rs7815859	0	111476741	C	A
8	rs7838140	0	111477134	T	C
8	rs13267290	0	111478321	A	C
8	rs34137090	0	111483782	G	T
8	rs36068923	0	111485761	A	G
8	rs71526757	0	111486909	T	G
8	rs4621780	0	111487292	G	A
8	rs4642619	0	111487468	T	A
8	rs34183176	0	111489302	A	G
8	rs72673002	0	111489464	A	T
8	rs4404887	0	111489800	G	A
8	rs10092632	0	111493397	T	C
8	rs10092899	0	111493605	T	C
8	rs7002308	0	111495249	C	T
8	rs7002942	0	111495677	C	A
8	rs71526759	0	111496660	C	T
8	rs7018126	0	111498025	G	T
8	rs4735157	0	111498521	A	G
8	rs6986210	0	111499725	A	G
8	rs143410394	0	111500641	A	C
8	rs4439097	0	111501541	A	C
8	rs185349432	0	111503007	G	A
8	rs147812574	0	111504149	G	T
8	rs6994168	0	111505925	C	G
8	rs6995307	0	111506565	C	G
8	rs6999792	0	111506979	C	A
8	rs13264567	0	111509813	A	G
8	rs10096710	0	111510799	C	T
8	rs35355486	0	111511043	G	C
8	rs6983428	0	111511123	C	T
8	rs9297433	0	111512136	A	G
8	rs117771392	0	111512333	T	C
8	rs7009218	0	111514248	A	G
8	rs34885613	0	111515424	G	A
8	rs72674913	0	111515545	G	T
8	rs10113806	0	111516517	T	C
8	rs35639161	0	111517635	T	G
8	rs6469310	0	111519450	T	C
8	rs6469311	0	111519765	A	G
8	rs7832811	0	111519986	A	G
8	rs4439100	0	111520670	C	T
8	rs6985117	0	111521865	A	G
8	rs4424233	0	111522124	A	G
8	rs11985998	0	111522935	T	C
8	rs13270567	0	111523924	A	G
8	rs7001495	0	111524864	C	T
8	rs142050749	0	111527144	C	A
8	rs7821660	0	111530239	A	G
8	rs13262894	0	111532085	A	G
8	rs7820821	0	111535617	C	T
8	rs143128089	0	111536566	T	G
8	rs11993254	0	111539679	C	T
8	rs9297434	0	111545138	G	A
8	rs9297435	0	111545305	A	C
8	rs13279172	0	111545900	G	A
8	rs35530507	0	111546300	A	C
8	rs4735158	0	111547789	A	G
8	rs9297436	0	111549206	A	G
8	rs4599783	0	111550439	T	C
8	rs17391603	0	111550547	A	T
8	rs4599784	0	111550702	T	C
8	rs66555851	0	111552144	A	G
8	rs13254795	0	111552557	T	A
8	rs4386954	0	111555308	A	C
8	rs13268467	0	111557299	T	A
8	rs117457745	0	111560551	A	G
8	rs16880831	0	111561505	T	G
8	rs80080371	0	111563903	A	T
8	rs13248717	0	111564307	G	C
8	rs10092244	0	111569521	G	A
8	rs13250438	0	111571550	T	C
8	rs76730699	0	111575511	A	C
8	rs13280766	0	111576689	C	A
8	rs34872913	0	111578730	C	T
8	rs10086619	0	111580570	A	G
8	rs10086732	0	111580622	C	G
8	rs77392599	0	111582040	C	G
8	rs10113345	0	111582995	C	G
8	rs117282734	0	111584188	G	A
8	rs4735159	0	111584631	G	A
8	rs202026106	0	111589806	G	A
8	rs35035583	0	111590211	G	C
8	rs35322508	0	111590383	C	T
8	rs10100041	0	111592025	A	G
8	rs7460087	0	111592072	G	T
8	rs1494233	0	111592314	G	A
8	rs4637794	0	111592526	G	A
8	rs6469313	0	111593141	A	G
8	rs7825323	0	111593882	G	A
8	rs12677768	0	111594425	A	G
8	rs6469314	0	111595409	C	T
8	rs4602862	0	111595776	G	T
8	rs17392088	0	111596577	G	T
8	rs1353211	0	111597408	T	C
8	rs10096014	0	111597875	G	T
8	rs12675948	0	111598096	G	T
8	rs187347318	0	111598943	G	T
8	rs4321975	0	111599207	T	C
8	rs13249019	0	111599271	G	A
8	rs7009912	0	111600532	T	C
8	rs6989639	0	111600595	A	G
8	rs6469315	0	111600899	T	C
8	rs7825105	0	111600991	G	A
8	rs35495230	0	111601659	G	A
8	rs17392372	0	111601741	C	T
8	rs13260906	0	111602314	C	T
8	rs2088034	0	111603123	A	G
8	rs4595101	0	111603824	A	G
8	rs191712311	0	111604017	A	C
8	rs11988759	0	111605194	C	T
8	rs11992558	0	111605212	T	C
8	rs139828744	0	111606077	T	G
8	rs150916076	0	111606336	T	C
8	rs7828456	0	111606917	G	A
8	rs4269512	0	111607147	C	T
8	rs13276609	0	111607634	C	A
8	rs16892522	0	111608015	T	G
8	rs13250165	0	111608237	C	G
8	rs13250780	0	111608434	C	G
8	rs7008795	0	111609000	C	T
8	rs13270291	0	111610208	G	C
8	rs12679851	0	111610383	C	T
8	rs12679933	0	111610692	G	A
8	rs147905477	0	111611048	T	C
8	rs7814305	0	111611499	G	A
8	rs10104961	0	111614589	T	C
8	rs10090417	0	111614818	G	T
8	rs7012481	0	111614965	A	G
8	rs150635729	0	111615400	C	G
8	rs1494242	0	111618107	C	A
8	rs16880919	0	111620054	A	T
8	rs6469317	0	111620218	G	A
8	rs1552880	0	111621137	T	C
8	rs7007361	0	111621265	C	T
8	rs10089323	0	111621403	A	G
8	rs1494234	0	111622603	A	G
8	rs6989319	0	111622977	G	T
8	rs10104648	0	111623556	A	G
8	rs7821574	0	111623745	G	C
8	rs117133253	0	111624043	T	C
8	rs11997449	0	111624750	C	T
8	rs10112075	0	111625324	A	G
8	rs34385996	0	111625614	G	T
8	rs1494236	0	111626061	A	G
8	rs1494237	0	111626162	A	T
8	rs7006232	0	111626655	A	C
8	rs34921000	0	111627068	C	T
8	rs138276870	0	111627267	G	A
8	rs10955539	0	111627288	T	C
8	rs10095875	0	111627835	G	A
8	rs1353207	0	111628388	T	A
8	rs1353208	0	111628625	A	G
8	rs4376475	0	111629421	A	G
8	rs6984880	0	111629767	G	A
8	rs6984516	0	111629802	A	T
8	rs6988550	0	111629898	C	T
8	rs11993780	0	111630960	T	C
8	rs7015010	0	111633212	G	A
8	rs34713421	0	111633923	A	G
8	rs13282411	0	111634273	T	C
8	rs34406760	0	111635070	C	G
8	rs7007822	0	111635283	T	C
8	rs7008151	0	111635516	T	C
8	rs35856466	0	111635715	G	T
8	rs7008570	0	111635765	T	G
8	rs6992656	0	111636078	C	T
8	rs7824276	0	111636663	C	A
8	rs13276325	0	111636950	T	C
8	rs11991686	0	111637860	C	T
8	rs13251639	0	111638689	G	C
8	rs13251985	0	111638794	G	A
8	rs17393287	0	111639094	A	G
8	rs35692703	0	111639619	A	C
8	rs11994690	0	111640914	C	T
8	rs12681997	0	111642122	A	G
8	rs10955540	0	111643489	G	A
8	rs10955541	0	111643508	G	A
8	rs13256485	0	111643944	G	A
8	rs10104068	0	111643982	T	G
8	rs10505145	0	111645187	A	G
8	rs11994475	0	111646053	C	T
8	rs11987363	0	111646201	A	G
8	rs11987479	0	111646626	A	G
8	rs11994670	0	111646733	C	T
8	rs4275208	0	111647187	T	C
8	rs1472250	0	111647664	G	C
8	rs11989354	0	111648187	A	T
8	rs2351182	0	111649375	A	G
8	rs6996931	0	111649680	A	G
8	rs16880943	0	111653713	A	C
8	rs118056122	0	111655680	A	G
8	rs34991511	0	111656235	G	A
8	rs1845420	0	111658091	G	A
8	rs9643056	0	111659176	G	A
8	rs117137106	0	111659275	A	C
8	rs4735160	0	111662265	C	T
8	rs74863399	0	111665054	C	T
8	rs34285191	0	111665920	G	A
8	rs78589245	0	111666353	C	G
8	rs7846310	0	111667074	T	C
8	rs144220480	0	111668102	A	G
8	rs1080305	0	111671190	T	G
8	rs186818988	0	111672325	A	C
8	rs720966	0	111673693	C	T
8	rs79893819	0	111674068	C	T
8	rs16881002	0	111674630	T	C
8	rs12541621	0	111674664	A	C
8	rs10101713	0	111677643	A	G
8	rs12678413	0	111683718	G	A
8	rs143082435	0	111685201	G	A
8	rs10216707	0	111692351	A	G
8	rs7819148	0	111693132	C	T
8	rs2351320	0	111694657	T	G
8	rs2220823	0	111695467	C	T
8	rs375516153	0	111697069	G	A
8	rs10481058	0	111697107	A	G
8	rs10481059	0	111697504	A	G
8	rs10481111	0	111697535	T	G
8	rs6981969	0	111698913	G	A
8	rs2131847	0	111700610	T	C
8	rs10955543	0	111700879	G	T
8	rs937278	0	111701049	G	A
8	rs937279	0	111701071	T	C
8	rs10107288	0	111701601	C	A
8	rs16881031	0	111702110	G	T
8	rs10109131	0	111703643	T	G
8	rs2220822	0	111704563	A	G
8	rs4735161	0	111705663	C	A
8	rs192135626	0	111706203	A	G
8	rs7840844	0	111706516	T	C
8	rs62528214	0	111707229	C	G
8	rs11995209	0	111708039	T	C
8	rs2055108	0	111709731	G	A
8	rs1494240	0	111709802	C	T
8	rs10112109	0	111711197	T	C
8	rs10112225	0	111713158	C	T
8	rs10099110	0	111713168	T	C
8	rs4286920	0	111714128	T	C
8	rs62528216	0	111715041	G	T
8	rs10096227	0	111716182	C	A
8	rs4302819	0	111716480	T	A
8	rs7839018	0	111718487	T	C
8	rs146633599	0	111719067	A	G
8	rs4484665	0	111722469	G	T
8	rs77398184	0	111724208	G	T
8	rs184260015	0	111726748	G	A
8	rs188496911	0	111726894	G	A
8	rs7838042	0	111726964	A	G
8	rs140937479	0	111728028	G	A
8	rs4496938	0	111730071	A	G
8	rs146115892	0	111730236	T	C
8	rs147996014	0	111730725	A	G
8	rs12548699	0	111735353	A	C
8	rs76145245	0	111735446	G	A
8	rs149971763	0	111738453	G	A
8	rs4524765	0	111738746	T	A
8	rs4351391	0	111738940	A	G
8	rs7846547	0	111741347	C	T
8	rs77192604	0	111741398	T	C
8	rs72609808	0	111741996	G	A
8	rs117553358	0	111742834	A	G
8	rs4391404	0	111746514	A	G
8	rs11776494	0	111746767	A	C
8	rs10103670	0	111747867	C	T
8	rs10104666	0	111748675	C	A
8	rs4130794	0	111750847	C	G
8	rs4130422	0	111751506	A	G
8	rs72609809	0	111751781	G	A
8	rs60042555	0	111763282	T	C
8	rs35537988	0	111765571	A	G
8	rs13273501	0	111767191	T	A
8	rs4469430	0	111768529	G	T
8	rs4541876	0	111768622	A	T
8	rs75968408	0	111768650	A	G
8	rs79998262	0	111768759	T	A
8	rs7017332	0	111770865	C	T
8	rs10111772	0	111772956	C	T
8	rs7831145	0	111773808	C	T
8	rs10106835	0	111775121	T	G
8	rs6469321	0	111775807	C	T
8	rs4332107	0	111780985	A	C
8	rs77277486	0	111781321	A	T
8	rs34991801	0	111781654	C	T
8	rs151205956	0	111781883	T	C
8	rs13258611	0	111785272	C	G
8	rs78888382	0	111787029	G	A
8	rs4613972	0	111787608	C	G
8	rs10283219	0	111789052	C	T
8	rs4529438	0	111789749	G	C
8	rs4510831	0	111789769	T	C
8	rs4735162	0	111790740	A	C
8	rs4613971	0	111793412	T	C
8	rs7461078	0	111794398	C	T
8	rs146016459	0	111797126	G	C
8	rs72609810	0	111797153	A	C
8	rs4360267	0	111798316	C	T
8	rs10100947	0	111800625	A	G
8	rs79366703	0	111801918	C	T
8	rs6991689	0	111802867	T	G
8	rs7839628	0	111803458	C	T
8	rs7010569	0	111803586	A	G
8	rs28452907	0	111805921	T	A
8	rs36055723	0	111806279	T	C
8	rs13258383	0	111806703	G	A
8	rs10107334	0	111807183	C	T
8	rs6993743	0	111807362	A	G
8	rs11781088	0	111809478	A	G
8	rs10087692	0	111809523	G	A
8	rs10105924	0	111811966	C	A
8	rs192658576	0	111815517	C	A
8	rs77794847	0	111816417	A	G
8	rs11994590	0	111817071	A	G
8	rs6469322	0	111817591	G	A
8	rs58247271	0	111820489	A	G
8	rs4430061	0	111823286	T	C
8	rs4573245	0	111826308	G	A
8	rs11995114	0	111826564	T	A
8	rs1489356	0	111826826	G	A
8	rs13254308	0	111827128	C	T
8	rs62526926	0	111829321	G	A
8	rs6985097	0	111830799	A	G
8	rs7818667	0	111832605	T	A
8	rs4357259	0	111835693	C	A
8	rs1387410	0	111838078	A	T
8	rs10111631	0	111838640	C	T
8	rs1352549	0	111840003	G	A
8	rs11990571	0	111841293	T	C
8	rs7015288	0	111841448	A	G
8	rs923429	0	111841835	A	C
8	rs2130185	0	111842653	T	C
8	rs2351325	0	111842842	G	A
8	rs2087421	0	111845003	G	A
8	rs1826046	0	111845435	C	A
8	rs138041089	0	111845675	A	G
8	rs1489365	0	111846111	A	C
8	rs4255108	0	111846557	C	G
8	rs1602042	0	111846900	C	T
8	rs1489364	0	111847553	T	G
8	rs56122240	0	111847963	G	A
8	rs1489363	0	111848685	T	A
8	rs4314627	0	111848832	A	G
8	rs6991190	0	111848910	G	A
8	rs1304076	0	111849533	A	C
8	rs11994263	0	111850034	T	C
8	rs10096910	0	111850482	T	C
8	rs10110086	0	111850535	C	T
8	rs1387412	0	111851695	T	C
8	rs117828131	0	111853231	T	A
8	rs140106652	0	111853478	T	A
8	rs2882628	0	111853531	T	A
8	rs4512357	0	111854117	T	A
8	rs2882708	0	111854491	T	C
8	rs4498516	0	111855887	A	G
8	rs145886677	0	111856002	G	A
8	rs4443634	0	111857965	G	A
8	rs4329250	0	111857988	T	C
8	rs1906825	0	111858034	G	A
8	rs1906824	0	111858082	A	G
8	rs13264280	0	111858261	C	A
8	rs13273549	0	111858850	G	C
8	rs11994274	0	111859069	G	A
8	rs77907462	0	111859688	G	T
8	rs188620973	0	111860323	G	C
8	rs11774323	0	111860724	T	C
8	rs28653273	0	111862391	G	T
8	rs16881248	0	111862528	A	C
8	rs1489368	0	111862782	A	G
8	rs13261074	0	111863127	C	T
8	rs958443	0	111865461	A	G
8	rs12548358	0	111865623	G	A
8	rs10955547	0	111866924	T	A
8	rs12681712	0	111867365	C	T
8	rs10808439	0	111867792	C	T
8	rs1489372	0	111868930	G	A
8	rs2130187	0	111869073	A	G
8	rs6469327	0	111874358	C	T
8	rs117588230	0	111874506	G	A
8	rs923433	0	111876342	G	A
8	rs13261668	0	111882538	C	T
8	rs1489362	0	111882939	A	C
8	rs1352551	0	111888551	C	T
8	rs112768187	0	111889825	T	C
8	rs13271200	0	111890754	A	G
8	rs1387414	0	111891878	C	T
8	rs2171707	0	111894555	T	C
8	rs78057336	0	111894592	G	T
8	rs116981819	0	111897307	G	T
8	rs74556829	0	111899261	T	A
8	rs6985111	0	111902142	T	C
8	rs10088693	0	111906048	T	C
8	rs76314223	0	111906220	C	T
8	rs931410	0	111906864	A	G
8	rs75261364	0	111907280	T	A
8	rs72677153	0	111909207	C	T
8	rs6469330	0	111910956	A	C
8	rs6469331	0	111911510	T	C
8	rs13264923	0	111916037	G	T
8	rs79669257	0	111916128	C	T
8	rs11785408	0	111919591	A	G
8	rs12545024	0	111920088	G	T
8	rs192889248	0	111920630	T	C
8	rs76184002	0	111921462	T	C
8	rs2220483	0	111921563	T	G
8	rs138236107	0	111921624	A	G
8	rs117528753	0	111923065	A	G
8	rs66902653	0	111923110	G	A
8	rs12677040	0	111924275	G	A
8	rs16881360	0	111925788	T	C
8	rs139660450	0	111927599	T	C
8	rs12545941	0	111931936	C	T
8	rs143682506	0	111932282	T	C
8	rs79960599	0	111935444	G	C
8	rs10113434	0	111935796	T	C
8	rs117964400	0	111938720	A	T
8	rs10105281	0	111942570	C	T
8	rs12677790	0	111943164	A	G
8	rs10955548	0	111943344	A	C
8	rs4514011	0	111946760	C	T
8	rs12677234	0	111949677	G	A
8	rs118089561	0	111951976	C	T
8	rs4289849	0	111952230	C	A
8	rs150667205	0	111954236	G	A
8	rs190908586	0	111954274	G	A
8	rs36081119	0	111957573	G	T
8	rs75118939	0	111961004	C	T
8	rs117538625	0	111963260	C	T
8	rs12546759	0	111963664	C	T
8	rs184368309	0	111963842	C	T
8	rs12541889	0	111972205	T	G
8	rs4876328	0	111977928	C	G
8	rs28367343	0	111979211	A	G
8	rs76923163	0	111980338	T	C
8	rs13269197	0	111980415	A	C
8	rs61224411	0	111981643	A	G
8	rs7819770	0	111982048	C	T
8	rs7386585	0	111982330	A	T
8	rs61445572	0	111982871	A	C
8	rs35609046	0	111992000	T	C
8	rs4876347	0	111993139	C	T
8	rs147722101	0	111994970	T	C
8	rs72677194	0	112004764	C	T
8	rs143480217	0	112005532	C	G
8	rs10100737	0	112006204	A	T
8	rs182278200	0	112006357	C	G
8	rs10095358	0	112007991	T	C
8	rs146979412	0	112009716	A	G
8	rs185652041	0	112010703	G	T
8	rs13253221	0	112015011	T	C
8	rs4464997	0	112015304	C	T
8	rs138350382	0	112016514	G	T
8	rs4493937	0	112021630	C	A
8	rs138974893	0	112022576	G	A
8	rs68033740	0	112023648	G	C
8	rs117549824	0	112024350	T	C
8	rs151195170	0	112025538	A	G
8	rs7828377	0	112026724	A	G
8	rs4526392	0	112027321	G	A
8	rs10086493	0	112027482	G	A
8	rs57875593	0	112027740	G	A
8	rs117978519	0	112027937	G	T
8	rs10089865	0	112027941	G	A
8	rs4876879	0	112028234	G	A
8	rs12681879	0	112028871	T	C
8	rs75268362	0	112030522	G	A
8	rs4130017	0	112031123	A	G
8	rs141367389	0	112032338	T	C
8	rs3096724	0	112032887	G	T
8	rs12546516	0	112033379	G	A
8	rs189660676	0	112036480	T	G
8	rs3134525	0	112036870	C	T
8	rs1834738	0	112036902	T	C
8	rs1834737	0	112036908	C	A
8	rs1834736	0	112037092	A	G
8	rs1991362	0	112037953	C	G
8	rs77495739	0	112042278	A	G
8	rs4515587	0	112043204	A	T
8	rs76258611	0	112043445	C	T
8	rs2114555	0	112045960	C	T
8	rs7838962	0	112045984	G	C
8	rs2351543	0	112049175	C	T
8	rs12544188	0	112049335	G	T
8	rs75368636	0	112050793	G	A
8	rs6999617	0	112051510	G	T
8	rs2081690	0	112053368	C	G
8	rs2033144	0	112053550	T	C
8	rs10101957	0	112054197	A	C
8	rs77390960	0	112054214	C	A
8	rs2052801	0	112056131	G	A
8	rs192646618	0	112057267	A	G
8	rs4876446	0	112058442	G	T
8	rs77140679	0	112058936	G	A
8	rs13278392	0	112060308	G	A
8	rs1116032	0	112061575	G	C
8	rs10099529	0	112062191	T	C
8	rs10112668	0	112062320	A	G
8	rs185966891	0	112062696	A	T
8	rs10096676	0	112065224	C	A
8	rs117511636	0	112068237	C	T
8	rs1427178	0	112068743	C	T
8	rs13265578	0	112071539	G	T
8	rs4876457	0	112071566	A	T
8	rs4876280	0	112071990	T	C
8	rs10104030	0	112072774	A	G
8	rs10217003	0	112077214	T	C
8	rs1896238	0	112079211	A	G
```
