## Supplementary material for "Characterization of shared and ancestry-specific signals driving complex traits using multi-ancestry fine-mapping": susiex_nc3.cs80.cs

```
CS_ID	SNP	BP	REF_ALLELE	ALT_ALLELE	REF_FRQ	BETA	SE	-LOG10P	CS_PIP	OVRL_PIP
1	rs10086619	111580570	G,G	A,A	0.861829,0.814484	0.0356641,0.0261704	0.00572955,0.0109969	9.3162,1.76139	0.0892121	0.0894685
1	rs16880919	111620054	T,T	A,A	0.859841,0.81746	0.0351636,0.0268488	0.00569534,0.011066	9.17688,1.81656	0.0714044	0.0716693
1	rs7007361	111621265	T,T	C,C	0.859841,0.81746	0.0351636,0.0268488	0.00569534,0.011066	9.17688,1.81656	0.0714044	0.0716693
1	rs13250438	111571550	C,C	T,T	0.861829,0.814484	0.0354146,0.0260115	0.00572955,0.0109969	9.196,1.74441	0.0671344	0.067387
1	rs13280766	111576689	A,A	C,C	0.861829,0.81746	0.0353138,0.0260372	0.00572955,0.011066	9.14766,1.72985	0.0590241	0.0592751
1	rs13250780	111608434	G,G	C,C	0.862823,0.816468	0.0351764,0.0269306	0.00574696,0.0110428	9.0312,1.83157	0.0543165	0.0545691
1	rs13276609	111607634	A,A	C,C	0.862823,0.816468	0.0351764,0.0268862	0.00574696,0.0110428	9.0312,1.82674	0.0538582	0.0541105
1	rs2088034	111603123	G,G	A,A	0.862823,0.816468	0.0351764,0.0265605	0.00574696,0.0110428	9.0312,1.79152	0.0506365	0.0508867
1	rs12675948	111598096	T,T	G,G	0.862823,0.813492	0.0352242,0.0258864	0.00574696,0.0109743	9.05392,1.73676	0.0485029	0.0487506
1	rs34921000	111627068	T,T	C,C	0.859841,0.81746	0.0346654,0.0264731	0.00569534,0.011066	8.93812,1.77615	0.0401465	0.0403995
1	rs35355486	111511043	C,C	G,G	0.808151,0.814484	0.0300319,0.0258826	0.00502127,0.0109969	8.6539,1.73069	0.0278698	0.0281565
1	rs6999792	111506979	A,A	C,C	0.808151,0.815476	0.0300319,0.0256504	0.00502127,0.0110197	8.6539,1.70051	0.0264349	0.0267208
1	rs6995307	111506565	G,G	C,C	0.808151,0.815476	0.0299864,0.0257457	0.00502127,0.0110197	8.6298,1.71054	0.0255529	0.0258378
1	rs10096710	111510799	T,T	C,C	0.808151,0.81746	0.029936,0.0261409	0.00502127,0.011066	8.60306,1.74081	0.0254285	0.025713
1	rs7002308	111495249	T,T	C,C	0.809145,0.81746	0.0299954,0.0259786	0.00503123,0.011066	8.60306,1.72366	0.0249683	0.0252591
1	rs7002942	111495677	A,A	C,C	0.808151,0.815476	0.029936,0.0257301	0.00502127,0.0110197	8.60306,1.70889	0.0240687	0.0243514
1	rs7815859	111476741	A,A	C,C	0.808151,0.814484	0.029936,0.0252706	0.00502127,0.0109969	8.60306,1.66628	0.0223555	0.0226356
1	rs34183176	111489302	G,G	A,A	0.808151,0.810516	0.0298906,0.0251376	0.00502127,0.0109078	8.57903,1.67384	0.0215555	0.0218341
2	rs62528243	111745353	G,NA	A,NA	0.9334,NA	-0.0254817,NA	0.00792989,NA	2.88211,NA	0.0483537	0.0938156
2	rs148082457	111805568	G,NA	C,NA	0.983101,NA	-0.0574651,NA	0.0153396,NA	3.74583,NA	0.0348624	0.0686217
2	rs145560849	111862196	C,NA	T,NA	0.982107,NA	-0.0537358,NA	0.014915,NA	3.50196,NA	0.021007	0.041639
2	rs117451890	111656157	C,NA	G,NA	0.950298,NA	-0.0308831,NA	0.00909753,NA	3.16296,NA	0.015544	0.0307158
2	rs117827138	112068144	G,NA	C,NA	0.982107,NA	0.0353733,NA	0.014915,NA	1.75182,NA	0.0126198	0.0250903
2	rs553160559	111839105	A,NA	G,NA	0.993042,NA	0.0887471,NA	0.0237851,NA	3.71995,NA	0.00910335	0.0181314
2	rs7828377	112026724	G,G	A,A	0.705765,0.994048	-0.0140316,-0.11555	0.00433873,0.0555718	2.91346,1.42492	0.00639615	0.0127414
2	rs77679095	111571921	A,NA	G,NA	0.992048,NA	-0.0606594,NA	0.0222601,NA	2.19181,NA	0.00609267	0.0121328
2	rs75753141	111136919	NA,C	NA,A	NA,0.975198	NA,-0.0653754	NA,0.0274863	NA,1.75983	0.00596287	0.0118953
2	rs74979655	111381139	NA,C	NA,G	NA,0.867063	NA,-0.0278925	NA,0.0125908	NA,1.57285	0.00590961	0.0117895
2	rs118089561	111951976	NA,T	NA,C	NA,0.974206	NA,-0.0658701	NA,0.0269663	NA,1.83629	0.00532504	0.0106267
2	rs182278200	112006357	NA,G	NA,C	NA,0.974206	NA,-0.0649377	NA,0.0269663	NA,1.79492	0.00496843	0.00991679
2	rs77140679	112058936	NA,A	NA,G	NA,0.890873	NA,-0.0308256	NA,0.0137097	NA,1.60999	0.00485307	0.00968675
2	rs78057336	111894592	NA,T	NA,G	NA,0.916667	NA,0.0314874	NA,0.0154664	NA,1.3792	0.00480769	0.00959695
2	rs139285104	111534146	A,NA	C,NA	0.962227,NA	-0.0303332,NA	0.0103707,NA	2.46272,NA	0.00466171	0.00931058
2	rs187347318	111598943	NA,T	NA,G	NA,0.981151	NA,-0.0702505	NA,0.0314332	NA,1.59477	0.0042573	0.00850015
2	rs76145245	111735446	NA,A	NA,G	NA,0.89881	NA,0.0263083	NA,0.0141743	NA,1.1976	0.00414988	0.0082865
2	rs76314223	111906220	NA,T	NA,C	NA,0.911706	NA,0.0300696	NA,0.0150664	NA,1.33766	0.00410219	0.00819153
2	rs74796753	111241991	G,NA	A,NA	0.856859,NA	-0.0181574,NA	0.00564551,NA	2.88647,NA	0.00400816	0.00799385
2	rs62520664	111893647	C,NA	T,NA	0.99503,NA	-0.0723031,NA	0.0281148,NA	1.99482,NA	0.00395053	0.00787766
2	rs138041089	111845675	NA,G	NA,A	NA,0.975198	NA,-0.0621373	NA,0.0274863	NA,1.62378	0.00363142	0.00725298
2	rs140297403	111200066	C,NA	T,NA	0.854871,NA	-0.0176837,NA	0.00561322,NA	2.78763,NA	0.00337319	0.00673011
2	rs148256043	111139755	NA,A	NA,G	NA,0.991071	NA,-0.0937753	NA,0.0454422	NA,1.40833	0.00329643	0.00658468
2	rs117251452	111417730	NA,G	NA,A	NA,0.975198	NA,0.0522987	NA,0.0274863	NA,1.24353	0.00327503	0.00654228
2	rs62528205	111651874	T,NA	C,NA	0.993042,NA	-0.057187,NA	0.0237851,NA	1.79041,NA	0.00326771	0.00651802
2	rs77794847	111816417	NA,G	NA,A	NA,0.914682	NA,0.0275117	NA,0.015302	NA,1.14152	0.00319501	0.00638287
2	rs148301208	111388757	NA,G	NA,T	NA,0.964286	NA,0.0420437	NA,0.0230345	NA,1.16772	0.00295355	0.00590101
2	rs77390960	112054214	NA,A	NA,C	NA,0.974206	NA,0.0551055	NA,0.0269663	NA,1.38718	0.00289853	0.00579113
2	rs182974214	111404543	NA,T	NA,G	NA,0.965278	NA,0.0416894	NA,0.0233493	NA,1.12968	0.0028704	0.00573513
2	rs75118939	111961004	NA,T	NA,C	NA,0.829365	NA,-0.0256324	NA,0.0113631	NA,1.61824	0.0028139	0.00562218
2	rs17480167	111354022	A,NA	C,NA	0.828032,NA	-0.0164679,NA	0.00523953,NA	2.7767,NA	0.00272645	0.00544175
2	rs117453471	111336717	G,NA	A,NA	0.982107,NA	0.0267021,NA	0.014915,NA	1.13426,NA	0.00270891	0.00541255
2	rs139725142	111106471	NA,T	NA,C	NA,0.978175	NA,0.0528522	NA,0.0292559	NA,1.14977	0.0026774	0.00534993
2	rs139084540	111094672	NA,A	NA,G	NA,0.982143	NA,0.0733061	NA,0.0322783	NA,1.63558	0.00265718	0.00530948
2	rs74904126	111390110	NA,A	NA,T	NA,0.982143	NA,-0.0639711	NA,0.0322783	NA,1.32336	0.00263514	0.00526556
2	rs76258611	112043445	NA,T	NA,C	NA,0.951389	NA,-0.0410502	NA,0.0198773	NA,1.40999	0.00263315	0.00526167
2	rs76405504	111198102	A,NA	G,NA	0.855865,NA	-0.0170554,NA	0.00562927,NA	2.61131,NA	0.00262523	0.00523997
2	rs12547504	111427503	NA,G	NA,A	NA,0.967262	NA,0.0415775	NA,0.0240217	NA,1.07841	0.00256298	0.00512166
2	rs186818988	111672325	NA,C	NA,A	NA,0.979167	NA,0.0502958	NA,0.0299292	NA,1.03216	0.00255734	0.00511024
2	rs145886677	111856002	NA,A	NA,G	NA,0.981151	NA,0.0531433	NA,0.0314332	NA,1.04144	0.00254769	0.00509097
2	rs7350095	111352939	A,NA	G,NA	0.828032,NA	-0.0162897,NA	0.00523953,NA	2.72648,NA	0.00253726	0.0050647
2	rs117553358	111742834	NA,G	NA,A	NA,0.967262	NA,0.0408192	NA,0.0240217	NA,1.04929	0.00253713	0.00507004
2	rs118059403	111376089	NA,C	NA,G	NA,0.981151	NA,-0.0558503	NA,0.0314332	NA,1.12147	0.00250823	0.00501228
2	rs2052801	112056131	A,A	G,G	0.366799,0.869048	-0.0131552,-0.0280563	0.00410256,0.0126714	2.87185,1.57156	0.00250245	0.00499948
2	rs16880571	111300153	NA,C	NA,T	NA,0.963294	NA,0.0391026	NA,0.0227328	NA,1.06846	0.0025	0.00499597
2	rs76184002	111921462	NA,C	NA,T	NA,0.952381	NA,-0.0399295	NA,0.0200728	NA,1.33091	0.00247247	0.00494099
2	rs79366703	111801918	NA,T	NA,C	NA,0.91369	NA,0.024785	NA,0.0152221	NA,0.985155	0.00243772	0.00487179
2	rs79127202	111152920	G,G	A,A	0.985089,0.884921	-0.0414011,0.00897706	0.0163138,0.0133953	1.95252,0.298645	0.0023895	0.00477458
2	rs143128089	111536566	NA,G	NA,T	NA,0.982143	NA,0.0505866	NA,0.0322783	NA,0.931563	0.00234652	0.00468948
2	rs76923163	111980338	NA,C	NA,T	NA,0.946429	NA,0.0300252	NA,0.0189842	NA,0.944073	0.00227752	0.0045519
2	rs118070058	111956105	C,NA	T,NA	0.979125,NA	0.0500436,NA	0.0138296,NA	3.52839,NA	0.00223745	0.00447096
2	rs117744016	112077251	G,NA	A,NA	0.983101,NA	0.0254878,NA	0.0153396,NA	1.01502,NA	0.00219668	0.00439033
2	rs79893819	111674068	NA,T	NA,C	NA,0.931548	NA,0.0324859	NA,0.016928	NA,1.25982	0.00219534	0.00438765
2	rs72672971	111286332	A,NA	G,NA	0.828032,NA	-0.0166496,NA	0.00523953,NA	2.82841,NA	0.00214641	0.00428594
2	rs188496911	111726894	NA,A	NA,G	NA,0.981151	NA,-0.0561942	NA,0.0314332	NA,1.13183	0.00209585	0.00418902
2	rs138276870	111627267	NA,A	NA,G	NA,0.978175	NA,0.0462122	NA,0.0292559	NA,0.942327	0.00197475	0.00394732
2	rs80276558	111139016	G,G	A,A	0.985089,0.885913	-0.0403304,0.0080238	0.0163138,0.0134459	1.87193,0.259104	0.00196404	0.00392531
2	rs16880398	111136051	G,G	A,A	0.985089,0.885913	-0.0404126,0.00761113	0.0163138,0.0134459	1.87806,0.243093	0.00195068	0.00389863
2	rs190908586	111954274	NA,A	NA,G	NA,0.968254	NA,0.0407353	NA,0.0243817	NA,1.02331	0.00188805	0.00377421
2	rs146617541	111270490	NA,T	NA,C	NA,0.984127	NA,-0.0566727	NA,0.0342017	NA,1.01092	0.0018353	0.00366873
2	rs78589245	111666353	NA,G	NA,C	NA,0.911706	NA,0.0214785	NA,0.0150664	NA,0.812514	0.00180042	0.00359925
2	rs62520689	111941783	G,NA	C,NA	0.947316,NA	0.0394594,NA	0.0088502,NA	5.08354,NA	0.00176465	0.00352849
2	rs62520690	111943042	C,NA	T,NA	0.947316,NA	0.0394335,NA	0.0088502,NA	5.07761,NA	0.00175476	0.00350871
2	rs16880406	111140211	NA,C	NA,G	NA,0.969246	NA,0.0376729	NA,0.0247591	NA,0.892401	0.00174371	0.00348586
2	rs77456700	111282858	A,NA	G,NA	0.988072,NA	0.0270253,NA	0.0182119,NA	0.860674,NA	0.00173273	0.00346308
2	rs2882488	111179949	NA,T	NA,A	NA,0.847222	NA,0.0152811	NA,0.0118816	NA,0.702456	0.00169205	0.00338258
2	rs112774367	111623767	A,NA	G,NA	0.982107,NA	0.0229539,NA	0.014915,NA	0.90725,NA	0.00159981	0.0031976
2	rs140215651	111432235	NA,T	NA,C	NA,0.984127	NA,-0.0529856	NA,0.0342017	NA,0.916027	0.00158491	0.00316861
2	rs139828744	111606077	NA,G	NA,T	NA,0.978175	NA,-0.0515384	NA,0.0292559	NA,1.10718	0.0015738	0.00314651
2	rs191712311	111604017	NA,C	NA,A	NA,0.978175	NA,-0.0514905	NA,0.0292559	NA,1.10564	0.00157044	0.0031398
2	rs188620973	111860323	NA,C	NA,G	NA,0.980159	NA,-0.0508304	NA,0.0306528	NA,1.01205	0.0015666	0.00313199
2	rs4391404	111746514	G,G	A,A	0.027833,0.435516	0.0357263,0.0155298	0.0120196,0.00862135	2.52939,1.14476	0.00149864	0.00299874
2	rs62520699	111981172	G,NA	A,NA	0.947316,NA	0.0386578,NA	0.0088502,NA	4.90177,NA	0.00148862	0.00297671
2	rs141216957	111401636	C,NA	T,NA	0.989066,NA	0.0652219,NA	0.0190121,NA	3.22015,NA	0.00146282	0.00292498
2	rs57875593	112027740	NA,A	NA,G	NA,0.673611	NA,-0.0176496	NA,0.00911656	NA,1.27681	0.00145838	0.0029158
2	rs78780911	111413440	A,NA	T,NA	0.967197,NA	0.0175073,NA	0.0111,NA	0.940274,NA	0.00145635	0.00291116
2	rs118134080	111711195	C,NA	T,NA	0.988072,NA	0.0633171,NA	0.0182119,NA	3.29445,NA	0.00144656	0.002892
2	rs62520701	111984528	G,NA	A,NA	0.947316,NA	0.0384937,NA	0.0088502,NA	4.86497,NA	0.00143909	0.00287769
2	rs62520700	111983896	G,NA	C,NA	0.947316,NA	0.0383994,NA	0.0088502,NA	4.84391,NA	0.00141161	0.00282275
2	rs143283443	111087199	NA,A	NA,G	NA,0.969246	NA,0.0315751	NA,0.0247591	NA,0.694205	0.0014034	0.00280603
2	rs149429195	111190273	NA,C	NA,T	NA,0.986111	NA,-0.0500146	NA,0.0365264	NA,0.767224	0.00139619	0.00279159
2	rs146298644	111302177	NA,T	NA,G	NA,0.946429	NA,-0.0288158	NA,0.0189842	NA,0.88926	0.00139142	0.00278203
2	rs117137008	111986961	T,NA	A,NA	0.947316,NA	0.0382529,NA	0.0088502,NA	4.81124,NA	0.0013702	0.00273998
2	rs192658576	111815517	NA,A	NA,C	NA,0.977182	NA,0.0544824	NA,0.0286274	NA,1.24397	0.00136354	0.00272631
2	rs117127474	111510162	A,NA	G,NA	0.851889,NA	-0.0171823,NA	0.00556614,NA	2.69414,NA	0.0013578	0.00271064
2	rs117838100	111138090	NA,T	NA,A	NA,0.873016	NA,-0.0210664	NA,0.0128386	NA,0.996427	0.00135085	0.00270099
2	rs138616172	111730284	C,NA	A,NA	0.989066,NA	0.0617051,NA	0.0190121,NA	2.93102,NA	0.00135038	0.00269986
2	rs148252527	111264270	NA,C	NA,T	NA,0.975198	NA,0.0352606	NA,0.0274863	NA,0.699952	0.00132892	0.00265722
2	rs73312569	111172596	G,G	A,A	0.964215,0.972222	0.0356452,0.0177298	0.0106439,0.0260119	3.09079,0.304967	0.00131789	0.00263472
2	rs79221044	111128451	T,NA	C,NA	0.979125,NA	0.0425896,NA	0.0138296,NA	2.68344,NA	0.00130092	0.00260104
2	rs117549824	112024350	NA,C	NA,T	NA,0.973214	NA,-0.0344259	NA,0.0264757	NA,0.713311	0.00129787	0.00259508
2	rs375516153	111697069	NA,A	NA,G	NA,0.979167	NA,0.0556945	NA,0.0299292	NA,1.2023	0.00128224	0.00256388
2	rs117659076	111462027	NA,T	NA,G	NA,0.947421	NA,0.0195439	NA,0.0191524	NA,0.512128	0.00127474	0.00254886
2	rs142050749	111527144	NA,A	NA,C	NA,0.952381	NA,0.0205199	NA,0.0200728	NA,0.513355	0.00127467	0.00254873
2	rs145647656	111304969	NA,A	NA,T	NA,0.980159	NA,0.0348462	NA,0.0306528	NA,0.592404	0.00127382	0.00254707
2	rs4440609	111186356	G,NA	A,NA	0.980119,NA	0.0438106,NA	0.0141639,NA	2.70318,NA	0.00126726	0.00253382
2	rs151195170	112025538	NA,G	NA,A	NA,0.964286	NA,0.0408151	NA,0.0230345	NA,1.11685	0.00125238	0.00250421
2	rs184617743	111440501	NA,C	NA,T	NA,0.943452	NA,-0.0268566	NA,0.018507	NA,0.833463	0.00124362	0.0024867
2	rs62520728	111997785	C,NA	T,NA	0.947316,NA	0.0377587,NA	0.0088502,NA	4.70196,NA	0.00124182	0.00248332
2	rs79922463	112002658	C,NA	G,NA	0.947316,NA	0.0377587,NA	0.0088502,NA	4.70196,NA	0.00124182	0.00248332
2	rs117588230	111874506	NA,A	NA,G	NA,0.979167	NA,-0.0430573	NA,0.0299292	NA,0.823175	0.00123748	0.00247442
2	rs12548699	111735353	NA,C	NA,A	NA,0.949405	NA,0.0205479	NA,0.019504	NA,0.534466	0.00119787	0.00239532
2	rs118137317	111192838	NA,T	NA,C	NA,0.969246	NA,-0.0338667	NA,0.0247591	NA,0.766092	0.00119706	0.00239363
2	rs59714343	112004079	A,NA	G,NA	0.947316,NA	0.0375663,NA	0.0088502,NA	4.65974,NA	0.00119612	0.00239195
2	rs117528753	111923065	NA,G	NA,A	NA,0.972222	NA,0.0308197	NA,0.0260119	NA,0.626935	0.00119162	0.00238282
2	rs139660450	111927599	NA,C	NA,T	NA,0.979167	NA,-0.0418495	NA,0.0299292	NA,0.790407	0.00118299	0.00236552
2	rs62520731	112006066	C,NA	T,NA	0.947316,NA	0.0374675,NA	0.0088502,NA	4.63815,NA	0.00117353	0.00234677
2	rs202026106	111589806	NA,A	NA,G	NA,0.978175	NA,-0.0439286	NA,0.0292559	NA,0.875435	0.00115419	0.00230805
2	rs140607611	111357128	NA,A	NA,G	NA,0.980159	NA,0.0316183	NA,0.0306528	NA,0.519553	0.00113613	0.00227191
2	rs77398184	111724208	NA,T	NA,G	NA,0.952381	NA,-0.029269	NA,0.0200728	NA,0.839227	0.00112415	0.00224798
2	rs112534342	111384144	C,NA	T,NA	0.981113,NA	-0.0229429,NA	0.0145245,NA	0.942338,NA	0.00111625	0.00223142
2	rs147905477	111611048	NA,C	NA,T	NA,0.979167	NA,0.0549594	NA,0.0299292	NA,1.17841	0.00110854	0.00221675
2	rs77392599	111582040	NA,G	NA,C	NA,0.952381	NA,0.0196423	NA,0.0200728	NA,0.48439	0.00110455	0.00220881
2	rs78115939	111185142	NA,C	NA,T	NA,0.956349	NA,-0.0217593	NA,0.0209218	NA,0.52531	0.00110423	0.00220812
2	rs148659587	111757346	A,NA	G,NA	0.989066,NA	-0.0412695,NA	0.0190121,NA	1.52355,NA	0.00110272	0.00220212
2	rs139562899	111259832	NA,T	NA,C	NA,0.926587	NA,0.0159965	NA,0.0163898	NA,0.482719	0.00109932	0.00219829
2	rs78888382	111787029	NA,A	NA,G	NA,0.980159	NA,-0.0426275	NA,0.0306528	NA,0.784284	0.00109723	0.00219413
2	rs76730699	111575511	NA,C	NA,A	NA,0.928571	NA,-0.0251914	NA,0.0165981	NA,0.889126	0.0010955	0.00219071
2	rs10088690	111714568	G,NA	C,NA	0.965209,NA	0.0156755,NA	0.0107893,NA	0.834875,NA	0.00108519	0.00216933
2	rs77319694	111259527	A,NA	G,NA	0.969185,NA	-0.0179298,NA	0.0114407,NA	0.931551,NA	0.00107327	0.00214605
2	rs185349432	111503007	NA,A	NA,G	NA,0.952381	NA,0.0194316	NA,0.0200728	NA,0.477534	0.0010699	0.00213956
2	rs147996014	111730725	NA,G	NA,A	NA,0.988095	NA,-0.0487756	NA,0.0394133	NA,0.665775	0.00106353	0.00212679
2	rs150541599	111183217	NA,C	NA,G	NA,0.988095	NA,-0.0515868	NA,0.0394133	NA,0.719924	0.0010612	0.00212212
2	rs13439825	111208985	C,C	T,T	0.927435,0.853175	-0.0161568,0.00859002	0.00762141,0.0120777	1.46836,0.321535	0.001057	0.00211427
2	rs117042580	111479206	T,NA	G,NA	0.965209,NA	-0.0230267,NA	0.0107893,NA	1.48379,NA	0.00104748	0.0020954
2	rs138974893	112022576	NA,A	NA,G	NA,0.969246	NA,0.0265473	NA,0.0247591	NA,0.547263	0.00103349	0.00206676
2	rs146016459	111797126	NA,C	NA,G	NA,0.97619	NA,0.0456734	NA,0.0280389	NA,0.985783	0.00103298	0.0020657
2	rs118078602	112071807	G,NA	T,NA	0.974155,NA	0.0346705,NA	0.0124606,NA	2.26796,NA	0.00103287	0.00206542
2	rs150635729	111615400	NA,G	NA,C	NA,0.978175	NA,0.0516594	NA,0.0292559	NA,1.11107	0.00102273	0.00204524
2	rs34128956	111812273	C,NA	A,NA	0.959245,NA	0.0403365,NA	0.00999958,NA	4.26061,NA	0.00101877	0.00203821
2	rs117482187	111797696	G,NA	A,NA	0.971173,NA	0.0141141,NA	0.0118166,NA	0.633932,NA	0.00101827	0.00203598
2	rs192471045	111896363	T,NA	C,NA	0.984095,NA	0.0489836,NA	0.0158037,NA	2.71253,NA	0.00100314	0.00200607
2	rs13439144	111211020	G,G	A,A	0.926441,0.854167	-0.015867,0.00847702	0.0075738,0.0121117	1.44163,0.315167	0.000997363	0.00199505
2	rs79669257	111916128	NA,T	NA,C	NA,0.992063	NA,-0.0587271	NA,0.0481747	NA,0.652032	0.000995415	0.00199065
2	rs62526782	111467493	G,NA	C,NA	0.853877,NA	-0.0165909,NA	0.00559735,NA	2.5177,NA	0.000990902	0.00197905
2	rs143410394	111500641	NA,C	NA,A	NA,0.965278	NA,0.0219984	NA,0.0233493	NA,0.460774	0.000989527	0.00197886
2	rs62527304	111160490	A,A	G,G	0.951292,0.962302	0.0173736,0.0574431	0.00918509,0.0224433	1.23242,1.97952	0.000988233	0.0019763
2	rs117409389	111392506	G,NA	A,NA	0.989066,NA	0.0608169,NA	0.0190121,NA	2.86021,NA	0.000983923	0.00196784
2	rs11995604	111182232	NA,G	NA,T	NA,0.902778	NA,0.0139612	NA,0.0144288	NA,0.477233	0.000982131	0.00196412
2	rs117538625	111963260	NA,T	NA,C	NA,0.992063	NA,-0.0572385	NA,0.0481747	NA,0.629347	0.000966993	0.00193384
2	rs189660676	112036480	NA,G	NA,T	NA,0.978175	NA,-0.0321578	NA,0.0292559	NA,0.565933	0.000965521	0.0019309
2	rs16880358	111088976	NA,T	NA,A	NA,0.930556	NA,0.0145017	NA,0.0168156	NA,0.410642	0.000959114	0.00191811
2	rs74556067	111172884	NA,T	NA,G	NA,0.902778	NA,0.0134962	NA,0.0144288	NA,0.456429	0.000953301	0.00190649
2	rs77277486	111781321	NA,T	NA,A	NA,0.950397	NA,0.016331	NA,0.0196877	NA,0.390596	0.000948851	0.00189759
2	rs77778679	111892125	A,NA	G,NA	0.984095,NA	0.0484089,NA	0.0158037,NA	2.65949,NA	0.000946691	0.00189323
2	rs143480217	112005532	NA,G	NA,C	NA,0.974206	NA,0.0251892	NA,0.0269663	NA,0.455618	0.000944972	0.00188983
2	rs78630892	111184068	NA,T	NA,C	NA,0.96627	NA,0.0204174	NA,0.023678	NA,0.41058	0.000942852	0.00188557
2	rs75163888	112048556	G,NA	T,NA	0.973161,NA	0.0170851,NA	0.0122339,NA	0.789008,NA	0.000939303	0.00187807
2	rs76077962	111429449	NA,G	NA,A	NA,0.979167	NA,-0.0291723	NA,0.0299292	NA,0.481874	0.000935136	0.00187016
2	rs76731892	111447645	NA,G	NA,A	NA,0.923611	NA,-0.0216032	NA,0.0160932	NA,0.746	0.000927917	0.00185574
2	rs2882530	111210744	T,T	C,C	0.926441,0.854167	-0.0154881,0.00879255	0.0075738,0.0121117	1.38871,0.32988	0.00092545	0.00185126
2	rs7820164	111211506	T,T	A,A	0.257455,0.03373	-0.00772867,-0.00301024	0.00452197,0.023678	1.05836,0.0463196	0.000924693	0.00184836
2	rs116880199	111238938	NA,C	NA,T	NA,0.964286	NA,0.0325469	NA,0.0230345	NA,0.802261	0.000922299	0.00184449
2	rs73310398	111127781	G,G	C,C	0.985089,0.892857	-0.0355997,0.00501402	0.0163138,0.0138207	1.53616,0.144625	0.000916275	0.00183223
2	rs73310401	111133190	NA,C	NA,T	NA,0.885913	NA,0.0114683	NA,0.0134459	NA,0.404833	0.000892568	0.00178509
2	rs112141685	111133214	NA,T	NA,C	NA,0.885913	NA,0.0114683	NA,0.0134459	NA,0.404833	0.000892568	0.00178509
2	rs79963150	111309129	NA,G	NA,A	NA,0.93254	NA,0.0121191	NA,0.017043	NA,0.321455	0.000889109	0.00177813
2	rs6469297	111148628	G,G	A,A	0.985089,0.885913	-0.0341848,0.00836772	0.0163138,0.0134459	1.44212,0.27268	0.000884549	0.00176884
2	rs117431925	111115404	C,NA	T,NA	0.967197,NA	0.0177458,NA	0.0111,NA	0.959067,NA	0.000877482	0.00175461
2	rs16880394	111135029	G,G	A,A	0.984095,0.885913	-0.0335997,0.00827923	0.0158037,0.0134459	1.47498,0.269166	0.000871773	0.00174333
2	rs142357614	111892712	T,NA	C,NA	0.968191,NA	0.0160597,NA	0.0112664,NA	0.812409,NA	0.000871762	0.00174318
2	rs76886669	111332438	NA,G	NA,A	NA,0.97123	NA,-0.0268749	NA,0.0255725	NA,0.5327	0.000870689	0.00174131
2	rs117457745	111560551	NA,G	NA,A	NA,0.928571	NA,-0.0207368	NA,0.0165981	NA,0.67461	0.00087046	0.00174088
2	rs28600216	111207087	C,C	T,T	0.925447,0.853175	-0.0153532,0.00855832	0.00752717,0.0120777	1.38321,0.320055	0.000865382	0.00173116
2	rs4255108	111846557	G,G	C,C	0.031809,0.430556	0.0280387,0.017177	0.0112664,0.00863302	1.89208,1.33138	0.000865086	0.00173114
2	rs144576552	111342082	NA,A	NA,T	NA,0.969246	NA,0.018046	NA,0.0247591	NA,0.331535	0.00084161	0.00168318
2	rs78787910	111126756	A,NA	G,NA	0.966203,NA	0.0167982,NA	0.0109412,NA	0.904114,NA	0.000840575	0.00168103
2	rs150733476	111810785	T,NA	C,NA	0.984095,NA	0.0180066,NA	0.0158037,NA	0.594244,NA	0.000838755	0.00167715
2	rs75141817	111148173	NA,A	NA,T	NA,0.924603	NA,0.0113523	NA,0.0161901	NA,0.315885	0.000838281	0.00167656
2	rs146633599	111719067	NA,G	NA,A	NA,0.949405	NA,0.0222574	NA,0.019504	NA,0.595511	0.000837419	0.00167481
2	rs13362884	112025858	C,NA	G,NA	0.977137,NA	0.0174862,NA	0.0132281,NA	0.730015,NA	0.000835169	0.00167
2	rs147722101	111994970	NA,C	NA,T	NA,0.950397	NA,0.0167886	NA,0.0196877	NA,0.404722	0.000830007	0.00165998
2	rs16880380	111121885	NA,G	NA,C	NA,0.893849	NA,0.0105218	NA,0.0138774	NA,0.348399	0.000816288	0.00163259
2	rs1489363	111848685	NA,A	NA,T	NA,0.953373	NA,0.0134432	NA,0.0202746	NA,0.294738	0.000814482	0.00162897
2	rs7819148	111693132	T,T	C,C	0.035785,0.4375	0.0306053,0.0110571	0.0106439,0.00861694	2.3941,0.700217	0.000803818	0.00160862
2	rs150667205	111954236	NA,A	NA,G	NA,0.979167	NA,-0.0291792	NA,0.0299292	NA,0.482025	0.000803659	0.00160731
2	rs146115892	111730236	NA,C	NA,T	NA,0.978175	NA,-0.0286857	NA,0.0292559	NA,0.485672	0.000800824	0.00160164
2	rs74897179	111420914	NA,T	NA,C	NA,0.916667	NA,0.0091805	NA,0.0154664	NA,0.257437	0.000799243	0.00159848
2	rs184368309	111963842	NA,T	NA,C	NA,0.979167	NA,-0.0288018	NA,0.0299292	NA,0.473811	0.000796369	0.00159274
2	rs140011281	111208830	NA,C	NA,T	NA,0.979167	NA,0.0187323	NA,0.0299292	NA,0.274587	0.000796348	0.00159271
2	rs75776767	111098836	NA,T	NA,C	NA,0.920635	NA,0.00970095	NA,0.0158141	NA,0.267938	0.000793498	0.00158703
2	rs12541621	111674664	NA,C	NA,A	NA,0.951389	NA,0.0122166	NA,0.0198773	NA,0.268559	0.000792968	0.00158596
2	rs116981819	111897307	NA,T	NA,G	NA,0.993056	NA,0.0363916	NA,0.0514752	NA,0.319137	0.000791676	0.00158335
2	rs79811115	111098904	NA,G	NA,C	NA,0.920635	NA,0.00960345	NA,0.0158141	NA,0.264664	0.000790032	0.0015801
2	rs192646618	112057267	NA,G	NA,A	NA,0.985119	NA,-0.033362	NA,0.0353055	NA,0.462579	0.000789666	0.00157935
2	rs117282734	111584188	NA,A	NA,G	NA,0.950397	NA,0.00973154	NA,0.0196877	NA,0.20684	0.000789627	0.00157926
2	rs117545185	111981482	C,NA	T,NA	0.983101,NA	0.0189638,NA	0.0153396,NA	0.664818,NA	0.000787495	0.00157469
2	rs75534741	111128408	NA,T	NA,G	NA,0.892857	NA,0.00947839	NA,0.0138207	NA,0.307301	0.000781465	0.00156297
2	rs9643056	111659176	NA,A	NA,G	NA,0.962302	NA,0.013109	NA,0.0224433	NA,0.252466	0.000777055	0.00155412
2	rs16880372	111114089	NA,T	NA,C	NA,0.921627	NA,0.00938263	NA,0.0159053	NA,0.255508	0.000777011	0.00155406
2	rs142651568	111940409	G,NA	C,NA	0.973161,NA	0.014439,NA	0.0122339,NA	0.623604,NA	0.000774067	0.00154802
2	rs75268362	112030522	NA,A	NA,G	NA,0.979167	NA,0.028307	NA,0.0299292	NA,0.463123	0.000772994	0.001546
2	rs7839018	111718487	C,C	T,T	0.035785,0.436508	0.0299088,0.0125598	0.0106439,0.00861912	2.30495,0.838453	0.000769462	0.00153987
2	rs77603644	111149366	NA,T	NA,C	NA,0.886905	NA,0.00893792	NA,0.0134972	NA,0.294274	0.000769172	0.00153839
2	rs73310382	111109507	NA,T	NA,C	NA,0.921627	NA,0.00912348	NA,0.0159053	NA,0.247007	0.000768456	0.00153696
2	rs192135626	111706203	NA,G	NA,A	NA,0.967262	NA,0.0188243	NA,0.0240217	NA,0.363259	0.00075952	0.0015191
2	rs141188794	111119184	NA,A	NA,C	NA,0.988095	NA,0.0322518	NA,0.0394133	NA,0.383853	0.000757457	0.00151495
2	rs144751639	111468269	NA,A	NA,C	NA,0.989087	NA,-0.0395381	NA,0.0411453	NA,0.472909	0.000757024	0.00151408
2	rs118056122	111655680	NA,G	NA,A	NA,0.985119	NA,0.0409846	NA,0.0353055	NA,0.609593	0.000752852	0.00150574
2	rs7817138	111140527	NA,A	NA,G	NA,0.885913	NA,0.00836772	NA,0.0134459	NA,0.27268	0.000751838	0.00150373
2	rs146979412	112009716	NA,G	NA,A	NA,0.973214	NA,0.0147834	NA,0.0264757	NA,0.239134	0.000747973	0.00149597
2	rs3019330	111339379	A,A	G,G	0.245527,0.145833	0.00108479,-0.022953	0.00459376,0.0121117	0.0897382,1.23599	0.000747483	0.00149504
2	rs73312512	111141022	NA,C	NA,A	NA,0.885913	NA,0.00823266	NA,0.0134459	NA,0.267323	0.000747028	0.00149412
2	rs184260015	111726748	NA,A	NA,G	NA,0.974206	NA,-0.025643	NA,0.0269663	NA,0.46643	0.000743334	0.00148674
2	rs77166833	111219460	NA,T	NA,G	NA,0.96627	NA,0.0131692	NA,0.023678	NA,0.238007	0.000742677	0.00148542
2	rs80080371	111563903	NA,T	NA,A	NA,0.965278	NA,0.00248898	NA,0.0233493	NA,0.0385276	0.000742661	0.00148537
2	rs10505136	111141221	NA,T	NA,C	NA,0.885913	NA,0.00797741	NA,0.0134459	NA,0.257289	0.0007382	0.00147647
2	rs76904610	111954094	G,NA	A,NA	0.988072,NA	0.0172751,NA	0.0182119,NA	0.464906,NA	0.00073526	0.0014703
2	rs77907462	111859688	NA,T	NA,G	NA,0.94246	NA,-0.0174198	NA,0.0183564	NA,0.465173	0.000727	0.00145406
2	rs7815655	111115658	G,G	A,A	0.984095,0.919643	-0.0333988,0.00357285	0.0158037,0.0157247	1.46129,0.0860496	0.00072423	0.00144838
2	rs140628618	111809304	C,NA	T,NA	0.984095,NA	0.0161638,NA	0.0158037,NA	0.513695,NA	0.000708994	0.0014178
2	rs76760454	111256118	NA,C	NA,T	NA,0.824405	NA,-0.0125757	NA,0.0112351	NA,0.580043	0.000708772	0.00141762
2	rs7838042	111726964	G,G	A,A	0.035785,0.434524	0.0292712,0.0129333	0.0106439,0.00862361	2.22484,0.873942	0.000702965	0.00140682
2	rs144220480	111668102	NA,G	NA,A	NA,0.980159	NA,-0.0227978	NA,0.0306528	NA,0.340053	0.000698819	0.0013977
2	rs75968408	111768650	NA,G	NA,A	NA,0.984127	NA,-0.00538677	NA,0.0342017	NA,0.058066	0.000694156	0.00138838
2	rs117751596	111094495	NA,T	NA,C	NA,0.963294	NA,0.0110656	NA,0.0227328	NA,0.203132	0.000693152	0.00138637
2	rs190210267	111808818	C,NA	T,NA	0.984095,NA	0.0159026,NA	0.0158037,NA	0.502666,NA	0.000693049	0.00138593
2	rs79884493	111875044	A,NA	G,NA	0.967197,NA	0.0137764,NA	0.0111,NA	0.668446,NA	0.00069277	0.00138541
2	rs74863399	111665054	NA,T	NA,C	NA,0.951389	NA,-0.0141262	NA,0.0198773	NA,0.321218	0.000689612	0.00137931
2	rs80323721	111422806	NA,G	NA,A	NA,0.946429	NA,-0.016865	NA,0.0189842	NA,0.426733	0.000689299	0.00137868
2	rs117137106	111659275	NA,C	NA,A	NA,0.953373	NA,-0.0139131	NA,0.0202746	NA,0.307535	0.000686677	0.00137344
2	rs192889248	111920630	NA,C	NA,T	NA,0.989087	NA,-0.0284262	NA,0.0411453	NA,0.31012	0.000686329	0.00137273
2	rs143682506	111932282	NA,C	NA,T	NA,0.984127	NA,0.0160672	NA,0.0342017	NA,0.19483	0.000676716	0.00135351
2	rs117357655	111457766	NA,C	NA,G	NA,0.972222	NA,0.0119031	NA,0.0260119	NA,0.188936	0.000672931	0.00134595
2	rs117828131	111853231	NA,A	NA,T	NA,0.980159	NA,-0.0187279	NA,0.0306528	NA,0.266625	0.000672415	0.00134491
2	rs191986342	111929006	A,NA	G,NA	0.99006,NA	0.0025501,NA	0.01993,NA	0.0466336,NA	0.000672177	0.00134451
2	rs138236107	111921624	NA,G	NA,A	NA,0.904762	NA,0.00337172	NA,0.0145623	NA,0.0878324	0.000671412	0.0013429
2	rs116868706	111567822	A,NA	G,NA	0.980119,NA	0.0497832,NA	0.0141639,NA	3.35644,NA	0.000669274	0.00133868
2	rs73312555	111166484	NA,T	NA,C	NA,0.895833	NA,0.00579304	NA,0.0139934	NA,0.168203	0.000667879	0.00133586
2	rs117249190	111558106	G,NA	A,NA	0.980119,NA	0.0497406,NA	0.0141639,NA	3.35151,NA	0.000666573	0.00133328
2	rs140268654	111352829	NA,T	NA,C	NA,0.972222	NA,-0.0185052	NA,0.0260119	NA,0.321638	0.000666359	0.00133281
2	rs143082435	111685201	NA,A	NA,G	NA,0.994048	NA,-0.0377438	NA,0.0555718	NA,0.303628	0.000665059	0.00133021
2	rs10955535	111200468	A,NA	T,NA	0.233598,NA	-0.000551881,NA	0.00467279,NA	0.0428793,NA	0.000661601	0.00132257
2	rs75919057	111514205	C,NA	A,NA	0.966203,NA	0.00849862,NA	0.0109412,NA	0.359217,NA	0.000661048	0.00132213
2	rs7017818	111162060	NA,A	NA,G	NA,0.895833	NA,0.0054457	NA,0.0139934	NA,0.156669	0.00066056	0.00132122
2	rs150916076	111606336	NA,C	NA,T	NA,0.990079	NA,-0.0249006	NA,0.0431319	NA,0.24893	0.000657459	0.00131501
2	rs117738230	111601857	C,NA	T,NA	0.980119,NA	0.0495758,NA	0.0141639,NA	3.33253,NA	0.000656304	0.00131274
2	rs79998262	111768759	NA,A	NA,T	NA,0.984127	NA,-0.000909462	NA,0.0342017	NA,0.00931231	0.000653032	0.00130616
2	rs1450749	111082588	T,NA	G,NA	0.029821,NA	-0.0182032,NA	0.0116239,NA	0.930532,NA	0.000649634	0.00129913
2	rs16880369	111107644	NA,C	NA,T	NA,0.921627	NA,0.00400983	NA,0.0159053	NA,0.0963898	0.00064768	0.00129547
2	rs145694316	111572755	C,NA	T,NA	0.99006,NA	-0.0354181,NA	0.01993,NA	1.12178,NA	0.000645674	0.0012901
2	rs4735151	111203466	G,G	C,C	0.255467,0.03373	-0.00712947,0.000859755	0.00453346,0.023678	0.936275,0.0127651	0.000644919	0.00128932
2	rs4493937	112021630	A,A	C,C	0.499006,0.748016	-0.0112394,-0.00578566	0.00395431,0.00984603	2.34887,0.254307	0.000644347	0.00128838
2	rs59234554	111156484	NA,G	NA,C	NA,0.895833	NA,0.00455344	NA,0.0139934	NA,0.127914	0.000643711	0.00128753
2	rs141367389	112032338	NA,C	NA,T	NA,0.985119	NA,-0.0177527	NA,0.0353055	NA,0.211066	0.000643481	0.00128706
2	rs185966891	112062696	NA,T	NA,A	NA,0.969246	NA,0.00977745	NA,0.0247591	NA,0.15932	0.000640447	0.001281
2	rs185652041	112010703	NA,T	NA,G	NA,0.984127	NA,-0.0189018	NA,0.0342017	NA,0.236199	0.000635949	0.001272
2	rs12550035	111200509	G,G	A,A	0.929423,0.852183	-0.0130207,0.00770501	0.00771974,0.0120441	1.03779,0.282042	0.000634666	0.00126971
2	rs371073291	111164364	NA,T	NA,C	NA,0.97619	NA,0.00788043	NA,0.0280389	NA,0.108647	0.000633801	0.00126771
2	rs117161116	111363557	NA,G	NA,A	NA,0.968254	NA,0.0132209	NA,0.0243817	NA,0.230882	0.000630603	0.00126131
2	rs112806970	111119013	G,G	A,A	0.985089,0.921627	-0.0326284,0.00337601	0.0163138,0.0159053	1.34204,0.0799254	0.000624473	0.00124893
2	rs141790813	111440532	NA,A	NA,T	NA,0.918651	NA,0.00184655	NA,0.0156369	NA,0.0428733	0.00062423	0.00124857
2	rs117964400	111938720	NA,T	NA,A	NA,0.97123	NA,-0.00997185	NA,0.0255725	NA,0.15703	0.000621867	0.00124384
2	rs141990875	111817571	A,NA	G,NA	0.984095,NA	0.0506846,NA	0.0158037,NA	2.87268,NA	0.000619278	0.00123858
2	rs184265958	111254723	NA,T	NA,C	NA,0.997024	NA,-0.0131899	NA,0.078473	NA,0.0622221	0.000617997	0.0012361
2	rs140860104	111102215	NA,G	NA,A	NA,0.97619	NA,-0.000905689	NA,0.0280389	NA,0.0113377	0.000615173	0.00123046
2	rs138636887	112069248	T,NA	C,NA	0.980119,NA	-0.0152804,NA	0.0141639,NA	0.551811,NA	0.000614917	0.00122982
2	rs151205956	111781883	NA,C	NA,T	NA,0.993056	NA,-0.0199326	NA,0.0514752	NA,0.155779	0.000614469	0.00122905
2	rs150160160	111404670	NA,C	NA,G	NA,0.982143	NA,-0.012174	NA,0.0322783	NA,0.15116	0.000613867	0.00122784
2	rs142487223	111228498	NA,T	NA,A	NA,0.951389	NA,-0.00818248	NA,0.0198773	NA,0.167111	0.000613857	0.00122783
2	rs77131140	111395500	NA,A	NA,C	NA,0.9375	NA,0.00103807	NA,0.0176595	NA,0.02085	0.000613485	0.00122707
2	rs79075963	111372319	NA,G	NA,A	NA,0.957341	NA,-0.0104888	NA,0.0211527	NA,0.207614	0.000612454	0.00122502
2	rs144655369	111200900	NA,A	NA,G	NA,0.94246	NA,-0.00819429	NA,0.0183564	NA,0.183554	0.000611684	0.00122348
2	rs117511636	112068237	NA,T	NA,C	NA,0.983135	NA,0.00925554	NA,0.0331973	NA,0.107685	0.00061101	0.00122213
2	rs6991909	111192531	A,A	G,G	0.263419,0.032738	-0.00679719,-0.00198044	0.00448855,0.0240218	0.88626,0.0295165	0.00060675	0.00121301
2	rs78127496	111177014	NA,T	NA,C	NA,0.974206	NA,-0.0126657	NA,0.0269663	NA,0.194786	0.000605718	0.00121155
2	rs116870253	111212291	NA,A	NA,G	NA,0.978175	NA,0.0060592	NA,0.0292559	NA,0.0778333	0.000605629	0.00121137
2	rs116880978	111774238	A,NA	G,NA	0.985089,NA	0.0195097,NA	0.0163138,NA	0.635007,NA	0.000604965	0.00120986
2	rs75261364	111907280	NA,A	NA,T	NA,0.960318	NA,0.00109067	NA,0.0218976	NA,0.0176042	0.000604702	0.00120952
2	rs142534605	111347894	NA,A	NA,G	NA,0.981151	NA,0.00132199	NA,0.0314332	NA,0.0148192	0.000604274	0.00120866
2	rs149971763	111738453	NA,A	NA,G	NA,0.989087	NA,-0.0128897	NA,0.0411453	NA,0.122587	0.000604194	0.0012085
2	rs140937479	111728028	NA,A	NA,G	NA,0.989087	NA,-0.0116334	NA,0.0411453	NA,0.109368	0.000601167	0.00120245
2	rs147812574	111504149	NA,T	NA,G	NA,0.986111	NA,0.000947825	NA,0.0365264	NA,0.00908515	0.000601158	0.00120243
2	rs7014907	111205351	C,C	T,T	0.918489,0.852183	-0.0126165,0.00855745	0.00722595,0.0120441	1.09253,0.321128	0.000600836	0.00120212
2	rs117771392	111512333	NA,C	NA,T	NA,0.975198	NA,-0.0101207	NA,0.0274863	NA,0.147083	0.000599916	0.00119995
2	rs138842626	111221475	NA,A	NA,G	NA,0.940476	NA,-0.00192926	NA,0.0180669	NA,0.0385977	0.000599864	0.00119984
2	rs150153172	112004868	T,NA	C,NA	0.983101,NA	0.0158817,NA	0.0153396,NA	0.522138,NA	0.000599372	0.00119866
2	rs148603898	111443506	NA,G	NA,A	NA,0.985119	NA,-0.0107218	NA,0.0353055	NA,0.118406	0.000599208	0.00119853
2	rs117133253	111624043	NA,C	NA,T	NA,0.987103	NA,-0.0108255	NA,0.0378862	NA,0.110654	0.000599195	0.00119851
2	rs187762689	111254263	NA,T	NA,A	NA,0.989087	NA,-0.0110582	NA,0.0411453	NA,0.10341	0.000599113	0.00119834
2	rs187193793	111440823	NA,C	NA,A	NA,0.985119	NA,-0.0106276	NA,0.0353055	NA,0.117248	0.000599001	0.00119812
2	rs201365738	111402113	NA,C	NA,G	NA,0.984127	NA,0.00660169	NA,0.0342017	NA,0.0721465	0.000598375	0.00119687
2	rs150360717	111408223	NA,G	NA,A	NA,0.982143	NA,-0.00763887	NA,0.0322783	NA,0.0899505	0.000598342	0.0011968
2	rs117504545	111304705	NA,C	NA,T	NA,0.964286	NA,0.00905525	NA,0.0230345	NA,0.158494	0.000598309	0.00119673
2	rs148614533	111304510	NA,G	NA,A	NA,0.983135	NA,0.00145927	NA,0.0331973	NA,0.0155005	0.000598045	0.00119621
2	rs79207330	111249386	NA,G	NA,A	NA,0.947421	NA,0.00477139	NA,0.0191524	NA,0.0951425	0.000597943	0.001196
2	rs150878647	111456141	G,NA	A,NA	0.982107,NA	0.0114825,NA	0.014915,NA	0.355187,NA	0.000596541	0.00119316
2	rs117317185	111474325	NA,T	NA,C	NA,0.985119	NA,-0.00943992	NA,0.0353055	NA,0.102825	0.00059646	0.00119304
2	rs117572212	111319226	NA,G	NA,A	NA,0.984127	NA,-0.007582	NA,0.0342017	NA,0.0837781	0.000596352	0.00119282
2	rs77348770	111108547	NA,A	NA,G	NA,0.975198	NA,0.00839057	NA,0.0274863	NA,0.119092	0.000596063	0.00119224
2	rs74968779	111414861	NA,T	NA,C	NA,0.968254	NA,0.00732451	NA,0.0243817	NA,0.116984	0.000595933	0.00119198
2	rs76873757	111471516	NA,G	NA,A	NA,0.982143	NA,-0.00856307	NA,0.0322783	NA,0.101941	0.000595879	0.00119187
2	rs148769578	111149364	NA,G	NA,T	NA,0.96627	NA,0.00665511	NA,0.023678	NA,0.108653	0.000595341	0.0011908
2	rs144157382	111217860	NA,G	NA,A	NA,0.951389	NA,-0.00131095	NA,0.0198773	NA,0.0234593	0.000594523	0.00118916
2	rs12680581	111467053	NA,C	NA,T	NA,0.046627	NA,0.00415068	NA,0.0202746	NA,0.0768654	0.00059417	0.00118846
2	rs150379792	111132903	NA,C	NA,G	NA,0.964286	NA,0.00339098	NA,0.0230345	NA,0.0540571	0.000593965	0.00118805
2	rs374858156	111215210	NA,G	NA,C	NA,0.972222	NA,-0.0027178	NA,0.0260119	NA,0.037732	0.000593678	0.00118748
2	rs138844989	111305716	NA,A	NA,G	NA,0.989087	NA,-0.0058075	NA,0.0411453	NA,0.0517072	0.000593637	0.00118739
2	rs79960599	111935444	NA,C	NA,G	NA,0.830357	NA,-0.00542126	NA,0.0113894	NA,0.197855	0.000593455	0.00118703
2	rs78890753	111085050	NA,C	NA,T	NA,0.938492	NA,-0.00323405	NA,0.0177919	NA,0.0676467	0.000593452	0.00118702
2	rs140106652	111853478	NA,A	NA,T	NA,0.984127	NA,-0.00620503	NA,0.0342017	NA,0.0675088	0.000593397	0.00118691
2	rs138350382	112016514	NA,T	NA,G	NA,0.96131	NA,-0.0036974	NA,0.0221651	NA,0.0617215	0.000593388	0.00118689
2	rs147064957	111295850	NA,G	NA,A	NA,0.983135	NA,-0.00277125	NA,0.0331973	NA,0.029899	0.000593371	0.00118686
2	rs116876936	111807580	C,NA	T,NA	0.984095,NA	0.0500833,NA	0.0158037,NA	2.81553,NA	0.000590127	0.00118029
2	rs117264078	111676464	A,NA	G,NA	0.977137,NA	-0.0135426,NA	0.0132281,NA	0.51436,NA	0.000586405	0.00117302
2	rs79208764	111901198	A,NA	G,NA	0.980119,NA	0.0361336,NA	0.0141639,NA	1.96906,NA	0.000584952	0.00116996
2	rs117068563	111762807	G,NA	A,NA	0.965209,NA	0.011055,NA	0.0107893,NA	0.514931,NA	0.000583565	0.00116696
2	rs62520726	111990625	C,NA	T,NA	0.993042,NA	0.0387617,NA	0.0237851,NA	0.986434,NA	0.000559198	0.00111839
2	rs72672983	111367388	A,NA	G,NA	0.980119,NA	0.0448415,NA	0.0141639,NA	2.81077,NA	0.000556823	0.00111358
2	rs62527307	111175835	G,NA	A,NA	0.919483,NA	-0.0122001,NA	0.00726648,NA	1.03076,NA	0.000554124	0.0011074
2	rs7819770	111982048	T,T	C,C	0.234592,0.579365	-0.0216038,0.0064947	0.00466591,0.00865913	5.4372,0.343681	0.000551167	0.00110447
2	rs138593398	111612359	G,NA	A,NA	0.980119,NA	0.0476084,NA	0.0141639,NA	3.11017,NA	0.000550831	0.00110182
2	rs74609063	111810323	T,NA	C,NA	0.970179,NA	0.034822,NA	0.0116239,NA	2.56257,NA	0.000546369	0.00109273
2	rs72672996	111475829	G,NA	T,NA	0.976143,NA	0.0426637,NA	0.0129561,NA	3.00372,NA	0.000531965	0.00106389
2	rs13275829	111938504	C,NA	T,NA	0.862823,NA	0.000253618,NA	0.00574696,NA	0.0155627,NA	0.0005293	0.00105841
2	rs10505141	111154786	C,C	T,T	0.982107,0.895833	-0.0286595,0.00369779	0.014915,0.0139934	1.26229,0.101502	0.000527436	0.00105461
2	rs35609046	111992000	C,C	T,T	0.232604,0.582341	-0.0214801,0.00698971	0.00467973,0.00866769	5.35341,0.376743	0.000526309	0.00105449
2	rs28897068	111900725	G,NA	T,NA	0.900596,NA	0.01271,NA	0.00660805,NA	1.26418,NA	0.000524068	0.00104824
2	rs2350727	111200782	C,C	A,A	0.929423,0.852183	-0.011986,0.00819714	0.00771974,0.0120441	0.918988,0.304406	0.000523899	0.00104815
2	rs118036439	111762822	T,NA	C,NA	0.982107,NA	0.046684,NA	0.014915,NA	2.75745,NA	0.000521194	0.00104245
2	rs35076556	111934320	T,NA	G,NA	0.864811,NA	0.000295555,NA	0.0057824,NA	0.0180747,NA	0.000519571	0.00103897
2	rs34285191	111665920	A,A	G,G	0.878728,0.862103	0.0334498,0.0175498	0.00605664,0.0123978	7.4768,0.804361	0.000518619	0.0015075
2	rs16881002	111674630	C,C	T,T	0.878728,0.862103	0.0334498,0.0175151	0.00605664,0.0123978	7.4768,0.80209	0.000518509	0.00150567
2	rs12545248	111200629	A,A	G,G	0.929423,0.852183	-0.0119484,0.00812554	0.00771974,0.0120441	0.914795,0.301118	0.000517285	0.00103492
2	rs188867344	111357310	A,NA	T,NA	0.978131,NA	0.00934022,NA	0.0135185,NA	0.310145,NA	0.000516614	0.0010333
2	rs111359011	111751558	A,NA	G,NA	0.983101,NA	0.0141691,NA	0.0153396,NA	0.448979,NA	0.000515501	0.00103112
2	rs1552880	111621137	C,C	T,T	0.61332,0.823413	-0.0104056,-0.0258462	0.00405994,0.0112102	1.98392,1.67502	0.000514869	0.00102973
2	rs62526926	111829321	A,A	G,G	0.82008,0.998016	-0.0106933,-0.0956234	0.00514721,0.0960615	1.42302,0.495499	0.000511918	0.00102233
2	rs72672982	111345699	C,NA	T,NA	0.977137,NA	0.0422733,NA	0.0132281,NA	2.85549,NA	0.000511663	0.0010233
2	rs4735160	111662265	T,T	C,C	0.878728,0.862103	0.0334048,0.0174582	0.00605664,0.0123978	7.45842,0.798379	0.000511372	0.00147103
2	rs75018065	111433156	A,NA	G,NA	0.95328,NA	-0.0175873,NA	0.0093687,NA	1.21836,NA	0.000511077	0.00102118
2	rs117039283	111426823	T,NA	C,NA	0.982107,NA	0.0464581,NA	0.014915,NA	2.7351,NA	0.000509772	0.00101969
2	rs62530192	111803537	G,NA	A,NA	0.967197,NA	0.0309491,NA	0.0111,NA	2.27571,NA	0.000509074	0.00101814
2	rs117818009	111430701	T,NA	C,NA	0.982107,NA	0.0464191,NA	0.014915,NA	2.73125,NA	0.000508272	0.00101669
2	rs118055940	111573474	T,NA	C,NA	0.975149,NA	0.0213899,NA	0.0127009,NA	1.03548,NA	0.000505546	0.00101109
2	rs143150181	111792127	G,NA	T,NA	0.993042,NA	-0.0160242,NA	0.0237851,NA	0.300598,NA	0.000504592	0.00100943
2	rs146476522	111476214	T,NA	C,NA	0.965209,NA	0.00580656,NA	0.0107893,NA	0.228813,NA	0.000504517	0.00100914
2	rs13269197	111980415	C,C	A,A	0.232604,0.578373	-0.0213862,0.00672009	0.00467973,0.00865635	5.31176,0.358962	0.000504141	0.00100997
2	rs142255075	111960607	C,NA	T,NA	0.978131,NA	0.04097,NA	0.0135185,NA	2.61258,NA	0.000502179	0.00100438
2	rs62528254	111798590	T,NA	C,NA	0.967197,NA	0.0307916,NA	0.0111,NA	2.25672,NA	0.000501042	0.00100209
2	rs77830483	111570645	G,NA	A,NA	0.949304,NA	0.00317193,NA	0.00901262,NA	0.139734,NA	0.000500835	0.00100173
2	rs28367343	111979211	G,G	A,A	0.232604,0.577381	-0.0213862,0.00657582	0.00467973,0.00865361	5.31176,0.349383	0.000500399	0.00100247
2	rs11776016	111602994	T,NA	C,NA	0.985089,NA	0.0123953,NA	0.0163138,NA	0.34933,NA	0.000496641	0.00099329
2	rs117025965	111212068	C,NA	T,NA	0.979125,NA	-0.0219276,NA	0.0138296,NA	0.947537,NA	0.000494669	0.000989622
2	rs62528252	111785553	A,NA	G,NA	0.992048,NA	0.0360114,NA	0.0222601,NA	0.975861,NA	0.000494033	0.00098818
2	rs10505153	111836476	C,NA	T,NA	0.899602,NA	0.0111681,NA	0.00657888,NA	1.04774,NA	0.000493318	0.000986749
2	rs10505152	111836805	A,NA	T,NA	0.899602,NA	0.0111681,NA	0.00657888,NA	1.04774,NA	0.000493318	0.000986749
2	rs1080305	111671190	G,G	T,T	0.878728,0.862103	0.0332646,0.0175324	0.00605664,0.0123978	7.4014,0.803221	0.000490683	0.00138172
2	rs143472385	112020972	T,NA	C,NA	0.991054,NA	-0.0269601,NA	0.0209976,NA	0.70081,NA	0.000488742	0.000977476
2	rs113199181	111573937	T,NA	G,NA	0.969185,NA	0.00642838,NA	0.0114407,NA	0.240941,NA	0.000486779	0.000973693
2	rs4876347	111993139	T,T	C,C	0.233598,0.583333	-0.0214036,0.00671684	0.00467279,0.00867062	5.33356,0.357994	0.000485841	0.00097347
2	rs76907106	111647323	G,NA	A,NA	0.94831,NA	0.00346608,NA	0.00893021,NA	0.156194,NA	0.000484469	0.000968975
2	rs78287915	111485050	G,NA	A,NA	0.977137,NA	0.0415429,NA	0.0132281,NA	2.773,NA	0.000483774	0.00096754
2	rs55918920	111186829	G,G	A,A	0.875746,0.938492	0.0153833,-0.00199157	0.0059937,0.0177919	1.98839,0.0405419	0.000476728	0.000953649
2	rs73323368	111850446	G,NA	T,NA	0.971173,NA	0.0333893,NA	0.0118166,NA	2.32618,NA	0.000471802	0.000943647
2	rs116871946	111471071	T,NA	C,NA	0.947316,NA	0.00295106,NA	0.0088502,NA	0.131475,NA	0.000469634	0.000939336
2	rs138681996	111951896	C,NA	T,NA	0.976143,NA	0.00785599,NA	0.0129561,NA	0.264177,NA	0.00046811	0.000936293
2	rs141063145	111536312	T,NA	G,NA	0.992048,NA	0.0572814,NA	0.0222601,NA	1.99679,NA	0.000466868	0.000934071
2	rs10113434	111935796	C,C	T,T	0.232604,0.574405	-0.0215074,0.0042977	0.00467973,0.00864561	5.36556,0.208224	0.000466282	0.00093422
2	rs55939777	112076529	T,NA	C,NA	0.989066,NA	-0.0182419,NA	0.0190121,NA	0.471967,NA	0.000465741	0.000931588
2	rs58685030	111824370	T,NA	C,NA	0.970179,NA	0.0331045,NA	0.0116239,NA	2.35656,NA	0.000463391	0.000926824
2	rs7007326	111769300	A,NA	C,NA	0.967197,NA	0.0308072,NA	0.0111,NA	2.2586,NA	0.000462868	0.000925819
2	rs12547306	111196731	T,T	A,A	0.929423,0.852183	-0.011503,0.00782191	0.00771974,0.0120441	0.865808,0.287304	0.000462774	0.000925884
2	rs114148159	111998806	C,NA	A,NA	0.975149,NA	0.0354839,NA	0.0127009,NA	2.28325,NA	0.000462082	0.000924138
2	rs10095358	112007991	C,C	T,T	0.232604,0.578373	-0.0211302,0.00677606	0.00467973,0.00865635	5.19902,0.362757	0.000461817	0.000924989
2	rs4876328	111977928	G,G	C,C	0.232604,0.580357	-0.0213415,0.00543953	0.00467973,0.00866195	5.29198,0.27571	0.000461767	0.000925042
2	rs62520666	111925610	G,NA	A,NA	0.968191,NA	0.0332345,NA	0.0112664,NA	2.49772,NA	0.000461733	0.000923503
2	rs16881074	111830080	C,NA	T,NA	0.899602,NA	0.0107418,NA	0.00657888,NA	0.989209,NA	0.000460329	0.000920782
2	rs112440322	112074879	T,NA	C,NA	0.976143,NA	-0.0221182,NA	0.0129561,NA	1.05654,NA	0.000459675	0.000919404
2	rs12678413	111683718	A,A	G,G	0.878728,0.862103	0.0330295,0.0174761	0.00605664,0.0123978	7.30622,0.799547	0.00045788	0.00124145
2	rs62520688	111930261	T,NA	C,NA	0.968191,NA	0.0331302,NA	0.0112664,NA	2.48473,NA	0.000457332	0.000914703
2	rs62522416	111855620	A,NA	T,NA	0.970179,NA	0.0329527,NA	0.0116239,NA	2.33876,NA	0.000457158	0.000914363
2	rs72672992	111448402	G,NA	T,NA	0.986084,NA	0.0426302,NA	0.0168779,NA	1.93767,NA	0.000457134	0.000914298
2	rs17408169	111933183	G,NA	A,NA	0.976143,NA	0.00753786,NA	0.0129561,NA	0.251267,NA	0.000456304	0.000912686
2	rs62522385	111844737	C,NA	T,NA	0.970179,NA	0.0329016,NA	0.0116239,NA	2.3328,NA	0.000455099	0.000910246
2	rs62522415	111854075	T,NA	A,NA	0.970179,NA	0.0329016,NA	0.0116239,NA	2.3328,NA	0.000455099	0.000910246
2	rs61536543	111855227	A,NA	G,NA	0.970179,NA	0.0329016,NA	0.0116239,NA	2.3328,NA	0.000455099	0.000910246
2	rs1602045	111845730	C,NA	T,NA	0.970179,NA	0.0329016,NA	0.0116239,NA	2.3328,NA	0.000455099	0.000910246
2	rs2351326	111847246	A,NA	G,NA	0.970179,NA	0.0329016,NA	0.0116239,NA	2.3328,NA	0.000455099	0.000910246
2	rs2171708	111846636	C,NA	T,NA	0.970179,NA	0.0329016,NA	0.0116239,NA	2.3328,NA	0.000455099	0.000910246
2	rs78111053	111846163	A,NA	T,NA	0.970179,NA	0.0329016,NA	0.0116239,NA	2.3328,NA	0.000455099	0.000910246
2	rs62522387	111847471	T,NA	C,NA	0.970179,NA	0.0329016,NA	0.0116239,NA	2.3328,NA	0.000455099	0.000910246
2	rs1602043	111846155	T,NA	A,NA	0.970179,NA	0.0329016,NA	0.0116239,NA	2.3328,NA	0.000455099	0.000910246
2	rs1602044	111845965	C,NA	A,NA	0.970179,NA	0.0329016,NA	0.0116239,NA	2.3328,NA	0.000455099	0.000910246
2	rs62522388	111847655	A,NA	G,NA	0.970179,NA	0.0329016,NA	0.0116239,NA	2.3328,NA	0.000455099	0.000910246
2	rs62522389	111847775	A,NA	T,NA	0.970179,NA	0.0329016,NA	0.0116239,NA	2.3328,NA	0.000455099	0.000910246
2	rs16881214	111855997	G,NA	A,NA	0.970179,NA	0.0329016,NA	0.0116239,NA	2.3328,NA	0.000455099	0.000910246
2	rs1602041	111847000	A,NA	T,NA	0.970179,NA	0.0329016,NA	0.0116239,NA	2.3328,NA	0.000455099	0.000910246
2	rs16881198	111854567	T,NA	C,NA	0.970179,NA	0.0329016,NA	0.0116239,NA	2.3328,NA	0.000455099	0.000910246
2	rs62522411	111850637	C,NA	A,NA	0.970179,NA	0.0328449,NA	0.0116239,NA	2.32618,NA	0.000452833	0.000905714
2	rs62522412	111850672	T,NA	G,NA	0.970179,NA	0.0328449,NA	0.0116239,NA	2.32618,NA	0.000452833	0.000905714
2	rs62522391	111848261	G,NA	A,NA	0.970179,NA	0.0328449,NA	0.0116239,NA	2.32618,NA	0.000452833	0.000905714
2	rs62522413	111850847	C,NA	A,NA	0.970179,NA	0.0328449,NA	0.0116239,NA	2.32618,NA	0.000452833	0.000905714
2	rs1602038	111849542	G,NA	A,NA	0.970179,NA	0.0328449,NA	0.0116239,NA	2.32618,NA	0.000452833	0.000905714
2	rs2882627	111844273	C,NA	T,NA	0.970179,NA	0.0328449,NA	0.0116239,NA	2.32618,NA	0.000452833	0.000905714
2	rs62522376	111842446	C,NA	T,NA	0.969185,NA	0.0316971,NA	0.0114407,NA	2.2521,NA	0.000452184	0.000904413
2	rs10100737	112006204	T,T	A,A	0.232604,0.579365	-0.0211302,0.00648416	0.00467973,0.00865913	5.19902,0.342979	0.000451562	0.000904454
2	rs2130186	111846734	A,NA	C,NA	0.970179,NA	0.0327939,NA	0.0116239,NA	2.32023,NA	0.000450811	0.000901672
2	rs77731846	111827287	A,NA	T,NA	0.994036,NA	0.0339583,NA	0.0256781,NA	0.730455,NA	0.000450275	0.000900619
2	rs60797222	111187927	G,G	A,A	0.874751,0.938492	0.0150976,-0.00114638	0.00597324,0.0177919	1.93981,0.022905	0.000449818	0.000899826
2	rs139673448	111960140	C,NA	A,NA	0.985089,NA	-0.016019,NA	0.0163138,NA	0.486604,NA	0.000449463	0.000899205
2	rs192747885	111183464	G,NA	T,NA	0.99006,NA	0.0186956,NA	0.01993,NA	0.458154,NA	0.00044875	0.000897559
2	rs1602039	111849144	A,NA	C,NA	0.970179,NA	0.0327372,NA	0.0116239,NA	2.31363,NA	0.000448586	0.000897223
2	rs4514011	111946760	T,T	C,C	0.233598,0.576389	-0.0213808,0.00522818	0.00467279,0.00865091	5.32342,0.263117	0.000447564	0.000896731
2	rs16880943	111653713	C,C	A,A	0.878728,0.860119	0.0329395,0.0177651	0.00605664,0.0123238	7.26996,0.825544	0.000447384	0.00120823
2	rs72674907	111502852	T,NA	C,NA	0.971173,NA	0.0388581,NA	0.0118166,NA	2.99678,NA	0.000446006	0.000892046
2	rs62520733	112008930	C,NA	G,NA	0.99006,NA	0.0305971,NA	0.01993,NA	0.904034,NA	0.000443111	0.000886329
2	rs1602040	111847004	C,NA	T,NA	0.970179,NA	0.0325784,NA	0.0116239,NA	2.29521,NA	0.00044247	0.000884994
2	rs62522386	111845449	T,NA	C,NA	0.970179,NA	0.0325784,NA	0.0116239,NA	2.29521,NA	0.00044247	0.000884994
2	rs149691362	111935074	A,NA	C,NA	0.977137,NA	0.0389615,NA	0.0132281,NA	2.49137,NA	0.00044221	0.000884474
2	rs62522417	111857362	T,NA	G,NA	0.970179,NA	0.0325274,NA	0.0116239,NA	2.2893,NA	0.000440539	0.000881133
2	rs1116033	112061498	T,NA	A,NA	0.019881,NA	0.0171606,NA	0.0141638,NA	0.646517,NA	0.000439863	0.000879859
2	rs4236805	111188098	T,T	C,C	0.555666,0.5	0.00721268,0.0010584	0.00397904,0.00854935	1.15563,0.0450463	0.000437121	0.000874565
2	rs62528216	111715041	T,T	G,G	0.802187,0.998016	-0.00925167,-0.128362	0.00496334,0.0960615	1.20536,0.741201	0.000436976	0.000872996
2	rs76027174	111327489	C,NA	A,NA	0.970179,NA	-0.0102912,NA	0.0116239,NA	0.424849,NA	0.000436548	0.000873198
2	rs59243778	111843762	A,NA	T,NA	0.970179,NA	0.0324198,NA	0.0116239,NA	2.27686,NA	0.000436518	0.000873093
2	rs73323337	111843330	T,NA	C,NA	0.970179,NA	0.0323631,NA	0.0116239,NA	2.27033,NA	0.000434431	0.000868921
2	rs4634614	111845042	C,NA	A,NA	0.970179,NA	0.0323631,NA	0.0116239,NA	2.27033,NA	0.000434431	0.000868921
2	rs62522382	111843501	T,NA	C,NA	0.970179,NA	0.0323631,NA	0.0116239,NA	2.27033,NA	0.000434431	0.000868921
2	rs56966024	111843693	A,NA	G,NA	0.970179,NA	0.0323631,NA	0.0116239,NA	2.27033,NA	0.000434431	0.000868921
2	rs117566531	111800534	T,NA	C,NA	0.982107,NA	0.0441271,NA	0.014915,NA	2.50995,NA	0.000434299	0.000868693
2	rs1387415	111913511	G,NA	A,NA	0.959245,NA	0.00506797,NA	0.00999958,NA	0.213048,NA	0.000433518	0.000867106
2	rs117571212	111722028	A,NA	G,NA	0.957256,NA	0.00481908,NA	0.00977441,NA	0.206216,NA	0.000432598	0.000865233
2	rs62522379	111842961	G,NA	A,NA	0.970179,NA	0.0323121,NA	0.0116239,NA	2.26446,NA	0.000432571	0.0008652
2	rs62522378	111842835	C,NA	T,NA	0.970179,NA	0.0323121,NA	0.0116239,NA	2.26446,NA	0.000432571	0.0008652
2	rs62522381	111843130	T,NA	C,NA	0.970179,NA	0.0323121,NA	0.0116239,NA	2.26446,NA	0.000432571	0.0008652
2	rs13253221	112015011	C,C	T,T	0.233598,0.578373	-0.0210061,0.00687711	0.00467279,0.00865635	5.15838,0.369645	0.00043236	0.000865991
2	rs62522377	111842745	G,NA	T,NA	0.970179,NA	0.0322611,NA	0.0116239,NA	2.2586,NA	0.000430726	0.000861512
2	rs62522380	111842973	A,NA	G,NA	0.970179,NA	0.0322611,NA	0.0116239,NA	2.2586,NA	0.000430726	0.000861512
2	rs117059991	111818609	A,NA	C,NA	0.985089,NA	0.01407,NA	0.0163138,NA	0.410683,NA	0.000430407	0.000860885
2	rs11998106	111926358	G,NA	A,NA	0.965209,NA	0.0307689,NA	0.0107893,NA	2.36178,NA	0.000428587	0.00085725
2	rs923432	111842113	T,NA	A,NA	0.970179,NA	0.0321535,NA	0.0116239,NA	2.24625,NA	0.000426885	0.000853832
2	rs923431	111842070	A,NA	G,NA	0.970179,NA	0.0321535,NA	0.0116239,NA	2.24625,NA	0.000426885	0.000853832
2	rs923430	111842038	C,NA	G,NA	0.970179,NA	0.0321535,NA	0.0116239,NA	2.24625,NA	0.000426885	0.000853832
2	rs62522375	111841542	C,NA	A,NA	0.970179,NA	0.0320969,NA	0.0116239,NA	2.23977,NA	0.000424891	0.000849846
2	rs62522374	111841523	G,NA	T,NA	0.970179,NA	0.0320969,NA	0.0116239,NA	2.23977,NA	0.000424891	0.000849846
2	rs16881150	111841414	C,NA	T,NA	0.970179,NA	0.0320969,NA	0.0116239,NA	2.23977,NA	0.000424891	0.000849846
2	rs62522373	111841298	A,NA	G,NA	0.970179,NA	0.0320969,NA	0.0116239,NA	2.23977,NA	0.000424891	0.000849846
2	rs62522372	111841053	C,NA	T,NA	0.970179,NA	0.0320969,NA	0.0116239,NA	2.23977,NA	0.000424891	0.000849846
2	rs10105281	111942570	T,T	C,C	0.233598,0.578373	-0.0213357,0.00450043	0.00467279,0.00865635	5.30341,0.219586	0.000423939	0.000849367
2	rs78301329	111166062	G,G	A,A	0.982107,0.895833	-0.0264579,0.00507055	0.014915,0.0139934	1.11874,0.144427	0.000423592	0.000847045
2	rs62522366	111839604	A,NA	G,NA	0.970179,NA	0.0320459,NA	0.0116239,NA	2.23394,NA	0.000423114	0.000846292
2	rs62522367	111839663	A,NA	C,NA	0.970179,NA	0.0320459,NA	0.0116239,NA	2.23394,NA	0.000423114	0.000846292
2	rs62522368	111839763	C,NA	T,NA	0.970179,NA	0.0320459,NA	0.0116239,NA	2.23394,NA	0.000423114	0.000846292
2	rs62522369	111839915	A,NA	G,NA	0.970179,NA	0.0320459,NA	0.0116239,NA	2.23394,NA	0.000423114	0.000846292
2	rs62522370	111840001	G,NA	A,NA	0.970179,NA	0.0320459,NA	0.0116239,NA	2.23394,NA	0.000423114	0.000846292
2	rs62522365	111839508	T,NA	C,NA	0.970179,NA	0.0320459,NA	0.0116239,NA	2.23394,NA	0.000423114	0.000846292
2	rs62522364	111839244	G,NA	A,NA	0.970179,NA	0.0320459,NA	0.0116239,NA	2.23394,NA	0.000423114	0.000846292
2	rs75281114	111167623	A,A	T,T	0.982107,0.895833	-0.0263854,0.00521298	0.014915,0.0139934	1.11416,0.149049	0.000421972	0.000843807
2	rs73323309	111838762	A,NA	C,NA	0.970179,NA	0.0319949,NA	0.0116239,NA	2.22812,NA	0.000421352	0.000842769
2	rs16881124	111837742	T,NA	A,NA	0.970179,NA	0.0319949,NA	0.0116239,NA	2.22812,NA	0.000421352	0.000842769
2	rs62522363	111839186	T,NA	G,NA	0.970179,NA	0.0319949,NA	0.0116239,NA	2.22812,NA	0.000421352	0.000842769
2	rs62522362	111838744	C,NA	T,NA	0.970179,NA	0.0319949,NA	0.0116239,NA	2.22812,NA	0.000421352	0.000842769
2	rs62522418	111857382	G,NA	A,NA	0.970179,NA	0.0319949,NA	0.0116239,NA	2.22812,NA	0.000421352	0.000842769
2	rs1387411	111838079	C,NA	T,NA	0.970179,NA	0.0319949,NA	0.0116239,NA	2.22812,NA	0.000421352	0.000842769
2	rs73321700	111837712	C,NA	T,NA	0.970179,NA	0.0319949,NA	0.0116239,NA	2.22812,NA	0.000421352	0.000842769
2	rs2220482	111838329	T,NA	C,NA	0.970179,NA	0.0319949,NA	0.0116239,NA	2.22812,NA	0.000421352	0.000842769
2	rs151087889	111886574	T,NA	C,NA	0.99006,NA	-0.0142911,NA	0.01993,NA	0.324831,NA	0.000419838	0.000839915
2	rs16881121	111837226	A,NA	G,NA	0.970179,NA	0.0319383,NA	0.0116239,NA	2.22167,NA	0.000419412	0.00083889
2	rs73321698	111837437	A,NA	T,NA	0.970179,NA	0.0319383,NA	0.0116239,NA	2.22167,NA	0.000419412	0.00083889
2	rs73321695	111837412	T,NA	C,NA	0.970179,NA	0.0319383,NA	0.0116239,NA	2.22167,NA	0.000419412	0.00083889
2	rs16881112	111837086	G,NA	A,NA	0.970179,NA	0.0319383,NA	0.0116239,NA	2.22167,NA	0.000419412	0.00083889
2	rs16881123	111837605	G,NA	A,NA	0.970179,NA	0.0319383,NA	0.0116239,NA	2.22167,NA	0.000419412	0.00083889
2	rs2351324	111837879	C,NA	T,NA	0.970179,NA	0.0319383,NA	0.0116239,NA	2.22167,NA	0.000419412	0.00083889
2	rs62522360	111836888	T,NA	C,NA	0.970179,NA	0.0319383,NA	0.0116239,NA	2.22167,NA	0.000419412	0.00083889
2	rs16880675	111414729	A,NA	G,NA	0.975149,NA	0.0120598,NA	0.0127009,NA	0.465526,NA	0.000419316	0.000838807
2	rs62520245	111836739	T,NA	C,NA	0.970179,NA	0.0318874,NA	0.0116239,NA	2.21587,NA	0.000417682	0.000835431
2	rs73321692	111837362	C,NA	T,NA	0.970179,NA	0.0318874,NA	0.0116239,NA	2.21587,NA	0.000417682	0.000835431
2	rs73321691	111837344	T,NA	C,NA	0.970179,NA	0.0318874,NA	0.0116239,NA	2.21587,NA	0.000417682	0.000835431
2	rs62520244	111836370	T,NA	A,NA	0.970179,NA	0.0318874,NA	0.0116239,NA	2.21587,NA	0.000417682	0.000835431
2	rs16881101	111836596	C,NA	T,NA	0.970179,NA	0.0318874,NA	0.0116239,NA	2.21587,NA	0.000417682	0.000835431
2	rs59097789	111423601	T,NA	C,NA	0.976143,NA	0.012629,NA	0.0129561,NA	0.4819,NA	0.000417261	0.000834702
2	rs34991511	111656235	A,A	G,G	0.878728,0.862103	0.0327046,0.0174319	0.00605664,0.0123978	7.17573,0.796665	0.000417217	0.00108069
2	rs62527306	111170045	A,NA	T,NA	0.923459,NA	-0.0105,NA	0.00743677,NA	0.801408,NA	0.000416635	0.000832885
2	rs73321626	111836060	T,NA	C,NA	0.970179,NA	0.0318308,NA	0.0116239,NA	2.20943,NA	0.000415778	0.000831624
2	rs62520243	111836234	T,NA	C,NA	0.970179,NA	0.0318308,NA	0.0116239,NA	2.20943,NA	0.000415778	0.000831624
2	rs62520242	111835940	G,NA	T,NA	0.970179,NA	0.0318308,NA	0.0116239,NA	2.20943,NA	0.000415778	0.000831624
2	rs16880474	111168633	C,C	T,T	0.982107,0.895833	-0.0263854,0.00469571	0.014915,0.0139934	1.11416,0.132415	0.000415742	0.000831351
2	rs16881088	111835593	C,NA	T,NA	0.970179,NA	0.0317798,NA	0.0116239,NA	2.20365,NA	0.00041408	0.000828229
2	rs75396706	111835660	A,NA	G,NA	0.970179,NA	0.0317798,NA	0.0116239,NA	2.20365,NA	0.00041408	0.000828229
2	rs16881145	111841215	A,NA	C,NA	0.970179,NA	0.0317798,NA	0.0116239,NA	2.20365,NA	0.00041408	0.000828229
2	rs6983282	111835388	A,NA	G,NA	0.970179,NA	0.0317798,NA	0.0116239,NA	2.20365,NA	0.00041408	0.000828229
2	rs73321623	111835530	A,NA	G,NA	0.970179,NA	0.0317798,NA	0.0116239,NA	2.20365,NA	0.00041408	0.000828229
2	rs59790465	111184628	C,C	A,A	0.875746,0.938492	0.0148667,-0.00217318	0.0059937,0.0177919	1.88194,0.0444158	0.000413953	0.000828097
2	rs80001085	111597995	A,NA	C,NA	0.984095,NA	0.00784753,NA	0.0158037,NA	0.20796,NA	0.000413333	0.000826809
2	rs72674991	111727393	G,NA	A,NA	0.976143,NA	0.0350396,NA	0.0129561,NA	2.16487,NA	0.000412835	0.000825688
2	rs74849138	111116612	C,NA	T,NA	0.929423,NA	0.00588864,NA	0.00771974,NA	0.351073,NA	0.000410881	0.000821819
2	rs13273501	111767191	A,A	T,T	0.922465,0.865079	0.0337563,0.0288812	0.00739292,0.0125123	5.3036,1.67806	0.00041069	0.000848173
2	rs73312563	111170502	A,A	G,G	0.982107,0.895833	-0.0257451,0.00650429	0.014915,0.0139934	1.07404,0.192419	0.000410445	0.000820771
2	rs7843429	111810987	A,NA	C,NA	0.898608,NA	0.00980402,NA	0.00655017,NA	0.871419,NA	0.000409903	0.000819936
2	rs62520665	111901091	T,NA	C,NA	0.969185,NA	0.0319187,NA	0.0114407,NA	2.27801,NA	0.000409548	0.000819164
2	rs62522414	111853557	C,NA	G,NA	0.970179,NA	0.0316347,NA	0.0116239,NA	2.18721,NA	0.000409323	0.000818716
2	rs35496562	111700742	C,NA	T,NA	0.955268,NA	0.0346528,NA	0.00956466,NA	3.5358,NA	0.000408431	0.000817153
2	rs17407907	111925294	G,NA	A,NA	0.975149,NA	0.00687487,NA	0.0127009,NA	0.230396,NA	0.000407417	0.000814928
2	rs60472728	111171697	T,T	G,G	0.982107,0.895833	-0.0253344,0.00746427	0.014915,0.0139934	1.04867,0.226397	0.000407306	0.000814502
2	rs7002594	111834981	C,NA	T,NA	0.970179,NA	0.0315139,NA	0.0116239,NA	2.17357,NA	0.00040545	0.000810973
2	rs7002442	111834862	C,NA	T,NA	0.970179,NA	0.0314573,NA	0.0116239,NA	2.16721,NA	0.000403665	0.000807403
2	rs62520241	111834654	C,NA	T,NA	0.970179,NA	0.0314573,NA	0.0116239,NA	2.16721,NA	0.000403665	0.000807403
2	rs58439854	111414644	A,NA	C,NA	0.976143,NA	0.0121596,NA	0.0129561,NA	0.458448,NA	0.000403553	0.000807284
2	rs75243947	111498941	A,NA	G,NA	0.968191,NA	0.00559957,NA	0.0112664,NA	0.208185,NA	0.00040315	0.000806485
2	rs7014432	111758165	A,NA	C,NA	0.967197,NA	0.0291449,NA	0.0111,NA	2.06308,NA	0.000400361	0.000800827
2	rs118147156	111179299	G,NA	A,NA	0.969185,NA	0.00323182,NA	0.0114407,NA	0.109259,NA	0.000399581	0.000799284
2	rs62520239	111834509	C,NA	A,NA	0.970179,NA	0.0313138,NA	0.0116239,NA	2.15108,NA	0.00039921	0.000798495
2	rs34941221	111949718	T,NA	A,NA	0.975149,NA	0.0320119,NA	0.0127009,NA	1.93105,NA	0.00039723	0.000794609
2	rs117083124	111947186	G,NA	T,NA	0.985089,NA	-0.0170327,NA	0.0163138,NA	0.528042,NA	0.000396624	0.000793338
2	rs1844316	111830411	T,NA	C,NA	0.970179,NA	0.0311916,NA	0.0116239,NA	2.13741,NA	0.000395502	0.00079108
2	rs1427176	112079545	T,NA	C,NA	0.035785,NA	0.0110097,NA	0.0106439,NA	0.521484,NA	0.000395149	0.000790507
2	rs56700226	111181050	T,T	C,C	0.969185,0.973214	0.0338105,0.022684	0.0114407,0.0264757	2.5053,0.407198	0.000394771	0.000789655
2	rs17480579	111375678	A,NA	G,NA	0.944334,NA	0.00443234,NA	0.00862346,NA	0.216624,NA	0.000394573	0.00078919
2	rs2162462	112045524	T,NA	C,NA	0.036779,NA	0.0110723,NA	0.0105045,NA	0.534828,NA	0.000393437	0.000787086
2	rs62520662	111879966	A,NA	G,NA	0.969185,NA	0.031385,NA	0.0114407,NA	2.21587,NA	0.000392756	0.000785588
2	rs190993450	111239197	G,NA	T,NA	0.982107,NA	0.0361286,NA	0.014915,NA	1.81184,NA	0.000392747	0.000785626
2	rs62526931	111833162	T,NA	C,NA	0.970179,NA	0.0310842,NA	0.0116239,NA	2.12542,NA	0.000392307	0.000784692
2	rs62528264	111834454	C,NA	A,NA	0.970179,NA	0.0310842,NA	0.0116239,NA	2.12542,NA	0.000392307	0.000784692
2	rs77171107	111860600	G,NA	A,NA	0.970179,NA	0.0310491,NA	0.0116239,NA	2.12152,NA	0.000391277	0.000782633
2	rs12544012	112024497	A,NA	G,NA	0.039761,NA	0.0104657,NA	0.0101186,NA	0.521441,NA	0.000391031	0.000782283
2	rs7016989	111822043	G,NA	A,NA	0.969185,NA	0.0299344,NA	0.0114407,NA	2.05138,NA	0.000390988	0.000782052
2	rs73329127	111421802	T,NA	C,NA	0.976143,NA	0.0116555,NA	0.0129561,NA	0.433765,NA	0.000389887	0.00077995
2	rs62528263	111833246	G,NA	A,NA	0.970179,NA	0.0309768,NA	0.0116239,NA	2.11348,NA	0.00038917	0.00077842
2	rs111693199	111833433	A,NA	G,NA	0.970179,NA	0.0309768,NA	0.0116239,NA	2.11348,NA	0.00038917	0.00077842
2	rs116222960	111833118	T,NA	G,NA	0.970179,NA	0.0309768,NA	0.0116239,NA	2.11348,NA	0.00038917	0.00077842
2	rs139323709	111833129	T,NA	C,NA	0.970179,NA	0.0309768,NA	0.0116239,NA	2.11348,NA	0.00038917	0.00077842
2	rs62526932	111833232	A,NA	G,NA	0.970179,NA	0.0309768,NA	0.0116239,NA	2.11348,NA	0.00038917	0.00077842
2	rs16880470	111167534	C,C	A,A	0.982107,0.895833	-0.0255987,0.0053622	0.014915,0.0139934	1.06497,0.153925	0.000389028	0.000777952
2	rs62520663	111880959	T,NA	C,NA	0.994036,NA	0.034993,NA	0.0256781,NA	0.762058,NA	0.000388866	0.000777826
2	rs62526930	111833075	C,NA	A,NA	0.970179,NA	0.0309259,NA	0.0116239,NA	2.10783,NA	0.000387705	0.00077549
2	rs182283729	112031003	A,NA	C,NA	0.985089,NA	0.0111272,NA	0.0163138,NA	0.305224,NA	0.000387668	0.000775404
2	rs75564863	111817078	C,NA	T,NA	0.971173,NA	0.0309692,NA	0.0118166,NA	2.05692,NA	0.000387578	0.000775239
2	rs62530228	111817064	T,NA	C,NA	0.971173,NA	0.0309692,NA	0.0118166,NA	2.05692,NA	0.000387578	0.000775239
2	rs74617447	111368986	A,NA	G,NA	0.976143,NA	-0.0112051,NA	0.0129561,NA	0.412153,NA	0.000387053	0.000774266
2	rs3134526	112056034	A,NA	G,NA	0.036779,NA	0.0108662,NA	0.0105045,NA	0.521527,NA	0.0003868	0.00077381
2	rs62527302	111146954	G,NA	C,NA	0.927435,NA	-0.0104981,NA	0.00762141,NA	0.773726,NA	0.000386495	0.000772731
2	rs28780682	111133503	C,NA	T,NA	0.944334,NA	0.00407333,NA	0.00862346,NA	0.196083,NA	0.000385949	0.000771951
2	rs6992712	111863652	A,NA	T,NA	0.929423,NA	0.00287266,NA	0.00771974,NA	0.148861,NA	0.000385202	0.000770591
2	rs62526929	111831923	T,NA	C,NA	0.970179,NA	0.0308186,NA	0.0116239,NA	2.09594,NA	0.000384654	0.000769389
2	rs62526928	111831871	A,NA	G,NA	0.970179,NA	0.0308186,NA	0.0116239,NA	2.09594,NA	0.000384654	0.000769389
2	rs58499839	111823128	A,NA	G,NA	0.970179,NA	0.0307847,NA	0.0116239,NA	2.09219,NA	0.000383703	0.000767487
2	rs16880496	111177754	A,NA	G,NA	0.931412,NA	0.00357684,NA	0.00782246,NA	0.188768,NA	0.00038358	0.000767196
2	rs35182400	111446267	G,NA	A,NA	0.950298,NA	-0.00108497,NA	0.00909753,NA	0.0433181,NA	0.000383576	0.000767381
2	rs73321614	111831348	A,NA	G,NA	0.970179,NA	0.0307677,NA	0.0116239,NA	2.09032,NA	0.000383228	0.000766538
2	rs62520660	111869245	C,NA	G,NA	0.969185,NA	0.0310309,NA	0.0114407,NA	2.17513,NA	0.000382447	0.000764974
2	rs62526906	111822507	G,NA	A,NA	0.970179,NA	0.0307341,NA	0.0116239,NA	2.0866,NA	0.000382291	0.000764665
2	rs62526907	111822600	G,NA	A,NA	0.970179,NA	0.0307341,NA	0.0116239,NA	2.0866,NA	0.000382291	0.000764665
2	rs57005858	111822866	A,NA	T,NA	0.970179,NA	0.0307341,NA	0.0116239,NA	2.0866,NA	0.000382291	0.000764665
2	rs56992800	111822887	T,NA	C,NA	0.970179,NA	0.0307341,NA	0.0116239,NA	2.0866,NA	0.000382291	0.000764665
2	rs61224245	111822870	A,NA	C,NA	0.970179,NA	0.0307341,NA	0.0116239,NA	2.0866,NA	0.000382291	0.000764665
2	rs7832804	111161381	G,G	A,A	0.982107,0.895833	-0.0255488,0.00490191	0.014915,0.0139934	1.06188,0.138996	0.000381723	0.000763347
2	rs62526927	111831034	C,NA	A,NA	0.970179,NA	0.0307113,NA	0.0116239,NA	2.08408,NA	0.000381658	0.0007634
2	rs79661752	111365669	T,NA	A,NA	0.979125,NA	-0.0120516,NA	0.0138296,NA	0.416217,NA	0.000381406	0.000762993
2	rs78520603	111817423	G,NA	A,NA	0.970179,NA	0.0306779,NA	0.0116239,NA	2.0804,NA	0.000380738	0.000761559
2	rs78232724	111817422	G,NA	A,NA	0.970179,NA	0.0306779,NA	0.0116239,NA	2.0804,NA	0.000380738	0.000761559
2	rs6985976	111817831	T,NA	G,NA	0.970179,NA	0.0306779,NA	0.0116239,NA	2.0804,NA	0.000380738	0.000761559
2	rs1489359	111830570	G,NA	A,NA	0.970179,NA	0.0306604,NA	0.0116239,NA	2.07848,NA	0.000380259	0.000760602
2	rs7017172	111829206	A,NA	G,NA	0.970179,NA	0.0306604,NA	0.0116239,NA	2.07848,NA	0.000380259	0.000760602
2	rs113770889	111831758	A,NA	C,NA	0.970179,NA	0.0306604,NA	0.0116239,NA	2.07848,NA	0.000380259	0.000760602
2	rs7012252	111828658	G,NA	A,NA	0.970179,NA	0.0306604,NA	0.0116239,NA	2.07848,NA	0.000380259	0.000760602
2	rs1844315	111830312	C,NA	T,NA	0.970179,NA	0.0306604,NA	0.0116239,NA	2.07848,NA	0.000380259	0.000760602
2	rs1489357	111828544	C,NA	T,NA	0.970179,NA	0.0306604,NA	0.0116239,NA	2.07848,NA	0.000380259	0.000760602
2	rs62526924	111828467	C,NA	T,NA	0.970179,NA	0.0306604,NA	0.0116239,NA	2.07848,NA	0.000380259	0.000760602
2	rs62530217	111813409	A,NA	G,NA	0.970179,NA	0.0306604,NA	0.0116239,NA	2.07848,NA	0.000380259	0.000760602
2	rs62526923	111828427	A,NA	G,NA	0.970179,NA	0.0306604,NA	0.0116239,NA	2.07848,NA	0.000380259	0.000760602
2	rs142427686	111526519	G,NA	T,NA	0.983101,NA	0.00579361,NA	0.0153396,NA	0.151403,NA	0.000379734	0.000759609
2	rs60514372	111818748	C,NA	T,NA	0.970179,NA	0.0306273,NA	0.0116239,NA	2.07482,NA	0.000379352	0.000758789
2	rs114084092	111827381	A,NA	G,NA	0.970179,NA	0.0306273,NA	0.0116239,NA	2.07482,NA	0.000379352	0.000758789
2	rs73319789	111827301	G,NA	A,NA	0.970179,NA	0.0306273,NA	0.0116239,NA	2.07482,NA	0.000379352	0.000758789
2	rs6986809	111818365	A,NA	G,NA	0.970179,NA	0.0306273,NA	0.0116239,NA	2.07482,NA	0.000379352	0.000758789
2	rs112061881	111827359	T,NA	G,NA	0.970179,NA	0.0306273,NA	0.0116239,NA	2.07482,NA	0.000379352	0.000758789
2	rs7017811	111829605	A,NA	G,NA	0.970179,NA	0.030604,NA	0.0116239,NA	2.07226,NA	0.000378719	0.000757522
2	rs76157152	111204761	G,NA	A,NA	0.937376,NA	0.00162,NA	0.0081604,NA	0.0743586,NA	0.000378647	0.000757368
2	rs62526921	111827115	T,NA	A,NA	0.970179,NA	0.030571,NA	0.0116239,NA	2.06864,NA	0.000377828	0.00075574
2	rs62526896	111819723	A,NA	G,NA	0.970179,NA	0.030571,NA	0.0116239,NA	2.06864,NA	0.000377828	0.00075574
2	rs73319784	111826906	T,NA	C,NA	0.970179,NA	0.030571,NA	0.0116239,NA	2.06864,NA	0.000377828	0.00075574
2	rs62526919	111824551	C,NA	T,NA	0.970179,NA	0.030571,NA	0.0116239,NA	2.06864,NA	0.000377828	0.00075574
2	rs73319762	111823465	C,NA	A,NA	0.970179,NA	0.030571,NA	0.0116239,NA	2.06864,NA	0.000377828	0.00075574
2	rs62526912	111823818	G,NA	A,NA	0.970179,NA	0.030571,NA	0.0116239,NA	2.06864,NA	0.000377828	0.00075574
2	rs62526913	111823915	C,NA	T,NA	0.970179,NA	0.030571,NA	0.0116239,NA	2.06864,NA	0.000377828	0.00075574
2	rs62526914	111824067	T,NA	A,NA	0.970179,NA	0.030571,NA	0.0116239,NA	2.06864,NA	0.000377828	0.00075574
2	rs62526915	111824089	G,NA	A,NA	0.970179,NA	0.030571,NA	0.0116239,NA	2.06864,NA	0.000377828	0.00075574
2	rs62526916	111824104	T,NA	C,NA	0.970179,NA	0.030571,NA	0.0116239,NA	2.06864,NA	0.000377828	0.00075574
2	rs62526917	111824407	A,NA	T,NA	0.970179,NA	0.030571,NA	0.0116239,NA	2.06864,NA	0.000377828	0.00075574
2	rs74935935	111180748	C,C	G,G	0.969185,0.973214	0.0335305,0.0221016	0.0114407,0.0264757	2.47097,0.393795	0.000376889	0.000753893
2	rs72672980	111340998	A,NA	G,NA	0.83499,NA	-0.000288935,NA	0.00532652,NA	0.0192059,NA	0.000376667	0.000753356
2	rs60413189	111820562	A,NA	G,NA	0.970179,NA	0.0305204,NA	0.0116239,NA	2.06308,NA	0.000376468	0.000753021
2	rs62526918	111824477	C,NA	G,NA	0.970179,NA	0.0305204,NA	0.0116239,NA	2.06308,NA	0.000376468	0.000753021
2	rs62530230	111817314	T,NA	C,NA	0.970179,NA	0.0305204,NA	0.0116239,NA	2.06308,NA	0.000376468	0.000753021
2	rs61507597	111820391	A,NA	G,NA	0.970179,NA	0.0305204,NA	0.0116239,NA	2.06308,NA	0.000376468	0.000753021
2	rs61574028	111820461	C,NA	T,NA	0.970179,NA	0.0305204,NA	0.0116239,NA	2.06308,NA	0.000376468	0.000753021
2	rs73319780	111826812	C,NA	T,NA	0.970179,NA	0.0305204,NA	0.0116239,NA	2.06308,NA	0.000376468	0.000753021
2	rs60696976	111820079	T,NA	A,NA	0.970179,NA	0.0305204,NA	0.0116239,NA	2.06308,NA	0.000376468	0.000753021
2	rs60656886	111820674	T,NA	G,NA	0.970179,NA	0.0305204,NA	0.0116239,NA	2.06308,NA	0.000376468	0.000753021
2	rs62526894	111819310	T,NA	C,NA	0.970179,NA	0.0305204,NA	0.0116239,NA	2.06308,NA	0.000376468	0.000753021
2	rs73319779	111826698	T,NA	A,NA	0.970179,NA	0.0305204,NA	0.0116239,NA	2.06308,NA	0.000376468	0.000753021
2	rs62526895	111819403	C,NA	G,NA	0.970179,NA	0.0305204,NA	0.0116239,NA	2.06308,NA	0.000376468	0.000753021
2	rs62526904	111820889	A,NA	G,NA	0.970179,NA	0.0305204,NA	0.0116239,NA	2.06308,NA	0.000376468	0.000753021
2	rs7001098	111826410	T,NA	A,NA	0.970179,NA	0.0305204,NA	0.0116239,NA	2.06308,NA	0.000376468	0.000753021
2	rs62526920	111826656	C,NA	A,NA	0.970179,NA	0.0305204,NA	0.0116239,NA	2.06308,NA	0.000376468	0.000753021
2	rs57496484	111819849	A,NA	C,NA	0.970179,NA	0.0305204,NA	0.0116239,NA	2.06308,NA	0.000376468	0.000753021
2	rs62530227	111816634	A,NA	G,NA	0.970179,NA	0.0305204,NA	0.0116239,NA	2.06308,NA	0.000376468	0.000753021
2	rs7000389	111825889	T,NA	C,NA	0.970179,NA	0.0305204,NA	0.0116239,NA	2.06308,NA	0.000376468	0.000753021
2	rs6996649	111825821	C,NA	G,NA	0.970179,NA	0.0305204,NA	0.0116239,NA	2.06308,NA	0.000376468	0.000753021
2	rs6996359	111825791	T,NA	C,NA	0.970179,NA	0.0305204,NA	0.0116239,NA	2.06308,NA	0.000376468	0.000753021
2	rs58874649	111820504	T,NA	A,NA	0.970179,NA	0.0305204,NA	0.0116239,NA	2.06308,NA	0.000376468	0.000753021
2	rs73319766	111824299	C,NA	T,NA	0.970179,NA	0.0305204,NA	0.0116239,NA	2.06308,NA	0.000376468	0.000753021
2	rs7001049	111826273	T,NA	C,NA	0.970179,NA	0.0305204,NA	0.0116239,NA	2.06308,NA	0.000376468	0.000753021
2	rs117387498	111266170	A,NA	G,NA	0.973161,NA	-0.0175962,NA	0.0122339,NA	0.822914,NA	0.000375891	0.000752
2	rs62530225	111816159	T,NA	G,NA	0.970179,NA	0.0304642,NA	0.0116239,NA	2.05692,NA	0.000374971	0.000750028
2	rs62530224	111815675	T,NA	C,NA	0.970179,NA	0.0304642,NA	0.0116239,NA	2.05692,NA	0.000374971	0.000750028
2	rs62530223	111814855	A,NA	C,NA	0.970179,NA	0.0304642,NA	0.0116239,NA	2.05692,NA	0.000374971	0.000750028
2	rs62530226	111816224	G,NA	T,NA	0.970179,NA	0.0304642,NA	0.0116239,NA	2.05692,NA	0.000374971	0.000750028
2	rs62530214	111812550	T,NA	C,NA	0.970179,NA	0.0304642,NA	0.0116239,NA	2.05692,NA	0.000374971	0.000750028
2	rs73319750	111821302	A,NA	G,NA	0.970179,NA	0.0304136,NA	0.0116239,NA	2.05138,NA	0.000373637	0.000747359
2	rs62530216	111812986	G,NA	C,NA	0.970179,NA	0.0304136,NA	0.0116239,NA	2.05138,NA	0.000373637	0.000747359
2	rs7016834	111821942	C,NA	A,NA	0.970179,NA	0.0304136,NA	0.0116239,NA	2.05138,NA	0.000373637	0.000747359
2	rs62530229	111817165	G,NA	A,NA	0.970179,NA	0.0304136,NA	0.0116239,NA	2.05138,NA	0.000373637	0.000747359
2	rs7017275	111822141	T,NA	C,NA	0.970179,NA	0.0304136,NA	0.0116239,NA	2.05138,NA	0.000373637	0.000747359
2	rs62526905	111821274	C,NA	T,NA	0.970179,NA	0.0304136,NA	0.0116239,NA	2.05138,NA	0.000373637	0.000747359
2	rs10955544	111810643	T,NA	C,NA	0.969185,NA	0.0298606,NA	0.0114407,NA	2.04317,NA	0.000372878	0.000745841
2	rs73317999	111808496	C,NA	T,NA	0.970179,NA	0.0303574,NA	0.0116239,NA	2.04523,NA	0.000372167	0.000744422
2	rs62530213	111812455	G,NA	A,NA	0.970179,NA	0.0303574,NA	0.0116239,NA	2.04523,NA	0.000372167	0.000744422
2	rs7843626	111811223	G,NA	A,NA	0.970179,NA	0.0303574,NA	0.0116239,NA	2.04523,NA	0.000372167	0.000744422
2	rs62530211	111811605	G,NA	A,NA	0.970179,NA	0.0303574,NA	0.0116239,NA	2.04523,NA	0.000372167	0.000744422
2	rs73319721	111813206	C,NA	G,NA	0.970179,NA	0.0303574,NA	0.0116239,NA	2.04523,NA	0.000372167	0.000744422
2	rs62530208	111809831	A,NA	C,NA	0.970179,NA	0.0303574,NA	0.0116239,NA	2.04523,NA	0.000372167	0.000744422
2	rs112097844	111809482	A,NA	G,NA	0.970179,NA	0.0303574,NA	0.0116239,NA	2.04523,NA	0.000372167	0.000744422
2	rs73319803	111809398	C,NA	T,NA	0.970179,NA	0.0303574,NA	0.0116239,NA	2.04523,NA	0.000372167	0.000744422
2	rs62530212	111811916	C,NA	T,NA	0.970179,NA	0.0303574,NA	0.0116239,NA	2.04523,NA	0.000372167	0.000744422
2	rs78761983	111808831	T,NA	C,NA	0.970179,NA	0.0303574,NA	0.0116239,NA	2.04523,NA	0.000372167	0.000744422
2	rs62530206	111808672	C,NA	T,NA	0.970179,NA	0.0303574,NA	0.0116239,NA	2.04523,NA	0.000372167	0.000744422
2	rs73318001	111809261	A,NA	C,NA	0.970179,NA	0.0303574,NA	0.0116239,NA	2.04523,NA	0.000372167	0.000744422
2	rs79997283	111866214	A,NA	G,NA	0.969185,NA	0.0306153,NA	0.0114407,NA	2.12779,NA	0.000371131	0.000742347
2	rs62530200	111807020	G,NA	C,NA	0.970179,NA	0.0303068,NA	0.0116239,NA	2.03971,NA	0.000370858	0.000741803
2	rs62530204	111808147	G,NA	A,NA	0.970179,NA	0.0303068,NA	0.0116239,NA	2.03971,NA	0.000370858	0.000741803
2	rs62530205	111808387	G,NA	T,NA	0.970179,NA	0.0303068,NA	0.0116239,NA	2.03971,NA	0.000370858	0.000741803
2	rs62530203	111807764	A,NA	T,NA	0.970179,NA	0.0303068,NA	0.0116239,NA	2.03971,NA	0.000370858	0.000741803
2	rs75545028	111807184	C,NA	G,NA	0.970179,NA	0.0303068,NA	0.0116239,NA	2.03971,NA	0.000370858	0.000741803
2	rs62530198	111806895	G,NA	A,NA	0.970179,NA	0.0303068,NA	0.0116239,NA	2.03971,NA	0.000370858	0.000741803
2	rs62530202	111807242	A,NA	G,NA	0.970179,NA	0.0303068,NA	0.0116239,NA	2.03971,NA	0.000370858	0.000741803
2	rs73317997	111808482	G,NA	A,NA	0.970179,NA	0.0303068,NA	0.0116239,NA	2.03971,NA	0.000370858	0.000741803
2	rs2350726	111177687	A,NA	C,NA	0.922465,NA	-0.00543752,NA	0.00739292,NA	0.335327,NA	0.000370086	0.000740464
2	rs7819504	111806291	G,NA	A,NA	0.970179,NA	0.0302563,NA	0.0116239,NA	2.03419,NA	0.000369559	0.000739206
2	rs62530222	111814541	T,NA	C,NA	0.970179,NA	0.0302563,NA	0.0116239,NA	2.03419,NA	0.000369559	0.000739206
2	rs62530221	111814529	C,NA	T,NA	0.970179,NA	0.0302563,NA	0.0116239,NA	2.03419,NA	0.000369559	0.000739206
2	rs62530195	111805519	G,NA	A,NA	0.970179,NA	0.0302563,NA	0.0116239,NA	2.03419,NA	0.000369559	0.000739206
2	rs7837510	111806051	C,NA	T,NA	0.970179,NA	0.0302563,NA	0.0116239,NA	2.03419,NA	0.000369559	0.000739206
2	rs7837807	111806236	C,NA	T,NA	0.970179,NA	0.0302563,NA	0.0116239,NA	2.03419,NA	0.000369559	0.000739206
2	rs76572996	111814384	A,NA	T,NA	0.970179,NA	0.0302563,NA	0.0116239,NA	2.03419,NA	0.000369559	0.000739206
2	rs7837963	111806348	C,NA	T,NA	0.970179,NA	0.0302563,NA	0.0116239,NA	2.03419,NA	0.000369559	0.000739206
2	rs62530219	111814316	T,NA	A,NA	0.970179,NA	0.0302563,NA	0.0116239,NA	2.03419,NA	0.000369559	0.000739206
2	rs62530197	111806732	T,NA	C,NA	0.970179,NA	0.0302563,NA	0.0116239,NA	2.03419,NA	0.000369559	0.000739206
2	rs73317991	111807059	C,NA	A,NA	0.970179,NA	0.0302563,NA	0.0116239,NA	2.03419,NA	0.000369559	0.000739206
2	rs7819559	111806102	C,NA	G,NA	0.970179,NA	0.0302563,NA	0.0116239,NA	2.03419,NA	0.000369559	0.000739206
2	rs72677127	111842686	C,NA	G,NA	0.984095,NA	0.0354905,NA	0.0158037,NA	1.6069,NA	0.000368528	0.00073713
2	rs7836619	111167608	G,G	A,A	0.982107,0.895833	-0.025057,0.00546403	0.014915,0.0139934	1.03171,0.157273	0.000368444	0.000736804
2	rs62530194	111805428	G,NA	T,NA	0.970179,NA	0.0302001,NA	0.0116239,NA	2.02807,NA	0.00036813	0.000736349
2	rs62530209	111810108	A,NA	T,NA	0.970179,NA	0.0302001,NA	0.0116239,NA	2.02807,NA	0.00036813	0.000736349
2	rs62530218	111813546	A,NA	G,NA	0.970179,NA	0.0302001,NA	0.0116239,NA	2.02807,NA	0.00036813	0.000736349
2	rs1896238	112079211	G,G	A,A	0.22664,0.232143	-0.00424569,-0.0198483	0.00472259,0.0101248	0.433394,1.30144	0.000367829	0.000735744
2	rs77834857	111835723	T,NA	C,NA	0.970179,NA	0.0301559,NA	0.0116239,NA	2.02327,NA	0.000367016	0.000734122
2	rs7819843	111806325	A,NA	G,NA	0.970179,NA	0.0301495,NA	0.0116239,NA	2.02257,NA	0.000366856	0.000733801
2	rs62530215	111812598	G,NA	T,NA	0.970179,NA	0.0301495,NA	0.0116239,NA	2.02257,NA	0.000366856	0.000733801
2	rs62526922	111827725	G,NA	A,NA	0.970179,NA	0.0301495,NA	0.0116239,NA	2.02257,NA	0.000366856	0.000733801
2	rs11786555	111864021	C,NA	T,NA	0.929423,NA	0.00241167,NA	0.00771974,NA	0.122206,NA	0.000366715	0.000733613
2	rs11993192	111421582	G,NA	A,NA	0.980119,NA	0.0130232,NA	0.0141639,NA	0.446293,NA	0.000365978	0.000732113
2	rs74408115	111396342	G,NA	C,NA	0.970179,NA	-0.00796888,NA	0.0116239,NA	0.307161,NA	0.000365575	0.00073127
2	rs80210254	111503988	T,NA	G,NA	0.984095,NA	0.00493779,NA	0.0158037,NA	0.122224,NA	0.000365403	0.000730951
2	rs73700751	111876810	T,NA	G,NA	0.930418,NA	0.00246819,NA	0.00777053,NA	0.124497,NA	0.000363799	0.000727782
2	rs72677144	111868674	G,NA	A,NA	0.979125,NA	0.0373169,NA	0.0138296,NA	2.15685,NA	0.000362943	0.000725946
2	rs10283219	111789052	T,T	C,C	0.412525,0.765873	-0.0129208,-0.000733583	0.00401624,0.0100948	2.8878,0.0259171	0.000362462	0.000724529
2	rs73700740	111865202	A,NA	C,NA	0.930418,NA	0.00242754,NA	0.00777053,NA	0.122206,NA	0.000362314	0.000724811
2	rs62530188	111800920	G,NA	A,NA	0.970179,NA	0.0299062,NA	0.0116239,NA	1.99623,NA	0.000360879	0.00072185
2	rs78697212	111910462	G,NA	A,NA	0.986084,NA	-0.0228911,NA	0.0168779,NA	0.756934,NA	0.000360861	0.000721912
2	rs73316025	111373995	C,NA	T,NA	0.979125,NA	0.0119982,NA	0.0138296,NA	0.413833,NA	0.000360609	0.000721371
2	rs72674930	111571237	A,NA	T,NA	0.970179,NA	0.0357844,NA	0.0116239,NA	2.68187,NA	0.000360414	0.000720901
2	rs16881260	111864245	A,NA	G,NA	0.929423,NA	0.00223225,NA	0.00771974,NA	0.112125,NA	0.000360101	0.000720382
2	rs78910181	111980870	A,NA	G,NA	0.987078,NA	0.012456,NA	0.0175062,NA	0.321699,NA	0.00036006	0.000720208
2	rs75548546	111271858	T,NA	C,NA	0.969185,NA	0.00588456,NA	0.0114407,NA	0.216806,NA	0.000359718	0.000719531
2	rs117637052	111314094	A,NA	T,NA	0.980119,NA	-0.0174997,NA	0.0141639,NA	0.66426,NA	0.00035912	0.000718472
2	rs73316028	111377264	G,NA	T,NA	0.979125,NA	0.0119239,NA	0.0138296,NA	0.410526,NA	0.000359119	0.00071839
2	rs62530201	111807160	A,NA	G,NA	0.970179,NA	0.0298294,NA	0.0116239,NA	1.98794,NA	0.000359044	0.00071818
2	rs72674909	111504897	T,NA	A,NA	0.971173,NA	0.0359634,NA	0.0118166,NA	2.63103,NA	0.000358899	0.000717869
2	rs4607577	111860191	T,NA	C,NA	0.929423,NA	0.00218741,NA	0.00771974,NA	0.109631,NA	0.000358496	0.000717172
2	rs79488890	111821701	G,NA	A,NA	0.970179,NA	0.0297789,NA	0.0116239,NA	1.9825,NA	0.00035785	0.000715793
2	rs13263372	111430010	C,NA	A,NA	0.946322,NA	0.00243801,NA	0.00877248,NA	0.107306,NA	0.000357725	0.000715521
2	rs7002584	111834947	C,NA	T,NA	0.970179,NA	0.0297709,NA	0.0116239,NA	1.98164,NA	0.000357663	0.00071542
2	rs7004409	111869446	C,NA	A,NA	0.930418,NA	0.00229208,NA	0.00777053,NA	0.11463,NA	0.000357476	0.000715135
2	rs1489366	111865810	A,NA	G,NA	0.930418,NA	0.00224694,NA	0.00777053,NA	0.112125,NA	0.000355902	0.000711986
2	rs7004898	111869732	T,NA	A,NA	0.930418,NA	0.00224694,NA	0.00777053,NA	0.112125,NA	0.000355902	0.000711986
2	rs73325320	111871672	C,NA	T,NA	0.930418,NA	0.00224694,NA	0.00777053,NA	0.112125,NA	0.000355902	0.000711986
2	rs56249027	111871977	C,NA	T,NA	0.930418,NA	0.00224694,NA	0.00777053,NA	0.112125,NA	0.000355902	0.000711986
2	rs73700745	111871361	C,NA	T,NA	0.930418,NA	0.00224694,NA	0.00777053,NA	0.112125,NA	0.000355902	0.000711986
2	rs6469326	111866312	G,NA	A,NA	0.930418,NA	0.00224694,NA	0.00777053,NA	0.112125,NA	0.000355902	0.000711986
2	rs62530193	111803706	A,NA	G,NA	0.970179,NA	0.0296435,NA	0.0116239,NA	1.96797,NA	0.000354705	0.000709503
2	rs1489371	111874644	A,NA	T,NA	0.930418,NA	0.0022018,NA	0.00777053,NA	0.109631,NA	0.000354346	0.000708874
2	rs73325323	111873792	A,NA	G,NA	0.930418,NA	0.0022018,NA	0.00777053,NA	0.109631,NA	0.000354346	0.000708874
2	rs73325303	111864845	T,NA	G,NA	0.930418,NA	0.0022018,NA	0.00777053,NA	0.109631,NA	0.000354346	0.000708874
2	rs1844314	111855711	A,NA	G,NA	0.929423,NA	0.00206484,NA	0.00771974,NA	0.102866,NA	0.000354204	0.000708588
2	rs62530191	111803200	T,NA	C,NA	0.970179,NA	0.0295876,NA	0.0116239,NA	1.96198,NA	0.000353428	0.00070695
2	rs73327188	111395720	A,NA	C,NA	0.979125,NA	0.0116312,NA	0.0138296,NA	0.397587,NA	0.000353403	0.000706958
2	rs117520133	111279034	G,NA	A,NA	0.984095,NA	-0.0142487,NA	0.0158037,NA	0.435018,NA	0.000352866	0.00070585
2	rs16881279	111877465	C,NA	T,NA	0.930418,NA	0.00215666,NA	0.00777053,NA	0.107147,NA	0.000352809	0.0007058
2	rs16881262	111864649	T,NA	C,NA	0.930418,NA	0.00215666,NA	0.00777053,NA	0.107147,NA	0.000352809	0.0007058
2	rs16881278	111876901	A,NA	G,NA	0.930418,NA	0.00215666,NA	0.00777053,NA	0.107147,NA	0.000352809	0.0007058
2	rs73316046	111388233	A,NA	G,NA	0.979125,NA	0.0115978,NA	0.0138296,NA	0.396117,NA	0.000352765	0.000705682
2	rs62530189	111801436	T,NA	C,NA	0.970179,NA	0.0295373,NA	0.0116239,NA	1.9566,NA	0.000352289	0.000704673
2	rs62530190	111803137	C,NA	T,NA	0.970179,NA	0.0295373,NA	0.0116239,NA	1.9566,NA	0.000352289	0.000704673
2	rs76623639	111488227	C,NA	G,NA	0.99006,NA	-0.021381,NA	0.01993,NA	0.547661,NA	0.000350786	0.000701693
2	rs142711453	111796686	G,NA	C,NA	0.970179,NA	0.0294312,NA	0.0116239,NA	1.94528,NA	0.000349919	0.000699934
2	rs11987561	111877512	T,NA	C,NA	0.930418,NA	0.00206641,NA	0.00777053,NA	0.102211,NA	0.00034979	0.000699761
2	rs74830296	111850894	A,NA	C,NA	0.929423,NA	0.00192959,NA	0.00771974,NA	0.0954889,NA	0.000349629	0.000699436
2	rs6469325	111853211	C,NA	G,NA	0.929423,NA	0.00192959,NA	0.00771974,NA	0.0954889,NA	0.000349629	0.000699436
2	rs117021130	111318212	C,NA	T,NA	0.959245,NA	-0.00839518,NA	0.00999958,NA	0.396684,NA	0.000349026	0.00069828
2	rs62530199	111807007	A,NA	G,NA	0.90159,NA	0.00895965,NA	0.00663768,NA	0.751843,NA	0.000348812	0.000697767
2	rs73327199	111406977	A,NA	G,NA	0.979125,NA	0.0113821,NA	0.0138296,NA	0.386694,NA	0.00034873	0.000697611
2	rs77423629	111423689	G,NA	C,NA	0.987078,NA	0.00810808,NA	0.0175062,NA	0.191619,NA	0.000348018	0.000696195
2	rs16880713	111447963	T,NA	C,NA	0.980119,NA	0.0120772,NA	0.0141639,NA	0.40468,NA	0.000347878	0.000695911
2	rs16881209	111855975	C,NA	G,NA	0.929423,NA	0.00183945,NA	0.00771974,NA	0.0906231,NA	0.00034667	0.000693516
2	rs7820355	111853900	T,NA	A,NA	0.929423,NA	0.00183945,NA	0.00771974,NA	0.0906231,NA	0.00034667	0.000693516
2	rs76949029	111971305	T,NA	C,NA	0.972167,NA	-0.0145033,NA	0.0120196,NA	0.642882,NA	0.000346155	0.000692493
2	rs140484942	111640443	A,NA	G,NA	0.979125,NA	0.0378781,NA	0.0138296,NA	2.21012,NA	0.000346134	0.000692395
2	rs1494241	111709909	G,NA	C,NA	0.870775,NA	-0.0092216,NA	0.00589404,NA	0.929278,NA	0.000345819	0.000691826
2	rs7822574	111879471	T,NA	C,NA	0.930418,NA	0.00193106,NA	0.00777053,NA	0.0948846,NA	0.000345396	0.000690972
2	rs1489360	111852200	T,NA	C,NA	0.929423,NA	0.00179438,NA	0.00771974,NA	0.0882057,NA	0.000345217	0.00069061
2	rs58289479	111847425	T,NA	G,NA	0.929423,NA	0.00178401,NA	0.00771974,NA	0.0876508,NA	0.000344885	0.000689946
2	rs7846423	111711247	G,NA	A,NA	0.869781,NA	-0.00895454,NA	0.00587486,NA	0.894643,NA	0.000344666	0.000689522
2	rs4526392	112027321	A,A	G,G	0.158052,0.233135	-0.00721201,-0.0170006	0.00541997,0.0101097	0.736817,1.03318	0.000343653	0.000687391
2	rs7831956	111881189	T,NA	C,NA	0.930418,NA	0.00184085,NA	0.00777053,NA	0.0900518,NA	0.000342555	0.000685288
2	rs73329103	111408446	T,NA	C,NA	0.979125,NA	0.0110133,NA	0.0138296,NA	0.370769,NA	0.000342123	0.000684397
2	rs16881224	111857573	A,NA	T,NA	0.929423,NA	0.00169442,NA	0.00771974,NA	0.0828794,NA	0.000342056	0.000684289
2	rs16881028	111697594	G,NA	A,NA	0.870775,NA	-0.00912836,NA	0.00589404,NA	0.915625,NA	0.000341949	0.000684086
2	rs73328011	111701407	A,NA	T,NA	0.870775,NA	-0.00912836,NA	0.00589404,NA	0.915625,NA	0.000341949	0.000684086
2	rs57792399	111700014	T,NA	G,NA	0.870775,NA	-0.00912836,NA	0.00589404,NA	0.915625,NA	0.000341949	0.000684086
2	rs2351321	111881815	G,NA	A,NA	0.930418,NA	0.00179575,NA	0.00777053,NA	0.0876508,NA	0.00034116	0.000682497
2	rs59305958	111885366	C,NA	G,NA	0.930418,NA	0.00179575,NA	0.00777053,NA	0.0876508,NA	0.00034116	0.000682497
2	rs55719897	111880572	T,NA	G,NA	0.930418,NA	0.00179575,NA	0.00777053,NA	0.0876508,NA	0.00034116	0.000682497
2	rs16881302	111885336	G,NA	A,NA	0.930418,NA	0.00179575,NA	0.00777053,NA	0.0876508,NA	0.00034116	0.000682497
2	rs118021628	111099387	C,NA	T,NA	0.966203,NA	-0.00125106,NA	0.0109412,NA	0.0414527,NA	0.000340868	0.000681744
2	rs7845059	111181799	C,C	G,G	0.969185,0.973214	0.0327864,0.0223027	0.0114407,0.0264757	2.38089,0.398403	0.000340709	0.000681535
2	rs113121157	111852332	G,NA	T,NA	0.964215,NA	0.00355905,NA	0.0106439,NA	0.131887,NA	0.000340359	0.000680875
2	rs6982246	111834927	C,NA	A,NA	0.970179,NA	0.0289801,NA	0.0116239,NA	1.89752,NA	0.000340334	0.000680767
2	rs73325345	111883794	A,NA	G,NA	0.930418,NA	0.00175065,NA	0.00777053,NA	0.08526,NA	0.000339782	0.000679741
2	rs73325366	111895617	T,NA	C,NA	0.930418,NA	0.00175065,NA	0.00777053,NA	0.08526,NA	0.000339782	0.000679741
2	rs55913145	111850501	C,NA	G,NA	0.929423,NA	0.00161417,NA	0.00771974,NA	0.0786398,NA	0.00033958	0.000679336
2	rs7002576	111834928	C,NA	T,NA	0.970179,NA	0.0289305,NA	0.0116239,NA	1.8923,NA	0.000339326	0.000678753
2	rs117450962	111761826	A,NA	G,NA	0.969185,NA	0.00292716,NA	0.0114407,NA	0.0979625,NA	0.000338707	0.00067753
2	rs1489361	111882596	G,NA	A,NA	0.930418,NA	0.00170556,NA	0.00777053,NA	0.0828794,NA	0.00033842	0.000677018
2	rs11990035	111886368	A,NA	T,NA	0.930418,NA	0.00170556,NA	0.00777053,NA	0.0828794,NA	0.00033842	0.000677018
2	rs13279944	111641489	C,NA	A,NA	0.956262,NA	0.0336938,NA	0.00966771,NA	3.30823,NA	0.000337737	0.000675714
2	rs117461997	111199091	G,NA	T,NA	0.968191,NA	0.0040593,NA	0.0112664,NA	0.1435,NA	0.000337497	0.000675084
2	rs6469328	111885515	T,NA	C,NA	0.930418,NA	0.00166048,NA	0.00777053,NA	0.0805091,NA	0.000337076	0.000674328
2	rs13256480	111693242	A,NA	G,NA	0.870775,NA	-0.00900445,NA	0.00589404,NA	0.897628,NA	0.000337002	0.000674189
2	rs34267887	111697169	T,NA	A,NA	0.870775,NA	-0.00898379,NA	0.00589404,NA	0.894643,NA	0.000336198	0.000672581
2	rs141646129	112031392	G,NA	T,NA	0.991054,NA	0.012039,NA	0.0209976,NA	0.246871,NA	0.000336004	0.000672116
2	rs7836546	111878794	C,NA	T,NA	0.930418,NA	0.0016154,NA	0.00777053,NA	0.0781489,NA	0.000335748	0.000671672
2	rs7844002	111890096	C,NA	T,NA	0.930418,NA	0.0016154,NA	0.00777053,NA	0.0781489,NA	0.000335748	0.000671672
2	rs11781395	111714422	C,NA	G,NA	0.872763,NA	-0.00913727,NA	0.00593314,NA	0.908155,NA	0.000335362	0.000670915
2	rs117678210	111162261	G,NA	A,NA	0.989066,NA	0.014619,NA	0.0190121,NA	0.354644,NA	0.000335025	0.000670182
2	rs57214640	111902831	A,NA	C,NA	0.929423,NA	0.00142574,NA	0.00771974,NA	0.0688097,NA	0.000334909	0.000669988
2	rs4130017	112031123	G,G	A,A	0.157058,0.228175	-0.00700752,-0.017262	0.00543389,0.0101861	0.705114,1.04508	0.000334514	0.00066912
2	rs7843892	111891991	G,NA	A,NA	0.930418,NA	0.00148018,NA	0.00777053,NA	0.0711294,NA	0.000331861	0.000663897
2	rs56243049	111452267	A,NA	G,NA	0.971173,NA	-0.0156391,NA	0.0118166,NA	0.731251,NA	0.000331602	0.000663409
2	rs4371977	111187061	C,NA	T,NA	0.124254,NA	0.00115109,NA	0.0059937,NA	0.0717562,NA	0.000331353	0.000662769
2	rs78845770	111276485	A,NA	G,NA	0.982107,NA	0.00886196,NA	0.014915,NA	0.257745,NA	0.000331291	0.000662802
2	rs112112576	111544989	C,NA	T,NA	0.994036,NA	-0.0113483,NA	0.0256781,NA	0.181426,NA	0.000331052	0.000662239
2	rs72674993	111742977	T,NA	G,NA	0.985089,NA	0.0356207,NA	0.0163138,NA	1.53758,NA	0.000330978	0.000662049
2	rs4289849	111952230	A,A	C,C	0.836978,0.424603	0.0276864,-0.00542259	0.00535253,0.00864824	6.63662,0.275193	0.000330881	0.000691059
2	rs73325364	111895158	A,NA	G,NA	0.930418,NA	0.00143512,NA	0.00777053,NA	0.0688097,NA	0.000330597	0.000661369
2	rs77839964	111840494	A,NA	G,NA	0.95328,NA	-0.0103554,NA	0.0093687,NA	0.570211,NA	0.000330491	0.000661134
2	rs192115519	111207563	T,NA	C,NA	0.983101,NA	0.0345017,NA	0.0153396,NA	1.61082,NA	0.000329333	0.000658839
2	rs141292330	111263522	T,NA	A,NA	0.983101,NA	0.00588769,NA	0.0153396,NA	0.154214,NA	0.000328312	0.00065674
2	rs72672985	111373820	G,NA	A,NA	0.94831,NA	0.000179366,NA	0.00893021,NA	0.00701581,NA	0.000328256	0.000656587
2	rs117816021	111752012	C,NA	T,NA	0.967197,NA	0.00175666,NA	0.0111,NA	0.0583623,NA	0.000327567	0.000655271
2	rs146198943	111235177	C,NA	G,NA	0.973161,NA	0.00624755,NA	0.0122339,NA	0.214971,NA	0.000327522	0.00065523
2	rs931411	111907205	A,NA	T,NA	0.929423,NA	0.0011617,NA	0.00771974,NA	0.0553287,NA	0.000327463	0.000655094
2	rs117596358	111773908	T,NA	C,NA	0.989066,NA	0.0226152,NA	0.0190121,NA	0.630348,NA	0.000327123	0.000654352
2	rs73325380	111901392	A,NA	G,NA	0.930418,NA	0.00130447,NA	0.00777053,NA	0.0621399,NA	0.000327021	0.000654216
2	rs76565480	111470378	T,NA	C,NA	0.986084,NA	-0.0162963,NA	0.0168779,NA	0.4759,NA	0.000326825	0.000653829
2	rs76143671	111447455	A,NA	G,NA	0.979125,NA	-0.00913997,NA	0.0138296,NA	0.293558,NA	0.000326471	0.000653111
2	rs116953025	111767884	G,NA	A,NA	0.984095,NA	-0.0126226,NA	0.0158037,NA	0.372166,NA	0.000326294	0.000652771
2	rs73325385	111905663	G,NA	A,NA	0.929423,NA	0.00111697,NA	0.00771974,NA	0.0530783,NA	0.000326255	0.000652677
2	rs4335112	111895403	G,NA	A,NA	0.930418,NA	0.00125942,NA	0.00777053,NA	0.0598595,NA	0.000325818	0.000651809
2	rs11988928	111894007	A,NA	G,NA	0.930418,NA	0.00125942,NA	0.00777053,NA	0.0598595,NA	0.000325818	0.000651809
2	rs187151833	111557475	T,NA	C,NA	0.991054,NA	0.0457866,NA	0.0209976,NA	1.53439,NA	0.0003252	0.000650618
2	rs62528250	111765974	T,NA	G,NA	0.970179,NA	0.0290867,NA	0.0116239,NA	1.90875,NA	0.000325118	0.000650364
2	rs34262877	111724555	G,NA	T,NA	0.872763,NA	-0.00885084,NA	0.00593314,NA	0.867224,NA	0.000324963	0.000650112
2	rs11994924	111835062	T,NA	C,NA	0.929423,NA	0.00107847,NA	0.00771974,NA	0.0511495,NA	0.000324379	0.000648929
2	rs12541889	111972205	G,G	T,T	0.836978,0.422619	0.02758,-0.00565689	0.00535253,0.00865361	6.59045,0.289626	0.000324229	0.00067544
2	rs117242812	112077235	G,NA	A,NA	0.963221,NA	-0.00995241,NA	0.0105045,NA	0.464183,NA	0.000324167	0.000648462
2	rs4593517	111730425	T,NA	C,NA	0.872763,NA	-0.00882662,NA	0.00593314,NA	0.863803,NA	0.000324133	0.000648451
2	rs931412	111909776	C,NA	T,NA	0.929423,NA	0.00102751,NA	0.00771974,NA	0.0486074,NA	0.000323884	0.000647934
2	rs6996166	111904340	C,NA	T,NA	0.929423,NA	0.00102751,NA	0.00771974,NA	0.0486074,NA	0.000323884	0.000647934
2	rs73700784	111901591	G,NA	A,NA	0.930418,NA	0.00116935,NA	0.00777053,NA	0.0553287,NA	0.000323458	0.000647087
2	rs11991227	111713352	A,NA	C,NA	0.872763,NA	-0.00880386,NA	0.00593314,NA	0.860593,NA	0.000323359	0.000646903
2	rs2351322	111905221	G,NA	A,NA	0.929423,NA	0.000982782,NA	0.00771974,NA	0.0463868,NA	0.000322721	0.000645608
2	rs76804222	111874011	G,NA	A,NA	0.963221,NA	0.00239131,NA	0.0105045,NA	0.0862279,NA	0.000321722	0.000643596
2	rs72671083	111116485	A,NA	G,NA	0.974155,NA	0.0298159,NA	0.0124606,NA	1.77678,NA	0.000321488	0.00064308
2	rs73325376	111901296	A,NA	T,NA	0.930418,NA	0.00107929,NA	0.00777053,NA	0.0508379,NA	0.000321156	0.000642484
2	rs13253192	111690975	A,NA	G,NA	0.870775,NA	-0.00853235,NA	0.00589404,NA	0.830553,NA	0.000320061	0.0006403
2	rs150876411	112048750	A,NA	G,NA	0.966203,NA	0.00655696,NA	0.0109412,NA	0.260444,NA	0.000319321	0.000638781
2	rs118184656	111200846	A,NA	G,NA	0.951292,NA	0.00182818,NA	0.00918509,NA	0.0745679,NA	0.000318936	0.000638014
2	rs16881105	111836625	A,NA	G,NA	0.929423,NA	0.000853573,NA	0.00771974,NA	0.0400255,NA	0.000318648	0.000637464
2	rs117924008	111714208	G,NA	A,NA	0.978131,NA	0.0331582,NA	0.0135185,NA	1.84848,NA	0.000318514	0.000637162
2	rs6996467	111913695	T,NA	C,NA	0.930418,NA	0.000899227,NA	0.00777053,NA	0.0419752,NA	0.00031804	0.000636246
2	rs11992165	111751520	G,NA	A,NA	0.872763,NA	-0.00861123,NA	0.00593314,NA	0.833644,NA	0.000317065	0.000634313
2	rs7822960	111731004	G,NA	A,NA	0.872763,NA	-0.00861123,NA	0.00593314,NA	0.833644,NA	0.000317065	0.000634313
2	rs7823242	111731081	A,NA	C,NA	0.872763,NA	-0.00861123,NA	0.00593314,NA	0.833644,NA	0.000317065	0.000634313
2	rs139642783	111829548	A,NA	T,NA	0.929423,NA	0.000763647,NA	0.00771974,NA	0.0356457,NA	0.000316458	0.000633084
2	rs974684	111837207	A,NA	G,NA	0.929423,NA	0.000763647,NA	0.00771974,NA	0.0356457,NA	0.000316458	0.000633084
2	rs115536152	111829535	C,NA	T,NA	0.929423,NA	0.000763647,NA	0.00771974,NA	0.0356457,NA	0.000316458	0.000633084
2	rs117359245	111824151	G,NA	A,NA	0.963221,NA	-0.00968465,NA	0.0105045,NA	0.447876,NA	0.000316443	0.000632999
2	rs35767554	111755351	A,NA	T,NA	0.873757,NA	-0.00854583,NA	0.00595306,NA	0.820635,NA	0.00031644	0.00063306
2	rs62528245	111752863	T,NA	C,NA	0.973161,NA	0.0319936,NA	0.0122339,NA	2.04971,NA	0.000315679	0.000631496
2	rs12546516	112033379	A,A	G,G	0.159046,0.228175	-0.00668667,-0.0172451	0.0054062,0.0101861	0.665262,1.04356	0.000315625	0.000631353
2	rs11995351	111830266	C,NA	G,NA	0.929423,NA	0.00071869,NA	0.00771974,NA	0.0334707,NA	0.000315384	0.000630936
2	rs11994892	111834960	G,NA	C,NA	0.929423,NA	0.00071869,NA	0.00771974,NA	0.0334707,NA	0.000315384	0.000630936
2	rs11988151	111830259	G,NA	A,NA	0.929423,NA	0.00071869,NA	0.00771974,NA	0.0334707,NA	0.000315384	0.000630936
2	rs62528240	111741160	G,NA	A,NA	0.973161,NA	0.0319361,NA	0.0122339,NA	2.04374,NA	0.00031482	0.00062978
2	rs11988126	111914759	C,NA	T,NA	0.930418,NA	0.000764228,NA	0.00777053,NA	0.0354317,NA	0.000314818	0.000629801
2	rs113536270	111133140	G,NA	A,NA	0.916501,NA	0.0030632,NA	0.00714714,NA	0.17508,NA	0.000314753	0.000629594
2	rs2130185	111842653	C,C	T,T	0.442346,0.764881	-0.012407,0.000877403	0.00398085,0.01008	2.73776,0.0312198	0.000314617	0.000628961
2	rs6469323	111842149	C,NA	G,NA	0.929423,NA	0.000673739,NA	0.00771974,NA	0.0313055,NA	0.000314325	0.000628817
2	rs78856071	111215537	T,NA	C,NA	0.987078,NA	-0.00557588,NA	0.0175062,NA	0.124882,NA	0.000314216	0.000628572
2	rs78087746	111879447	T,NA	G,NA	0.963221,NA	0.00196444,NA	0.0105045,NA	0.0697373,NA	0.000314057	0.000628265
2	rs4319062	111469701	T,NA	A,NA	0.961233,NA	0.0321611,NA	0.0102422,NA	2.77235,NA	0.000313643	0.000627582
2	rs62528248	111761791	T,NA	G,NA	0.970179,NA	0.0283805,NA	0.0116239,NA	1.83494,NA	0.000313479	0.000627088
2	rs11992190	111751539	G,NA	A,NA	0.872763,NA	-0.00847022,NA	0.00593314,NA	0.814164,NA	0.00031274	0.00062566
2	rs11991405	111914616	G,NA	A,NA	0.930418,NA	0.000674251,NA	0.00777053,NA	0.0311184,NA	0.000312739	0.000625644
2	rs1597520	111143168	G,NA	A,NA	0.11829,NA	0.00163993,NA	0.00612213,NA	0.103033,NA	0.000312546	0.000625184
2	rs62528239	111737776	T,NA	G,NA	0.973161,NA	0.0317754,NA	0.0122339,NA	2.02709,NA	0.000312466	0.000625071
2	rs151266793	111892728	C,NA	T,NA	0.989066,NA	0.0128882,NA	0.0190121,NA	0.302911,NA	0.000312392	0.000624927
2	rs13281768	111752010	C,NA	T,NA	0.871769,NA	-0.00848899,NA	0.00591347,NA	0.820635,NA	0.00031208	0.00062434
2	rs79364125	111728748	A,NA	G,NA	0.967197,NA	0.000841693,NA	0.0111,NA	0.0270774,NA	0.000311735	0.000623607
2	rs13273439	111737050	C,NA	T,NA	0.872763,NA	-0.00842321,NA	0.00593314,NA	0.807716,NA	0.000311349	0.000622877
2	rs10217003	112077214	C,C	T,T	0.161034,0.231151	-0.00741554,-0.0179587	0.00537909,0.0101399	0.774634,1.11607	0.00031133	0.000622767
2	rs187309516	111513094	T,NA	C,NA	0.978131,NA	0.0364232,NA	0.0135185,NA	2.15162,NA	0.000311142	0.000622439
2	rs73327305	111917006	C,NA	T,NA	0.930418,NA	0.000584292,NA	0.00777053,NA	0.026844,NA	0.000310716	0.000621596
2	rs35778983	111754947	A,NA	T,NA	0.873757,NA	-0.00835243,NA	0.00595306,NA	0.794246,NA	0.000310629	0.000621436
2	rs34382898	111755989	C,NA	T,NA	0.873757,NA	-0.00835243,NA	0.00595306,NA	0.794246,NA	0.000310629	0.000621436
2	rs1450747	111099974	C,C	T,T	0.767396,0.569444	-0.000231612,-0.0107408	0.00467973,0.00863302	0.0174905,0.670716	0.000310583	0.000621295
2	rs62528247	111755516	C,NA	A,NA	0.973161,NA	0.0316354,NA	0.0122339,NA	2.01265,NA	0.000310473	0.000621084
2	rs35073621	111764618	G,NA	A,NA	0.994036,NA	0.00984176,NA	0.0256781,NA	0.153963,NA	0.000309059	0.000618276
2	rs62528244	111749504	A,NA	G,NA	0.973161,NA	0.0315268,NA	0.0122339,NA	2.00148,NA	0.000308963	0.000618064
2	rs72672953	111226128	G,NA	A,NA	0.986084,NA	0.0365603,NA	0.0168779,NA	1.51858,NA	0.000308677	0.000617459
2	rs112614153	112078379	T,NA	C,NA	0.975149,NA	0.00146334,NA	0.0127009,NA	0.041783,NA	0.000308633	0.000617405
2	rs76740276	111858552	T,NA	C,NA	0.992048,NA	0.0146036,NA	0.0222601,NA	0.290903,NA	0.000308546	0.000617243
2	rs11784133	111746849	T,NA	C,NA	0.872763,NA	-0.00832447,NA	0.00593314,NA	0.794246,NA	0.00030851	0.000617197
2	rs13266787	111754075	C,NA	T,NA	0.872763,NA	-0.00832447,NA	0.00593314,NA	0.794246,NA	0.00030851	0.000617197
2	rs4876879	112028234	A,A	G,G	0.159046,0.233135	-0.0063457,-0.0171325	0.0054062,0.0101097	0.618916,1.04508	0.000308466	0.000617029
2	rs117217908	111494579	G,NA	C,NA	0.978131,NA	0.0361746,NA	0.0135185,NA	2.12772,NA	0.000308019	0.000616192
2	rs181926716	111946286	C,NA	T,NA	0.989066,NA	0.00609449,NA	0.0190121,NA	0.125782,NA	0.000308015	0.000616129
2	rs10086493	112027482	A,A	G,G	0.158052,0.233135	-0.00640836,-0.017149	0.00541997,0.0101097	0.625136,1.04657	0.000307842	0.000615782
2	rs72671097	111138109	A,NA	G,NA	0.973161,NA	0.0287745,NA	0.0122339,NA	1.72883,NA	0.000307659	0.00061544
2	rs77861729	111792573	A,NA	G,NA	0.967197,NA	-0.00992927,NA	0.0111,NA	0.430579,NA	0.000307505	0.000615132
2	rs11998297	111750458	G,NA	C,NA	0.872763,NA	-0.00827745,NA	0.00593314,NA	0.787867,NA	0.000307196	0.000614568
2	rs13256048	111994267	A,NA	T,NA	0.986084,NA	0.0275396,NA	0.0168779,NA	0.988249,NA	0.000307037	0.000614249
2	rs116986567	111873776	A,NA	G,NA	0.93837,NA	0.00130241,NA	0.00822159,NA	0.0584237,NA	0.000306774	0.000613713
2	rs72677151	111887145	G,NA	A,NA	0.970179,NA	0.0289267,NA	0.0116239,NA	1.89189,NA	0.000306408	0.000612904
2	rs181269681	111871634	A,NA	G,NA	0.993042,NA	0.0121635,NA	0.0237851,NA	0.215328,NA	0.000306128	0.000612416
2	rs11784106	111752570	A,NA	G,NA	0.872763,NA	-0.00823042,NA	0.00593314,NA	0.78151,NA	0.000305906	0.000611988
2	rs71506395	111752369	G,NA	A,NA	0.872763,NA	-0.00823042,NA	0.00593314,NA	0.78151,NA	0.000305906	0.000611988
2	rs59053718	111737692	T,NA	G,NA	0.872763,NA	-0.00823042,NA	0.00593314,NA	0.78151,NA	0.000305906	0.000611988
2	rs35157570	111747457	A,NA	C,NA	0.872763,NA	-0.00823042,NA	0.00593314,NA	0.78151,NA	0.000305906	0.000611988
2	rs72677152	111899266	A,NA	T,NA	0.970179,NA	0.0288841,NA	0.0116239,NA	1.88742,NA	0.000305815	0.000611718
2	rs116982133	111411849	T,NA	G,NA	0.986084,NA	-0.0129609,NA	0.0168779,NA	0.354056,NA	0.000304993	0.000610101
2	rs6996931	111649680	G,G	A,A	0.494036,0.772817	-0.00756054,-0.0150063	0.00395458,0.0102018	1.25262,0.849838	0.00030496	0.000610127
2	rs76485862	111142503	T,NA	C,NA	0.99006,NA	0.0105717,NA	0.01993,NA	0.224896,NA	0.000304938	0.000610012
2	rs13252565	111751203	C,NA	A,NA	0.872763,NA	-0.00818338,NA	0.00593314,NA	0.775176,NA	0.00030464	0.000609455
2	rs34077261	111612360	T,NA	C,NA	0.928429,NA	-0.000851503,NA	0.00767004,NA	0.0401942,NA	0.000304297	0.000608726
2	rs10089865	112027941	A,A	G,G	0.158052,0.233135	-0.00640836,-0.0170485	0.00541997,0.0101097	0.625136,1.03749	0.000304115	0.000608328
2	rs181929774	111909089	A,NA	G,NA	0.991054,NA	0.0120177,NA	0.0209976,NA	0.246345,NA	0.000303862	0.000607871
2	rs6988723	111924256	C,NA	G,NA	0.929423,NA	0.000134667,NA	0.00771974,NA	0.00608696,NA	0.000303654	0.000607469
2	rs13280595	111737958	G,NA	A,NA	0.872763,NA	-0.00813635,NA	0.00593314,NA	0.768863,NA	0.000303398	0.00060697
2	rs62527298	111135493	C,NA	T,NA	0.922465,NA	-0.00770979,NA	0.00739292,NA	0.527225,NA	0.000303333	0.000606611
2	rs62528241	111744066	G,NA	T,NA	0.973161,NA	0.0310984,NA	0.0122339,NA	1.95773,NA	0.000303303	0.000606745
2	rs148140314	111340304	C,NA	A,NA	0.981113,NA	0.00819822,NA	0.0145245,NA	0.242259,NA	0.00030327	0.000606676
2	rs79561728	111548853	G,NA	C,NA	0.983101,NA	0.000605002,NA	0.0153396,NA	0.0138828,NA	0.000302798	0.000605737
2	rs10108926	111388741	T,NA	G,NA	0.975149,NA	0.00967455,NA	0.0127009,NA	0.350447,NA	0.000302336	0.000604809
2	rs11998073	111859266	C,NA	T,NA	0.932406,NA	0.000452845,NA	0.00787557,NA	0.0203848,NA	0.000302117	0.000604401
2	rs11786160	111742220	G,NA	A,NA	0.872763,NA	-0.0080846,NA	0.00593314,NA	0.761946,NA	0.000302058	0.00060429
2	rs35656705	111720115	T,NA	C,NA	0.872763,NA	-0.0080846,NA	0.00593314,NA	0.761946,NA	0.000302058	0.00060429
2	rs9649932	111995994	T,NA	C,NA	0.070577,NA	-4.4364e-05,NA	0.00771971,NA	0.00199595,NA	0.000301857	0.000603874
2	rs13268040	111991956	G,NA	A,NA	0.070577,NA	-4.4364e-05,NA	0.00771971,NA	0.00199595,NA	0.000301857	0.000603874
2	rs74847780	111828454	G,NA	T,NA	0.929423,NA	8.97734e-05,NA	0.00771974,NA	0.00404839,NA	0.000301787	0.000603735
2	rs7009162	111869916	A,NA	G,NA	0.9334,NA	0.000547218,NA	0.00792989,NA	0.0245755,NA	0.000301476	0.000603119
2	rs73327307	111918474	G,NA	A,NA	0.930418,NA	0.000134769,NA	0.00777053,NA	0.00605153,NA	0.000301388	0.000602937
2	rs17476727	111107554	A,NA	G,NA	0.83996,NA	-0.000628693,NA	0.00539257,NA	0.0423023,NA	0.000301318	0.00060271
2	rs7459880	112018324	G,NA	C,NA	0.070577,NA	-0,NA	0.00771971,NA	-0,NA	0.000300993	0.000602146
2	rs4474004	111730410	A,NA	G,NA	0.872763,NA	-0.00803755,NA	0.00593314,NA	0.75568,NA	0.000300865	0.000601903
2	rs78030650	111860707	A,NA	G,NA	0.932406,NA	0.00036224,NA	0.00787557,NA	0.0162322,NA	0.000300392	0.00060095
2	rs117340040	111258356	C,NA	A,NA	0.95328,NA	0.00160155,NA	0.0093687,NA	0.0633528,NA	0.000300167	0.000600468
2	rs72671073	111098159	A,NA	G,NA	0.93837,NA	-0.0017369,NA	0.00822159,NA	0.07952,NA	0.000300078	0.000600256
2	rs118164617	111970328	A,NA	G,NA	0.979125,NA	0.0143597,NA	0.0138296,NA	0.524162,NA	0.000299757	0.00059962
2	rs7463637	111985792	T,NA	A,NA	0.070577,NA	8.87412e-05,NA	0.00771971,NA	0.00400164,NA	0.000299301	0.00059876
2	rs117345810	111774579	G,NA	A,NA	0.923459,NA	-0.00694495,NA	0.00743677,NA	0.45547,NA	0.000299066	0.000598348
2	rs1839532	111101561	C,C	T,T	0.767396,0.569444	-9.26587e-05,-0.0106916	0.00467973,0.00863302	0.00691535,0.666461	0.000298909	0.000597947
2	rs16881313	111886809	T,NA	C,NA	0.930418,NA	4.49186e-05,NA	0.00777053,NA	0.00200771,NA	0.000298663	0.000597488
2	rs11994819	111742871	G,NA	T,NA	0.872763,NA	-0.00794344,NA	0.00593314,NA	0.743216,NA	0.000298548	0.000597266
2	rs6469337	112011898	T,NA	C,NA	0.070577,NA	0.000132358,NA	0.00771971,NA	0.0059819,NA	0.000298486	0.000597132
2	rs16881329	111918460	G,NA	A,NA	0.930418,NA	-4.49141e-05,NA	0.00777053,NA	0.00200751,NA	0.00029801	0.00059618
2	rs12681879	112028871	C,C	T,T	0.157058,0.233135	-0.00628495,-0.0171325	0.00543389,0.0101097	0.606553,1.04508	0.000297982	0.000596067
2	rs13255950	111225164	G,NA	C,NA	0.983101,NA	0.030436,NA	0.0153396,NA	1.32569,NA	0.000297656	0.000595475
2	rs76869418	111378218	A,NA	C,NA	0.99503,NA	-0.0231201,NA	0.0281148,NA	0.386285,NA	0.000297375	0.000594918
2	rs1834736	112037092	G,G	A,A	0.157058,0.227183	-0.00676792,-0.016666	0.00543389,0.0102018	0.671728,0.989976	0.000297023	0.000594141
2	rs7838962	112045984	C,C	G,G	0.157058,0.228175	-0.00658596,-0.0168069	0.00543389,0.0101861	0.646842,1.00459	0.000296817	0.000593731
2	rs28500624	111938640	A,NA	G,NA	0.070577,NA	0.000224466,NA	0.00771971,NA	0.0101929,NA	0.000296805	0.000593767
2	rs1834737	112036908	A,A	C,C	0.159046,0.228175	-0.00616269,-0.0173474	0.0054062,0.0101861	0.594627,1.05276	0.000296661	0.000593431
2	rs117271590	111879802	G,NA	A,NA	0.976143,NA	0.00463792,NA	0.0129561,NA	0.142447,NA	0.000296613	0.000593315
2	rs113206866	111602201	G,NA	A,NA	0.919483,NA	-0.0039866,NA	0.00726648,NA	0.234137,NA	0.000296484	0.000593058
2	rs13254384	111744575	C,NA	A,NA	0.872763,NA	-0.00784931,NA	0.00593314,NA	0.730841,NA	0.00029632	0.00059281
2	rs1387413	111851383	T,NA	C,NA	0.932406,NA	0.000135806,NA	0.00787557,NA	0.00601651,NA	0.000296291	0.000592745
2	rs10505151	111697701	C,NA	G,NA	0.974155,NA	0.0318161,NA	0.0124606,NA	1.97186,NA	0.00029627	0.000592681
2	rs62528238	111734036	G,NA	T,NA	0.973161,NA	0.030505,NA	0.0122339,NA	1.89792,NA	0.000296218	0.000592574
2	rs1387409	111932793	T,NA	A,NA	0.070577,NA	0.000269373,NA	0.00771971,NA	0.0122604,NA	0.000296003	0.000592164
2	rs76002156	111644699	G,NA	T,NA	0.960239,NA	-0.0127885,NA	0.0101186,NA	0.685544,NA	0.000295963	0.000592101
2	rs13280768	111856824	G,NA	A,NA	0.967197,NA	-0.0134178,NA	0.0111,NA	0.64448,NA	0.000295956	0.000592071
2	rs150099215	111252082	G,NA	A,NA	0.968191,NA	0.00257892,NA	0.0112664,NA	0.0867462,NA	0.000295819	0.000591798
2	rs74423990	111085664	G,NA	A,NA	0.976143,NA	0.0107873,NA	0.0129561,NA	0.392469,NA	0.000295418	0.000591012
2	rs4448249	111930833	A,NA	G,NA	0.070577,NA	0.000314284,NA	0.00771971,NA	0.0143376,NA	0.000295213	0.000590584
2	rs10106484	111928455	A,NA	T,NA	0.070577,NA	0.000314284,NA	0.00771971,NA	0.0143376,NA	0.000295213	0.000590584
2	rs79836452	111562938	A,NA	G,NA	0.981113,NA	-0.00487643,NA	0.0145245,NA	0.132492,NA	0.000295164	0.000590464
2	rs75024382	111745724	A,NA	G,NA	0.914513,NA	-0.00388533,NA	0.00707122,NA	0.234561,NA	0.000295118	0.000590324
2	rs6469334	111980957	C,NA	A,NA	0.070577,NA	0.000355071,NA	0.00771971,NA	0.0162322,NA	0.000294506	0.000589169
2	rs62528237	111732518	G,NA	A,NA	0.973161,NA	0.0303396,NA	0.0122339,NA	1.88142,NA	0.000294394	0.000588925
2	rs11786206	111740425	C,NA	T,NA	0.877734,NA	-0.00763972,NA	0.00603539,NA	0.687024,NA	0.000293981	0.000588135
2	rs1991362	112037953	G,G	C,C	0.157058,0.227183	-0.00676792,-0.0165634	0.00543389,0.0102018	0.671728,0.981025	0.000293544	0.000587183
2	rs78599784	111919924	C,NA	G,NA	0.957256,NA	0.000146462,NA	0.00977441,NA	0.00522339,NA	0.000293529	0.000587196
2	rs143091232	111242558	T,NA	G,NA	0.988072,NA	0.00680533,NA	0.0182119,NA	0.149571,NA	0.000293271	0.000586672
2	rs186291442	111459226	A,NA	G,NA	0.991054,NA	-0.0129539,NA	0.0209976,NA	0.269797,NA	0.000293232	0.000586572
2	rs7460049	112018799	A,NA	G,NA	0.070577,NA	0.00043636,NA	0.00771971,NA	0.0200315,NA	0.000293126	0.000586408
2	rs4143847	111940430	T,NA	C,NA	0.070577,NA	0.000449045,NA	0.00771971,NA	0.0206272,NA	0.000292914	0.000585984
2	rs9297439	111929664	A,NA	C,NA	0.070577,NA	0.000449045,NA	0.00771971,NA	0.0206272,NA	0.000292914	0.000585984
2	rs1546013	111929209	T,NA	C,NA	0.070577,NA	0.000449045,NA	0.00771971,NA	0.0206272,NA	0.000292914	0.000585984
2	rs117972779	111721090	A,NA	C,NA	0.982107,NA	-0.0105115,NA	0.014915,NA	0.317891,NA	0.000292863	0.000585894
2	rs73702377	111816345	G,NA	T,NA	0.928429,NA	-0.000575987,NA	0.00767004,NA	0.0268081,NA	0.000291988	0.000584133
2	rs6469339	112018505	C,NA	G,NA	0.070577,NA	0.00052666,NA	0.00771971,NA	0.0242887,NA	0.000291637	0.00058343
2	rs6415454	111994038	C,NA	T,NA	0.070577,NA	0.00052967,NA	0.00771971,NA	0.0244313,NA	0.000291588	0.000583332
2	rs1489354	111932394	T,NA	C,NA	0.070577,NA	0.000538908,NA	0.00771971,NA	0.0248691,NA	0.000291439	0.000583033
2	rs35211908	111739529	A,NA	G,NA	0.870775,NA	-0.0074608,NA	0.00589404,NA	0.687024,NA	0.000291387	0.000582937
2	rs12544188	112049335	T,T	G,G	0.157058,0.228175	-0.00649108,-0.0167576	0.00543389,0.0101861	0.634025,1.00025	0.000291039	0.000582177
2	rs118065493	111220149	T,NA	C,NA	0.944334,NA	0.00168519,NA	0.00862346,NA	0.0731101,NA	0.000291005	0.000582142
2	rs6469338	112015783	G,NA	A,NA	0.070577,NA	0.000570577,NA	0.00771971,NA	0.0263732,NA	0.00029093	0.000582015
2	rs10808440	111978686	A,NA	T,NA	0.070577,NA	0.000577135,NA	0.00771971,NA	0.0266852,NA	0.000290825	0.000581806
2	rs1489355	111938885	G,NA	C,NA	0.070577,NA	0.000580472,NA	0.00771971,NA	0.026844,NA	0.000290772	0.000581699
2	rs56090647	111266547	G,NA	A,NA	0.984095,NA	-0.00950762,NA	0.0158037,NA	0.261666,NA	0.000290732	0.000581589
2	rs111484401	111880271	G,NA	A,NA	0.956262,NA	-0.000257225,NA	0.00966771,NA	0.00931781,NA	0.000290705	0.000581548
2	rs151214208	111199982	A,NA	G,NA	0.989066,NA	0.0047528,NA	0.0190121,NA	0.0955028,NA	0.000290441	0.000581015
2	rs7461197	111998821	A,NA	T,NA	0.070577,NA	0.00061801,NA	0.00771971,NA	0.0286348,NA	0.000290178	0.000580512
2	rs117861047	111187101	A,NA	G,NA	0.962227,NA	-0.00980602,NA	0.0103707,NA	0.462965,NA	0.000290175	0.000580525
2	rs13272069	111524368	G,NA	A,NA	0.984095,NA	-0.00823857,NA	0.0158037,NA	0.220292,NA	0.000290049	0.00058023
2	rs72677178	111979321	T,NA	C,NA	0.970179,NA	0.0275436,NA	0.0116239,NA	1.74936,NA	0.000289674	0.000579449
2	rs10113059	112009679	G,NA	A,NA	0.070577,NA	0.000658424,NA	0.00771971,NA	0.0305702,NA	0.000289548	0.00057925
2	rs150969236	111367831	T,NA	C,NA	0.985089,NA	0.00670746,NA	0.0163138,NA	0.166878,NA	0.000289502	0.00057913
2	rs4398950	112002286	T,NA	A,NA	0.070577,NA	0.000662187,NA	0.00771971,NA	0.0307508,NA	0.000289489	0.000579134
2	rs10112633	112002053	T,NA	A,NA	0.070577,NA	0.000662187,NA	0.00771971,NA	0.0307508,NA	0.000289489	0.000579134
2	rs56062205	111232568	A,NA	G,NA	0.944334,NA	0.00156711,NA	0.00862346,NA	0.067629,NA	0.000289344	0.000578821
2	rs7819888	112010352	A,NA	T,NA	0.070577,NA	0.000702354,NA	0.00771971,NA	0.0326828,NA	0.000288873	0.0005779
2	rs6469329	111908928	C,NA	T,NA	0.932406,NA	-0.00036195,NA	0.00787557,NA	0.016219,NA	0.000288779	0.000577716
2	rs7387318	111991265	G,NA	A,NA	0.070577,NA	0.000710427,NA	0.00771971,NA	0.0330721,NA	0.00028875	0.000577654
2	rs7386194	111953341	T,NA	G,NA	0.070577,NA	0.000714534,NA	0.00771971,NA	0.0332702,NA	0.000288687	0.000577529
2	rs117002309	111170850	T,NA	C,NA	0.974155,NA	0.027172,NA	0.0124606,NA	1.53446,NA	0.000288601	0.00057732
2	rs185472923	111148222	G,NA	A,NA	0.99006,NA	0.00653888,NA	0.01993,NA	0.129103,NA	0.000288321	0.000576814
2	rs12542466	112022400	G,NA	C,NA	0.044732,NA	0.00516732,NA	0.00956462,NA	0.229868,NA	0.000288006	0.000576177
2	rs77574672	111302616	A,NA	G,NA	0.951292,NA	0.00104187,NA	0.00918509,NA	0.0411071,NA	0.000287887	0.000575906
2	rs34945017	111653314	T,NA	G,NA	0.868787,NA	-0.00713992,NA	0.00585591,NA	0.652196,NA	0.000287577	0.000575308
2	rs7388316	112012852	C,NA	T,NA	0.070577,NA	0.000790228,NA	0.00771971,NA	0.0369364,NA	0.000287554	0.000575263
2	rs117166786	111797108	A,NA	C,NA	0.952286,NA	-0.00796969,NA	0.00927543,NA	0.408695,NA	0.000287549	0.000575244
2	rs62527294	111123136	A,NA	G,NA	0.959245,NA	-0.00201663,NA	0.00999958,NA	0.0756309,NA	0.000287414	0.000575133
2	rs78050072	111501500	A,NA	C,NA	0.954274,NA	-0.00317245,NA	0.00946506,NA	0.132242,NA	0.000287166	0.000574454
2	rs4515587	112043204	T,T	A,A	0.157058,0.227183	-0.00667392,-0.0164935	0.00543389,0.0102018	0.658822,0.974952	0.000287072	0.00057424
2	rs72677117	111819592	G,NA	A,NA	0.949304,NA	-0.000450338,NA	0.00901262,NA	0.0176617,NA	0.000286969	0.00057404
2	rs16880357	111088894	A,A	G,G	0.890656,0.845238	0.00564596,0.0202936	0.00633559,0.011819	0.428467,1.06563	0.000286804	0.000573761
2	rs7819487	111981845	T,NA	C,NA	0.070577,NA	0.000843759,NA	0.00771971,NA	0.0395458,NA	0.000286772	0.000573697
2	rs7016154	111114320	G,NA	A,NA	0.952286,NA	-0.00398034,NA	0.00927543,NA	0.175333,NA	0.000286461	0.000573045
2	rs62528235	111718125	G,NA	A,NA	0.973161,NA	0.0295363,NA	0.0122339,NA	1.8023,NA	0.000286415	0.000572969
2	rs7387866	111994278	C,NA	T,NA	0.070577,NA	0.000883137,NA	0.00771971,NA	0.0414741,NA	0.000286206	0.000572566
2	rs7829873	111991371	C,NA	G,NA	0.070577,NA	0.000888212,NA	0.00771971,NA	0.0417231,NA	0.000286134	0.000572421
2	rs7016455	111611907	A,NA	T,NA	0.898608,NA	-0.00255069,NA	0.00655017,NA	0.156783,NA	0.000285979	0.000572092
2	rs13278392	112060308	A,A	G,G	0.158052,0.233135	-0.00685761,-0.0161548	0.00541997,0.0101097	0.686592,0.958385	0.000285951	0.000572001
2	rs10046630	111456750	T,NA	A,NA	0.900596,NA	-0.00258153,NA	0.00660805,NA	0.157363,NA	0.0002858	0.000571699
2	rs60679001	111650388	G,NA	A,NA	0.868787,NA	-0.00704611,NA	0.00585591,NA	0.640391,NA	0.000285792	0.000571737
2	rs7819652	111744543	A,NA	T,NA	0.870775,NA	-0.00717528,NA	0.00589404,NA	0.650799,NA	0.000285739	0.000571639
2	rs7386976	112013044	A,NA	G,NA	0.070577,NA	0.000922071,NA	0.00771971,NA	0.0433879,NA	0.000285655	0.000571463
2	rs6469336	111989435	G,NA	T,NA	0.070577,NA	0.000932669,NA	0.00771971,NA	0.0439102,NA	0.000285507	0.000571166
2	rs6469335	111987798	C,NA	T,NA	0.070577,NA	0.000932669,NA	0.00771971,NA	0.0439102,NA	0.000285507	0.000571166
2	rs10110044	111986980	C,NA	T,NA	0.070577,NA	0.000932669,NA	0.00771971,NA	0.0439102,NA	0.000285507	0.000571166
2	rs13280135	111974285	C,NA	G,NA	0.070577,NA	0.000932669,NA	0.00771971,NA	0.0439102,NA	0.000285507	0.000571166
2	rs76644387	112070304	G,NA	A,NA	0.989066,NA	0.00422212,NA	0.0190121,NA	0.0839384,NA	0.000285369	0.000570888
2	rs72677141	111862846	A,NA	T,NA	0.968191,NA	0.0273728,NA	0.0112664,NA	1.82059,NA	0.000285308	0.000570721
2	rs2081690	112053368	G,G	C,C	0.156064,0.233135	-0.00670287,-0.0164264	0.00544795,0.0101097	0.660414,0.982121	0.000285205	0.000570505
2	rs66906875	111614642	C,NA	T,NA	0.898608,NA	-0.0025986,NA	0.00655017,NA	0.160162,NA	0.000285187	0.000570509
2	rs6984924	111613586	C,NA	T,NA	0.898608,NA	-0.0025986,NA	0.00655017,NA	0.160162,NA	0.000285187	0.000570509
2	rs4876446	112058442	T,T	G,G	0.158052,0.233135	-0.00690489,-0.0160514	0.00541997,0.0101097	0.693203,0.949425	0.000285003	0.000570105
2	rs72677116	111819365	C,NA	T,NA	0.968191,NA	0.0273077,NA	0.0112664,NA	1.81367,NA	0.000284693	0.000569491
2	rs6469316	111615743	C,NA	T,NA	0.898608,NA	-0.00265129,NA	0.00655017,NA	0.163898,NA	0.000284336	0.000568807
2	rs6995161	111615297	G,NA	T,NA	0.898608,NA	-0.00265129,NA	0.00655017,NA	0.163898,NA	0.000284336	0.000568807
2	rs16892519	111607943	G,NA	C,NA	0.898608,NA	-0.00265129,NA	0.00655017,NA	0.163898,NA	0.000284336	0.000568807
2	rs6980765	111616532	G,NA	A,NA	0.898608,NA	-0.00265129,NA	0.00655017,NA	0.163898,NA	0.000284336	0.000568807
2	rs10108260	111983492	A,NA	G,NA	0.070577,NA	0.0010216,NA	0.00771971,NA	0.0483136,NA	0.000284283	0.000568719
2	rs10108172	111983567	G,NA	C,NA	0.070577,NA	0.0010216,NA	0.00771971,NA	0.0483136,NA	0.000284283	0.000568719
2	rs7462742	111984751	T,NA	C,NA	0.070577,NA	0.0010216,NA	0.00771971,NA	0.0483136,NA	0.000284283	0.000568719
2	rs10094433	111983060	C,NA	T,NA	0.070577,NA	0.0010216,NA	0.00771971,NA	0.0483136,NA	0.000284283	0.000568719
2	rs3924484	111946598	G,NA	T,NA	0.070577,NA	0.0010275,NA	0.00771971,NA	0.0486074,NA	0.000284204	0.00056856
2	rs6984552	111652574	T,NA	C,NA	0.868787,NA	-0.00695228,NA	0.00585591,NA	0.628675,NA	0.000284089	0.00056833
2	rs16880947	111657556	C,NA	A,NA	0.868787,NA	-0.00695228,NA	0.00585591,NA	0.628675,NA	0.000284089	0.00056833
2	rs16880946	111654829	A,NA	G,NA	0.868787,NA	-0.00695228,NA	0.00585591,NA	0.628675,NA	0.000284089	0.00056833
2	rs34526441	111653308	A,NA	G,NA	0.868787,NA	-0.00695228,NA	0.00585591,NA	0.628675,NA	0.000284089	0.00056833
2	rs4634670	111944953	G,NA	A,NA	0.071571,NA	0.000709934,NA	0.00767002,NA	0.0332702,NA	0.000283824	0.0005678
2	rs16880887	111598824	A,NA	G,NA	0.898608,NA	-0.00269918,NA	0.00655017,NA	0.167311,NA	0.00028358	0.000567296
2	rs4486175	111595769	G,NA	A,NA	0.898608,NA	-0.00269918,NA	0.00655017,NA	0.167311,NA	0.00028358	0.000567296
2	rs11992948	111609469	A,NA	G,NA	0.898608,NA	-0.00269918,NA	0.00655017,NA	0.167311,NA	0.00028358	0.000567296
2	rs7828750	111572193	A,NA	G,NA	0.897614,NA	-0.0027829,NA	0.0065219,NA	0.174186,NA	0.000283505	0.000567144
2	rs10505140	111154532	T,T	C,C	0.744533,0.573413	0.000898102,-0.0123639	0.00453346,0.00864302	0.0741915,0.81653	0.000283456	0.000567071
2	rs11990209	111536716	T,NA	C,NA	0.860835,NA	0.00620432,NA	0.00571235,NA	0.556856,NA	0.000283328	0.000566822
2	rs6998792	111658436	C,NA	T,NA	0.868787,NA	-0.00690536,NA	0.00585591,NA	0.622851,NA	0.000283268	0.000566687
2	rs11997623	111649429	T,NA	C,NA	0.868787,NA	-0.00690536,NA	0.00585591,NA	0.622851,NA	0.000283268	0.000566687
2	rs16880951	111657799	T,NA	G,NA	0.868787,NA	-0.00690536,NA	0.00585591,NA	0.622851,NA	0.000283268	0.000566687
2	rs34235257	111658024	A,NA	C,NA	0.868787,NA	-0.00690536,NA	0.00585591,NA	0.622851,NA	0.000283268	0.000566687
2	rs6415455	112010147	G,NA	A,NA	0.070577,NA	0.00109792,NA	0.00771971,NA	0.0521236,NA	0.000283267	0.000566686
2	rs72677113	111816805	G,NA	A,NA	0.968191,NA	0.0271337,NA	0.0112664,NA	1.79524,NA	0.000283099	0.000566304
2	rs13271392	111973116	C,NA	T,NA	0.070577,NA	0.00111696,NA	0.00771971,NA	0.0530783,NA	0.000283018	0.000566188
2	rs10955554	111973389	T,NA	C,NA	0.070577,NA	0.00111696,NA	0.00771971,NA	0.0530783,NA	0.000283018	0.000566188
2	rs13251031	111559103	T,NA	G,NA	0.900596,NA	-0.00291627,NA	0.00660805,NA	0.181127,NA	0.000282941	0.000566014
2	rs58672526	111586510	A,NA	G,NA	0.898608,NA	-0.00274708,NA	0.00655017,NA	0.170741,NA	0.000282841	0.000565818
2	rs75741277	111603503	T,NA	G,NA	0.898608,NA	-0.00274708,NA	0.00655017,NA	0.170741,NA	0.000282841	0.000565818
2	rs13252162	111587121	A,NA	G,NA	0.898608,NA	-0.00274708,NA	0.00655017,NA	0.170741,NA	0.000282841	0.000565818
2	rs4351444	112002545	C,NA	T,NA	0.070577,NA	0.00114842,NA	0.00771971,NA	0.0546599,NA	0.000282611	0.000565374
2	rs73320482	111576073	G,NA	A,NA	0.898608,NA	-0.00279496,NA	0.00655017,NA	0.174186,NA	0.000282119	0.000564373
2	rs1389671	111581847	T,NA	G,NA	0.898608,NA	-0.00279496,NA	0.00655017,NA	0.174186,NA	0.000282119	0.000564373
2	rs11997872	111579239	T,NA	C,NA	0.898608,NA	-0.00279496,NA	0.00655017,NA	0.174186,NA	0.000282119	0.000564373
2	rs13277548	111586155	T,NA	G,NA	0.898608,NA	-0.00279496,NA	0.00655017,NA	0.174186,NA	0.000282119	0.000564373
2	rs34642482	111578094	G,NA	A,NA	0.898608,NA	-0.00279496,NA	0.00655017,NA	0.174186,NA	0.000282119	0.000564373
2	rs67856195	111576851	G,NA	A,NA	0.898608,NA	-0.00279496,NA	0.00655017,NA	0.174186,NA	0.000282119	0.000564373
2	rs7009378	111978995	A,NA	T,NA	0.070577,NA	0.00119951,NA	0.00771971,NA	0.0572382,NA	0.000281962	0.000564075
2	rs7388644	111977763	A,NA	G,NA	0.070577,NA	0.00119951,NA	0.00771971,NA	0.0572382,NA	0.000281962	0.000564075
2	rs7821277	111972486	G,NA	A,NA	0.070577,NA	0.00120644,NA	0.00771971,NA	0.0575891,NA	0.000281874	0.0005639
2	rs4637866	111971295	A,NA	C,NA	0.070577,NA	0.00120644,NA	0.00771971,NA	0.0575891,NA	0.000281874	0.0005639
2	rs117506221	111864086	A,NA	G,NA	0.979125,NA	-0.00430929,NA	0.0138296,NA	0.121855,NA	0.000281849	0.000563625
2	rs139949404	111158023	A,NA	C,NA	0.964215,NA	0.00784794,NA	0.0106439,NA	0.336366,NA	0.000281656	0.000563485
2	rs78742932	111486859	C,NA	A,NA	0.954274,NA	-0.00368574,NA	0.00946506,NA	0.156782,NA	0.000281514	0.000563153
3	rs62528243	111745353	G,NA	A,NA	0.9334,NA	-0.0254817,NA	0.00792989,NA	2.88211,NA	0.0477718	0.0938156
3	rs148082457	111805568	G,NA	C,NA	0.983101,NA	-0.0574651,NA	0.0153396,NA	3.74583,NA	0.0349786	0.0686217
3	rs145560849	111862196	C,NA	T,NA	0.982107,NA	-0.0537358,NA	0.014915,NA	3.50196,NA	0.0210747	0.041639
3	rs117451890	111656157	C,NA	G,NA	0.950298,NA	-0.0308831,NA	0.00909753,NA	3.16296,NA	0.0154114	0.0307158
3	rs117827138	112068144	G,NA	C,NA	0.982107,NA	0.0353733,NA	0.014915,NA	1.75182,NA	0.0126298	0.0250903
3	rs553160559	111839105	A,NA	G,NA	0.993042,NA	0.0887471,NA	0.0237851,NA	3.71995,NA	0.00911075	0.0181314
3	rs7828377	112026724	G,G	A,A	0.705765,0.994048	-0.0140316,-0.11555	0.00433873,0.0555718	2.91346,1.42492	0.00638603	0.0127414
3	rs77679095	111571921	A,NA	G,NA	0.992048,NA	-0.0606594,NA	0.0222601,NA	2.19181,NA	0.00607711	0.0121328
3	rs75753141	111136919	NA,C	NA,A	NA,0.975198	NA,-0.0653754	NA,0.0274863	NA,1.75983	0.00596802	0.0118953
3	rs74979655	111381139	NA,C	NA,G	NA,0.867063	NA,-0.0278925	NA,0.0125908	NA,1.57285	0.00591479	0.0117895
3	rs118089561	111951976	NA,T	NA,C	NA,0.974206	NA,-0.0658701	NA,0.0269663	NA,1.83629	0.00533	0.0106267
3	rs182278200	112006357	NA,G	NA,C	NA,0.974206	NA,-0.0649377	NA,0.0269663	NA,1.79492	0.00497306	0.00991679
3	rs77140679	112058936	NA,A	NA,G	NA,0.890873	NA,-0.0308256	NA,0.0137097	NA,1.60999	0.00485724	0.00968675
3	rs78057336	111894592	NA,T	NA,G	NA,0.916667	NA,0.0314874	NA,0.0154664	NA,1.3792	0.00481239	0.00959695
3	rs139285104	111534146	A,NA	C,NA	0.962227,NA	-0.0303332,NA	0.0103707,NA	2.46272,NA	0.00467062	0.00931058
3	rs187347318	111598943	NA,T	NA,G	NA,0.981151	NA,-0.0702505	NA,0.0314332	NA,1.59477	0.00426098	0.00850015
3	rs76145245	111735446	NA,A	NA,G	NA,0.89881	NA,0.0263083	NA,0.0141743	NA,1.1976	0.00415385	0.0082865
3	rs76314223	111906220	NA,T	NA,C	NA,0.911706	NA,0.0300696	NA,0.0150664	NA,1.33766	0.00410618	0.00819153
3	rs74796753	111241991	G,NA	A,NA	0.856859,NA	-0.0181574,NA	0.00564551,NA	2.88647,NA	0.0040017	0.00799385
3	rs62520664	111893647	C,NA	T,NA	0.99503,NA	-0.0723031,NA	0.0281148,NA	1.99482,NA	0.0039427	0.00787766
3	rs138041089	111845675	NA,G	NA,A	NA,0.975198	NA,-0.0621373	NA,0.0274863	NA,1.62378	0.00363474	0.00725298
3	rs140297403	111200066	C,NA	T,NA	0.854871,NA	-0.0176837,NA	0.00561322,NA	2.78763,NA	0.00336825	0.00673011
3	rs148256043	111139755	NA,A	NA,G	NA,0.991071	NA,-0.0937753	NA,0.0454422	NA,1.40833	0.00329912	0.00658468
3	rs117251452	111417730	NA,G	NA,A	NA,0.975198	NA,0.0522987	NA,0.0274863	NA,1.24353	0.00327798	0.00654228
3	rs62528205	111651874	T,NA	C,NA	0.993042,NA	-0.057187,NA	0.0237851,NA	1.79041,NA	0.00326096	0.00651802
3	rs77794847	111816417	NA,G	NA,A	NA,0.914682	NA,0.0275117	NA,0.015302	NA,1.14152	0.00319807	0.00638287
3	rs148301208	111388757	NA,G	NA,T	NA,0.964286	NA,0.0420437	NA,0.0230345	NA,1.16772	0.00295619	0.00590101
3	rs77390960	112054214	NA,A	NA,C	NA,0.974206	NA,0.0551055	NA,0.0269663	NA,1.38718	0.002901	0.00579113
3	rs182974214	111404543	NA,T	NA,G	NA,0.965278	NA,0.0416894	NA,0.0233493	NA,1.12968	0.00287297	0.00573513
3	rs75118939	111961004	NA,T	NA,C	NA,0.829365	NA,-0.0256324	NA,0.0113631	NA,1.61824	0.0028162	0.00562218
3	rs17480167	111354022	A,NA	C,NA	0.828032,NA	-0.0164679,NA	0.00523953,NA	2.7767,NA	0.0027227	0.00544175
3	rs117453471	111336717	G,NA	A,NA	0.982107,NA	0.0267021,NA	0.014915,NA	1.13426,NA	0.00271098	0.00541255
3	rs139725142	111106471	NA,T	NA,C	NA,0.978175	NA,0.0528522	NA,0.0292559	NA,1.14977	0.0026797	0.00534993
3	rs139084540	111094672	NA,A	NA,G	NA,0.982143	NA,0.0733061	NA,0.0322783	NA,1.63558	0.00265936	0.00530948
3	rs74904126	111390110	NA,A	NA,T	NA,0.982143	NA,-0.0639711	NA,0.0322783	NA,1.32336	0.00263736	0.00526556
3	rs76258611	112043445	NA,T	NA,C	NA,0.951389	NA,-0.0410502	NA,0.0198773	NA,1.40999	0.00263546	0.00526167
3	rs76405504	111198102	A,NA	G,NA	0.855865,NA	-0.0170554,NA	0.00562927,NA	2.61131,NA	0.0026216	0.00523997
3	rs12547504	111427503	NA,G	NA,A	NA,0.967262	NA,0.0415775	NA,0.0240217	NA,1.07841	0.00256525	0.00512166
3	rs186818988	111672325	NA,C	NA,A	NA,0.979167	NA,0.0502958	NA,0.0299292	NA,1.03216	0.00255944	0.00511024
3	rs145886677	111856002	NA,A	NA,G	NA,0.981151	NA,0.0531433	NA,0.0314332	NA,1.04144	0.00254978	0.00509097
3	rs117553358	111742834	NA,G	NA,A	NA,0.967262	NA,0.0408192	NA,0.0240217	NA,1.04929	0.00253935	0.00507004
3	rs7350095	111352939	A,NA	G,NA	0.828032,NA	-0.0162897,NA	0.00523953,NA	2.72648,NA	0.00253385	0.0050647
3	rs118059403	111376089	NA,C	NA,G	NA,0.981151	NA,-0.0558503	NA,0.0314332	NA,1.12147	0.00251034	0.00501228
3	rs2052801	112056131	A,A	G,G	0.366799,0.869048	-0.0131552,-0.0280563	0.00410256,0.0126714	2.87185,1.57156	0.00250317	0.00499948
3	rs16880571	111300153	NA,C	NA,T	NA,0.963294	NA,0.0391026	NA,0.0227328	NA,1.06846	0.00250222	0.00499597
3	rs76184002	111921462	NA,C	NA,T	NA,0.952381	NA,-0.0399295	NA,0.0200728	NA,1.33091	0.00247464	0.00494099
3	rs79366703	111801918	NA,T	NA,C	NA,0.91369	NA,0.024785	NA,0.0152221	NA,0.985155	0.00244002	0.00487179
3	rs79127202	111152920	G,G	A,A	0.985089,0.884921	-0.0414011,0.00897706	0.0163138,0.0133953	1.95252,0.298645	0.00239079	0.00477458
3	rs143128089	111536566	NA,G	NA,T	NA,0.982143	NA,0.0505866	NA,0.0322783	NA,0.931563	0.00234847	0.00468948
3	rs76923163	111980338	NA,C	NA,T	NA,0.946429	NA,0.0300252	NA,0.0189842	NA,0.944073	0.00227957	0.0045519
3	rs118070058	111956105	C,NA	T,NA	0.979125,NA	0.0500436,NA	0.0138296,NA	3.52839,NA	0.00223835	0.00447096
3	rs117744016	112077251	G,NA	A,NA	0.983101,NA	0.0254878,NA	0.0153396,NA	1.01502,NA	0.00219848	0.00439033
3	rs79893819	111674068	NA,T	NA,C	NA,0.931548	NA,0.0324859	NA,0.016928	NA,1.25982	0.00219712	0.00438765
3	rs72672971	111286332	A,NA	G,NA	0.828032,NA	-0.0166496,NA	0.00523953,NA	2.82841,NA	0.0021441	0.00428594
3	rs188496911	111726894	NA,A	NA,G	NA,0.981151	NA,-0.0561942	NA,0.0314332	NA,1.13183	0.00209756	0.00418902
3	rs138276870	111627267	NA,A	NA,G	NA,0.978175	NA,0.0462122	NA,0.0292559	NA,0.942327	0.00197648	0.00394732
3	rs80276558	111139016	G,G	A,A	0.985089,0.885913	-0.0403304,0.0080238	0.0163138,0.0134459	1.87193,0.259104	0.00196512	0.00392531
3	rs16880398	111136051	G,G	A,A	0.985089,0.885913	-0.0404126,0.00761113	0.0163138,0.0134459	1.87806,0.243093	0.00195175	0.00389863
3	rs190908586	111954274	NA,A	NA,G	NA,0.968254	NA,0.0407353	NA,0.0243817	NA,1.02331	0.00188973	0.00377421
3	rs146617541	111270490	NA,T	NA,C	NA,0.984127	NA,-0.0566727	NA,0.0342017	NA,1.01092	0.0018368	0.00366873
3	rs78589245	111666353	NA,G	NA,C	NA,0.911706	NA,0.0214785	NA,0.0150664	NA,0.812514	0.00180207	0.00359925
3	rs62520689	111941783	G,NA	C,NA	0.947316,NA	0.0394594,NA	0.0088502,NA	5.08354,NA	0.0017649	0.00352849
3	rs62520690	111943042	C,NA	T,NA	0.947316,NA	0.0394335,NA	0.0088502,NA	5.07761,NA	0.00175501	0.00350871
3	rs16880406	111140211	NA,C	NA,G	NA,0.969246	NA,0.0376729	NA,0.0247591	NA,0.892401	0.00174519	0.00348586
3	rs77456700	111282858	A,NA	G,NA	0.988072,NA	0.0270253,NA	0.0182119,NA	0.860674,NA	0.00173334	0.00346308
3	rs2882488	111179949	NA,T	NA,A	NA,0.847222	NA,0.0152811	NA,0.0118816	NA,0.702456	0.0016934	0.00338258
3	rs112774367	111623767	A,NA	G,NA	0.982107,NA	0.0229539,NA	0.014915,NA	0.90725,NA	0.00160035	0.0031976
3	rs140215651	111432235	NA,T	NA,C	NA,0.984127	NA,-0.0529856	NA,0.0342017	NA,0.916027	0.00158621	0.00316861
3	rs139828744	111606077	NA,G	NA,T	NA,0.978175	NA,-0.0515384	NA,0.0292559	NA,1.10718	0.00157518	0.00314651
3	rs191712311	111604017	NA,C	NA,A	NA,0.978175	NA,-0.0514905	NA,0.0292559	NA,1.10564	0.00157182	0.0031398
3	rs188620973	111860323	NA,C	NA,G	NA,0.980159	NA,-0.0508304	NA,0.0306528	NA,1.01205	0.00156785	0.00313199
3	rs4391404	111746514	G,G	A,A	0.027833,0.435516	0.0357263,0.0155298	0.0120196,0.00862135	2.52939,1.14476	0.00150233	0.00299874
3	rs62520699	111981172	G,NA	A,NA	0.947316,NA	0.0386578,NA	0.0088502,NA	4.90177,NA	0.00148888	0.00297671
3	rs141216957	111401636	C,NA	T,NA	0.989066,NA	0.0652219,NA	0.0190121,NA	3.22015,NA	0.00146421	0.00292498
3	rs57875593	112027740	NA,A	NA,G	NA,0.673611	NA,-0.0176496	NA,0.00911656	NA,1.27681	0.00145954	0.0029158
3	rs78780911	111413440	A,NA	T,NA	0.967197,NA	0.0175073,NA	0.0111,NA	0.940274,NA	0.00145692	0.00291116
3	rs118134080	111711195	C,NA	T,NA	0.988072,NA	0.0633171,NA	0.0182119,NA	3.29445,NA	0.00144744	0.002892
3	rs62520701	111984528	G,NA	A,NA	0.947316,NA	0.0384937,NA	0.0088502,NA	4.86497,NA	0.00143934	0.00287769
3	rs62520700	111983896	G,NA	C,NA	0.947316,NA	0.0383994,NA	0.0088502,NA	4.84391,NA	0.00141186	0.00282275
3	rs143283443	111087199	NA,A	NA,G	NA,0.969246	NA,0.0315751	NA,0.0247591	NA,0.694205	0.0014046	0.00280603
3	rs149429195	111190273	NA,C	NA,T	NA,0.986111	NA,-0.0500146	NA,0.0365264	NA,0.767224	0.00139735	0.00279159
3	rs146298644	111302177	NA,T	NA,G	NA,0.946429	NA,-0.0288158	NA,0.0189842	NA,0.88926	0.00139254	0.00278203
3	rs117137008	111986961	T,NA	A,NA	0.947316,NA	0.0382529,NA	0.0088502,NA	4.81124,NA	0.00137046	0.00273998
3	rs192658576	111815517	NA,A	NA,C	NA,0.977182	NA,0.0544824	NA,0.0286274	NA,1.24397	0.00136462	0.00272631
3	rs117127474	111510162	A,NA	G,NA	0.851889,NA	-0.0171823,NA	0.00556614,NA	2.69414,NA	0.00135466	0.00271064
3	rs117838100	111138090	NA,T	NA,A	NA,0.873016	NA,-0.0210664	NA,0.0128386	NA,0.996427	0.00135196	0.00270099
3	rs138616172	111730284	C,NA	A,NA	0.989066,NA	0.0617051,NA	0.0190121,NA	2.93102,NA	0.00135126	0.00269986
3	rs148252527	111264270	NA,C	NA,T	NA,0.975198	NA,0.0352606	NA,0.0274863	NA,0.699952	0.00133007	0.00265722
3	rs73312569	111172596	G,G	A,A	0.964215,0.972222	0.0356452,0.0177298	0.0106439,0.0260119	3.09079,0.304967	0.00131854	0.00263472
3	rs79221044	111128451	T,NA	C,NA	0.979125,NA	0.0425896,NA	0.0138296,NA	2.68344,NA	0.00130179	0.00260104
3	rs117549824	112024350	NA,C	NA,T	NA,0.973214	NA,-0.0344259	NA,0.0264757	NA,0.713311	0.0012989	0.00259508
3	rs375516153	111697069	NA,A	NA,G	NA,0.979167	NA,0.0556945	NA,0.0299292	NA,1.2023	0.00128328	0.00256388
3	rs117659076	111462027	NA,T	NA,G	NA,0.947421	NA,0.0195439	NA,0.0191524	NA,0.512128	0.00127575	0.00254886
3	rs142050749	111527144	NA,A	NA,C	NA,0.952381	NA,0.0205199	NA,0.0200728	NA,0.513355	0.00127569	0.00254873
3	rs145647656	111304969	NA,A	NA,T	NA,0.980159	NA,0.0348462	NA,0.0306528	NA,0.592404	0.00127487	0.00254707
3	rs4440609	111186356	G,NA	A,NA	0.980119,NA	0.0438106,NA	0.0141639,NA	2.70318,NA	0.00126813	0.00253382
3	rs151195170	112025538	NA,G	NA,A	NA,0.964286	NA,0.0408151	NA,0.0230345	NA,1.11685	0.0012534	0.00250421
3	rs184617743	111440501	NA,C	NA,T	NA,0.943452	NA,-0.0268566	NA,0.018507	NA,0.833463	0.00124463	0.0024867
3	rs62520728	111997785	C,NA	T,NA	0.947316,NA	0.0377587,NA	0.0088502,NA	4.70196,NA	0.00124207	0.00248332
3	rs79922463	112002658	C,NA	G,NA	0.947316,NA	0.0377587,NA	0.0088502,NA	4.70196,NA	0.00124207	0.00248332
3	rs117588230	111874506	NA,A	NA,G	NA,0.979167	NA,-0.0430573	NA,0.0299292	NA,0.823175	0.00123847	0.00247442
3	rs12548699	111735353	NA,C	NA,A	NA,0.949405	NA,0.0205479	NA,0.019504	NA,0.534466	0.00119888	0.00239532
3	rs118137317	111192838	NA,T	NA,C	NA,0.969246	NA,-0.0338667	NA,0.0247591	NA,0.766092	0.001198	0.00239363
3	rs59714343	112004079	A,NA	G,NA	0.947316,NA	0.0375663,NA	0.0088502,NA	4.65974,NA	0.00119637	0.00239195
3	rs117528753	111923065	NA,G	NA,A	NA,0.972222	NA,0.0308197	NA,0.0260119	NA,0.626935	0.00119263	0.00238282
3	rs139660450	111927599	NA,C	NA,T	NA,0.979167	NA,-0.0418495	NA,0.0299292	NA,0.790407	0.00118393	0.00236552
3	rs62520731	112006066	C,NA	T,NA	0.947316,NA	0.0374675,NA	0.0088502,NA	4.63815,NA	0.00117378	0.00234677
3	rs202026106	111589806	NA,A	NA,G	NA,0.978175	NA,-0.0439286	NA,0.0292559	NA,0.875435	0.00115519	0.00230805
3	rs140607611	111357128	NA,A	NA,G	NA,0.980159	NA,0.0316183	NA,0.0306528	NA,0.519553	0.00113706	0.00227191
3	rs77398184	111724208	NA,T	NA,G	NA,0.952381	NA,-0.029269	NA,0.0200728	NA,0.839227	0.0011251	0.00224798
3	rs112534342	111384144	C,NA	T,NA	0.981113,NA	-0.0229429,NA	0.0145245,NA	0.942338,NA	0.00111642	0.00223142
3	rs147905477	111611048	NA,C	NA,T	NA,0.979167	NA,0.0549594	NA,0.0299292	NA,1.17841	0.00110943	0.00221675
3	rs77392599	111582040	NA,G	NA,C	NA,0.952381	NA,0.0196423	NA,0.0200728	NA,0.48439	0.00110548	0.00220881
3	rs78115939	111185142	NA,C	NA,T	NA,0.956349	NA,-0.0217593	NA,0.0209218	NA,0.52531	0.00110511	0.00220812
3	rs148659587	111757346	A,NA	G,NA	0.989066,NA	-0.0412695,NA	0.0190121,NA	1.52355,NA	0.00110061	0.00220212
3	rs139562899	111259832	NA,T	NA,C	NA,0.926587	NA,0.0159965	NA,0.0163898	NA,0.482719	0.00110018	0.00219829
3	rs78888382	111787029	NA,A	NA,G	NA,0.980159	NA,-0.0426275	NA,0.0306528	NA,0.784284	0.0010981	0.00219413
3	rs76730699	111575511	NA,C	NA,A	NA,0.928571	NA,-0.0251914	NA,0.0165981	NA,0.889126	0.00109641	0.00219071
3	rs10088690	111714568	G,NA	C,NA	0.965209,NA	0.0156755,NA	0.0107893,NA	0.834875,NA	0.00108532	0.00216933
3	rs77319694	111259527	A,NA	G,NA	0.969185,NA	-0.0179298,NA	0.0114407,NA	0.931551,NA	0.00107393	0.00214605
3	rs185349432	111503007	NA,A	NA,G	NA,0.952381	NA,0.0194316	NA,0.0200728	NA,0.477534	0.0010708	0.00213956
3	rs147996014	111730725	NA,G	NA,A	NA,0.988095	NA,-0.0487756	NA,0.0394133	NA,0.665775	0.00106439	0.00212679
3	rs150541599	111183217	NA,C	NA,G	NA,0.988095	NA,-0.0515868	NA,0.0394133	NA,0.719924	0.00106205	0.00212212
3	rs13439825	111208985	C,C	T,T	0.927435,0.853175	-0.0161568,0.00859002	0.00762141,0.0120777	1.46836,0.321535	0.00105839	0.00211427
3	rs117042580	111479206	T,NA	G,NA	0.965209,NA	-0.0230267,NA	0.0107893,NA	1.48379,NA	0.00104901	0.0020954
3	rs138974893	112022576	NA,A	NA,G	NA,0.969246	NA,0.0265473	NA,0.0247591	NA,0.547263	0.00103434	0.00206676
3	rs146016459	111797126	NA,C	NA,G	NA,0.97619	NA,0.0456734	NA,0.0280389	NA,0.985783	0.00103379	0.0020657
3	rs118078602	112071807	G,NA	T,NA	0.974155,NA	0.0346705,NA	0.0124606,NA	2.26796,NA	0.00103361	0.00206542
3	rs150635729	111615400	NA,G	NA,C	NA,0.978175	NA,0.0516594	NA,0.0292559	NA,1.11107	0.00102355	0.00204524
3	rs34128956	111812273	C,NA	A,NA	0.959245,NA	0.0403365,NA	0.00999958,NA	4.26061,NA	0.00101948	0.00203821
3	rs117482187	111797696	G,NA	A,NA	0.971173,NA	0.0141141,NA	0.0118166,NA	0.633932,NA	0.00101874	0.00203598
3	rs192471045	111896363	T,NA	C,NA	0.984095,NA	0.0489836,NA	0.0158037,NA	2.71253,NA	0.00100389	0.00200607
3	rs13439144	111211020	G,G	A,A	0.926441,0.854167	-0.015867,0.00847702	0.0075738,0.0121117	1.44163,0.315167	0.000998686	0.00199505
3	rs79669257	111916128	NA,T	NA,C	NA,0.992063	NA,-0.0587271	NA,0.0481747	NA,0.652032	0.000996228	0.00199065
3	rs143410394	111500641	NA,C	NA,A	NA,0.965278	NA,0.0219984	NA,0.0233493	NA,0.460774	0.000990312	0.00197886
3	rs62526782	111467493	G,NA	C,NA	0.853877,NA	-0.0165909,NA	0.00559735,NA	2.5177,NA	0.000989115	0.00197905
3	rs62527304	111160490	A,A	G,G	0.951292,0.962302	0.0173736,0.0574431	0.00918509,0.0224433	1.23242,1.97952	0.000989033	0.0019763
3	rs117409389	111392506	G,NA	A,NA	0.989066,NA	0.0608169,NA	0.0190121,NA	2.86021,NA	0.000984838	0.00196784
3	rs11995604	111182232	NA,G	NA,T	NA,0.902778	NA,0.0139612	NA,0.0144288	NA,0.477233	0.000982956	0.00196412
3	rs117538625	111963260	NA,T	NA,C	NA,0.992063	NA,-0.0572385	NA,0.0481747	NA,0.629347	0.000967782	0.00193384
3	rs189660676	112036480	NA,G	NA,T	NA,0.978175	NA,-0.0321578	NA,0.0292559	NA,0.565933	0.00096631	0.0019309
3	rs16880358	111088976	NA,T	NA,A	NA,0.930556	NA,0.0145017	NA,0.0168156	NA,0.410642	0.00095992	0.00191811
3	rs74556067	111172884	NA,T	NA,G	NA,0.902778	NA,0.0134962	NA,0.0144288	NA,0.456429	0.000954101	0.00190649
3	rs77277486	111781321	NA,T	NA,A	NA,0.950397	NA,0.016331	NA,0.0196877	NA,0.390596	0.000949638	0.00189759
3	rs77778679	111892125	A,NA	G,NA	0.984095,NA	0.0484089,NA	0.0158037,NA	2.65949,NA	0.000947396	0.00189323
3	rs143480217	112005532	NA,G	NA,C	NA,0.974206	NA,0.0251892	NA,0.0269663	NA,0.455618	0.000945754	0.00188983
3	rs78630892	111184068	NA,T	NA,C	NA,0.96627	NA,0.0204174	NA,0.023678	NA,0.41058	0.000943607	0.00188557
3	rs75163888	112048556	G,NA	T,NA	0.973161,NA	0.0170851,NA	0.0122339,NA	0.789008,NA	0.000939649	0.00187807
3	rs76077962	111429449	NA,G	NA,A	NA,0.979167	NA,-0.0291723	NA,0.0299292	NA,0.481874	0.000935902	0.00187016
3	rs76731892	111447645	NA,G	NA,A	NA,0.923611	NA,-0.0216032	NA,0.0160932	NA,0.746	0.000928682	0.00185574
3	rs2882530	111210744	T,T	C,C	0.926441,0.854167	-0.0154881,0.00879255	0.0075738,0.0121117	1.38871,0.32988	0.000926667	0.00185126
3	rs7820164	111211506	T,T	A,A	0.257455,0.03373	-0.00772867,-0.00301024	0.00452197,0.023678	1.05836,0.0463196	0.000924517	0.00184836
3	rs116880199	111238938	NA,C	NA,T	NA,0.964286	NA,0.0325469	NA,0.0230345	NA,0.802261	0.000923041	0.00184449
3	rs73310398	111127781	G,G	C,C	0.985089,0.892857	-0.0355997,0.00501402	0.0163138,0.0138207	1.53616,0.144625	0.000916797	0.00183223
3	rs73310401	111133190	NA,C	NA,T	NA,0.885913	NA,0.0114683	NA,0.0134459	NA,0.404833	0.000893316	0.00178509
3	rs112141685	111133214	NA,T	NA,C	NA,0.885913	NA,0.0114683	NA,0.0134459	NA,0.404833	0.000893316	0.00178509
3	rs79963150	111309129	NA,G	NA,A	NA,0.93254	NA,0.0121191	NA,0.017043	NA,0.321455	0.000889807	0.00177813
3	rs6469297	111148628	G,G	A,A	0.985089,0.885913	-0.0341848,0.00836772	0.0163138,0.0134459	1.44212,0.27268	0.000885073	0.00176884
3	rs117431925	111115404	C,NA	T,NA	0.967197,NA	0.0177458,NA	0.0111,NA	0.959067,NA	0.000877892	0.00175461
3	rs16880394	111135029	G,G	A,A	0.984095,0.885913	-0.0335997,0.00827923	0.0158037,0.0134459	1.47498,0.269166	0.000872316	0.00174333
3	rs142357614	111892712	T,NA	C,NA	0.968191,NA	0.0160597,NA	0.0112664,NA	0.812409,NA	0.000872182	0.00174318
3	rs76886669	111332438	NA,G	NA,A	NA,0.97123	NA,-0.0268749	NA,0.0255725	NA,0.5327	0.00087138	0.00174131
3	rs117457745	111560551	NA,G	NA,A	NA,0.928571	NA,-0.0207368	NA,0.0165981	NA,0.67461	0.000871175	0.00174088
3	rs4255108	111846557	G,G	C,C	0.031809,0.430556	0.0280387,0.017177	0.0112664,0.00863302	1.89208,1.33138	0.000866796	0.00173114
3	rs28600216	111207087	C,C	T,T	0.925447,0.853175	-0.0153532,0.00855832	0.00752717,0.0120777	1.38321,0.320055	0.000866525	0.00173116
3	rs144576552	111342082	NA,A	NA,T	NA,0.969246	NA,0.018046	NA,0.0247591	NA,0.331535	0.000842278	0.00168318
3	rs78787910	111126756	A,NA	G,NA	0.966203,NA	0.0167982,NA	0.0109412,NA	0.904114,NA	0.00084116	0.00168103
3	rs150733476	111810785	T,NA	C,NA	0.984095,NA	0.0180066,NA	0.0158037,NA	0.594244,NA	0.000839102	0.00167715
3	rs75141817	111148173	NA,A	NA,T	NA,0.924603	NA,0.0113523	NA,0.0161901	NA,0.315885	0.000838983	0.00167656
3	rs146633599	111719067	NA,G	NA,A	NA,0.949405	NA,0.0222574	NA,0.019504	NA,0.595511	0.000838093	0.00167481
3	rs13362884	112025858	C,NA	G,NA	0.977137,NA	0.0174862,NA	0.0132281,NA	0.730015,NA	0.000835532	0.00167
3	rs147722101	111994970	NA,C	NA,T	NA,0.950397	NA,0.0167886	NA,0.0196877	NA,0.404722	0.000830657	0.00165998
3	rs16880380	111121885	NA,G	NA,C	NA,0.893849	NA,0.0105218	NA,0.0138774	NA,0.348399	0.000816965	0.00163259
3	rs1489363	111848685	NA,A	NA,T	NA,0.953373	NA,0.0134432	NA,0.0202746	NA,0.294738	0.00081515	0.00162897
3	rs7819148	111693132	T,T	C,C	0.035785,0.4375	0.0306053,0.0110571	0.0106439,0.00861694	2.3941,0.700217	0.000805443	0.00160862
3	rs150667205	111954236	NA,A	NA,G	NA,0.979167	NA,-0.0291792	NA,0.0299292	NA,0.482025	0.000804297	0.00160731
3	rs146115892	111730236	NA,C	NA,T	NA,0.978175	NA,-0.0286857	NA,0.0292559	NA,0.485672	0.00080146	0.00160164
3	rs74897179	111420914	NA,T	NA,C	NA,0.916667	NA,0.0091805	NA,0.0154664	NA,0.257437	0.000799877	0.00159848
3	rs184368309	111963842	NA,T	NA,C	NA,0.979167	NA,-0.0288018	NA,0.0299292	NA,0.473811	0.000797001	0.00159274
3	rs140011281	111208830	NA,C	NA,T	NA,0.979167	NA,0.0187323	NA,0.0299292	NA,0.274587	0.000796994	0.00159271
3	rs75776767	111098836	NA,T	NA,C	NA,0.920635	NA,0.00970095	NA,0.0158141	NA,0.267938	0.000794159	0.00158703
3	rs12541621	111674664	NA,C	NA,A	NA,0.951389	NA,0.0122166	NA,0.0198773	NA,0.268559	0.000793624	0.00158596
3	rs116981819	111897307	NA,T	NA,G	NA,0.993056	NA,0.0363916	NA,0.0514752	NA,0.319137	0.000792297	0.00158335
3	rs79811115	111098904	NA,G	NA,C	NA,0.920635	NA,0.00960345	NA,0.0158141	NA,0.264664	0.000790689	0.0015801
3	rs192646618	112057267	NA,G	NA,A	NA,0.985119	NA,-0.033362	NA,0.0353055	NA,0.462579	0.000790303	0.00157935
3	rs117282734	111584188	NA,A	NA,G	NA,0.950397	NA,0.00973154	NA,0.0196877	NA,0.20684	0.000790253	0.00157926
3	rs117545185	111981482	C,NA	T,NA	0.983101,NA	0.0189638,NA	0.0153396,NA	0.664818,NA	0.000787814	0.00157469
3	rs75534741	111128408	NA,T	NA,G	NA,0.892857	NA,0.00947839	NA,0.0138207	NA,0.307301	0.000782111	0.00156297
3	rs9643056	111659176	NA,A	NA,G	NA,0.962302	NA,0.013109	NA,0.0224433	NA,0.252466	0.000777664	0.00155412
3	rs16880372	111114089	NA,T	NA,C	NA,0.921627	NA,0.00938263	NA,0.0159053	NA,0.255508	0.000777657	0.00155406
3	rs142651568	111940409	G,NA	C,NA	0.973161,NA	0.014439,NA	0.0122339,NA	0.623604,NA	0.000774548	0.00154802
3	rs75268362	112030522	NA,A	NA,G	NA,0.979167	NA,0.028307	NA,0.0299292	NA,0.463123	0.000773601	0.001546
3	rs7839018	111718487	C,C	T,T	0.035785,0.436508	0.0299088,0.0125598	0.0106439,0.00861912	2.30495,0.838453	0.000770994	0.00153987
3	rs77603644	111149366	NA,T	NA,C	NA,0.886905	NA,0.00893792	NA,0.0134972	NA,0.294274	0.000769809	0.00153839
3	rs73310382	111109507	NA,T	NA,C	NA,0.921627	NA,0.00912348	NA,0.0159053	NA,0.247007	0.000769095	0.00153696
3	rs192135626	111706203	NA,G	NA,A	NA,0.967262	NA,0.0188243	NA,0.0240217	NA,0.363259	0.000760155	0.0015191
3	rs141188794	111119184	NA,A	NA,C	NA,0.988095	NA,0.0322518	NA,0.0394133	NA,0.383853	0.000758066	0.00151495
3	rs144751639	111468269	NA,A	NA,C	NA,0.989087	NA,-0.0395381	NA,0.0411453	NA,0.472909	0.000757632	0.00151408
3	rs118056122	111655680	NA,G	NA,A	NA,0.985119	NA,0.0409846	NA,0.0353055	NA,0.609593	0.00075345	0.00150574
3	rs7817138	111140527	NA,A	NA,G	NA,0.885913	NA,0.00836772	NA,0.0134459	NA,0.27268	0.000752459	0.00150373
3	rs146979412	112009716	NA,G	NA,A	NA,0.973214	NA,0.0147834	NA,0.0264757	NA,0.239134	0.000748557	0.00149597
3	rs3019330	111339379	A,A	G,G	0.245527,0.145833	0.00108479,-0.022953	0.00459376,0.0121117	0.0897382,1.23599	0.000748121	0.00149504
3	rs73312512	111141022	NA,C	NA,A	NA,0.885913	NA,0.00823266	NA,0.0134459	NA,0.267323	0.000747645	0.00149412
3	rs184260015	111726748	NA,A	NA,G	NA,0.974206	NA,-0.025643	NA,0.0269663	NA,0.46643	0.000743953	0.00148674
3	rs77166833	111219460	NA,T	NA,G	NA,0.96627	NA,0.0131692	NA,0.023678	NA,0.238007	0.000743289	0.00148542
3	rs80080371	111563903	NA,T	NA,A	NA,0.965278	NA,0.00248898	NA,0.0233493	NA,0.0385276	0.000743255	0.00148537
3	rs10505136	111141221	NA,T	NA,C	NA,0.885913	NA,0.00797741	NA,0.0134459	NA,0.257289	0.00073881	0.00147647
3	rs76904610	111954094	G,NA	A,NA	0.988072,NA	0.0172751,NA	0.0182119,NA	0.464906,NA	0.000735583	0.0014703
3	rs77907462	111859688	NA,T	NA,G	NA,0.94246	NA,-0.0174198	NA,0.0183564	NA,0.465173	0.000727586	0.00145406
3	rs7815655	111115658	G,G	A,A	0.984095,0.919643	-0.0333988,0.00357285	0.0158037,0.0157247	1.46129,0.0860496	0.000724676	0.00144838
3	rs76760454	111256118	NA,C	NA,T	NA,0.824405	NA,-0.0125757	NA,0.0112351	NA,0.580043	0.000709347	0.00141762
3	rs140628618	111809304	C,NA	T,NA	0.984095,NA	0.0161638,NA	0.0158037,NA	0.513695,NA	0.000709307	0.0014178
3	rs7838042	111726964	G,G	A,A	0.035785,0.434524	0.0292712,0.0129333	0.0106439,0.00862361	2.22484,0.873942	0.00070434	0.00140682
3	rs144220480	111668102	NA,G	NA,A	NA,0.980159	NA,-0.0227978	NA,0.0306528	NA,0.340053	0.000699373	0.0013977
3	rs75968408	111768650	NA,G	NA,A	NA,0.984127	NA,-0.00538677	NA,0.0342017	NA,0.058066	0.000694705	0.00138838
3	rs117751596	111094495	NA,T	NA,C	NA,0.963294	NA,0.0110656	NA,0.0227328	NA,0.203132	0.000693702	0.00138637
3	rs190210267	111808818	C,NA	T,NA	0.984095,NA	0.0159026,NA	0.0158037,NA	0.502666,NA	0.000693358	0.00138593
3	rs79884493	111875044	A,NA	G,NA	0.967197,NA	0.0137764,NA	0.0111,NA	0.668446,NA	0.000693117	0.00138541
3	rs74863399	111665054	NA,T	NA,C	NA,0.951389	NA,-0.0141262	NA,0.0198773	NA,0.321218	0.000690169	0.00137931
3	rs80323721	111422806	NA,G	NA,A	NA,0.946429	NA,-0.016865	NA,0.0189842	NA,0.426733	0.000689855	0.00137868
3	rs117137106	111659275	NA,C	NA,A	NA,0.953373	NA,-0.0139131	NA,0.0202746	NA,0.307535	0.000687232	0.00137344
3	rs192889248	111920630	NA,C	NA,T	NA,0.989087	NA,-0.0284262	NA,0.0411453	NA,0.31012	0.000686876	0.00137273
3	rs143682506	111932282	NA,C	NA,T	NA,0.984127	NA,0.0160672	NA,0.0342017	NA,0.19483	0.000677252	0.00135351
3	rs117357655	111457766	NA,C	NA,G	NA,0.972222	NA,0.0119031	NA,0.0260119	NA,0.188936	0.000673472	0.00134595
3	rs117828131	111853231	NA,A	NA,T	NA,0.980159	NA,-0.0187279	NA,0.0306528	NA,0.266625	0.000672946	0.00134491
3	rs191986342	111929006	A,NA	G,NA	0.99006,NA	0.0025501,NA	0.01993,NA	0.0466336,NA	0.000672786	0.00134451
3	rs138236107	111921624	NA,G	NA,A	NA,0.904762	NA,0.00337172	NA,0.0145623	NA,0.0878324	0.000671942	0.0013429
3	rs116868706	111567822	A,NA	G,NA	0.980119,NA	0.0497832,NA	0.0141639,NA	3.35644,NA	0.000669734	0.00133868
3	rs73312555	111166484	NA,T	NA,C	NA,0.895833	NA,0.00579304	NA,0.0139934	NA,0.168203	0.000668424	0.00133586
3	rs117249190	111558106	G,NA	A,NA	0.980119,NA	0.0497406,NA	0.0141639,NA	3.35151,NA	0.000667031	0.00133328
3	rs140268654	111352829	NA,T	NA,C	NA,0.972222	NA,-0.0185052	NA,0.0260119	NA,0.321638	0.000666898	0.00133281
3	rs143082435	111685201	NA,A	NA,G	NA,0.994048	NA,-0.0377438	NA,0.0555718	NA,0.303628	0.000665596	0.00133021
3	rs75919057	111514205	C,NA	A,NA	0.966203,NA	0.00849862,NA	0.0109412,NA	0.359217,NA	0.000661519	0.00132213
3	rs10955535	111200468	A,NA	T,NA	0.233598,NA	-0.000551881,NA	0.00467279,NA	0.0428793,NA	0.00066141	0.00132257
3	rs7017818	111162060	NA,A	NA,G	NA,0.895833	NA,0.0054457	NA,0.0139934	NA,0.156669	0.000661098	0.00132122
3	rs150916076	111606336	NA,C	NA,T	NA,0.990079	NA,-0.0249006	NA,0.0431319	NA,0.24893	0.000657979	0.00131501
3	rs117738230	111601857	C,NA	T,NA	0.980119,NA	0.0495758,NA	0.0141639,NA	3.33253,NA	0.000656755	0.00131274
3	rs79998262	111768759	NA,A	NA,T	NA,0.984127	NA,-0.000909462	NA,0.0342017	NA,0.00931231	0.000653549	0.00130616
3	rs1450749	111082588	T,NA	G,NA	0.029821,NA	-0.0182032,NA	0.0116239,NA	0.930532,NA	0.000649921	0.00129913
3	rs16880369	111107644	NA,C	NA,T	NA,0.921627	NA,0.00400983	NA,0.0159053	NA,0.0963898	0.000648207	0.00129547
3	rs145694316	111572755	C,NA	T,NA	0.99006,NA	-0.0354181,NA	0.01993,NA	1.12178,NA	0.000644845	0.0012901
3	rs4735151	111203466	G,G	C,C	0.255467,0.03373	-0.00712947,0.000859755	0.00453346,0.023678	0.936275,0.0127651	0.000644812	0.00128932
3	rs4493937	112021630	A,A	C,C	0.499006,0.748016	-0.0112394,-0.00578566	0.00395431,0.00984603	2.34887,0.254307	0.000644445	0.00128838
3	rs59234554	111156484	NA,G	NA,C	NA,0.895833	NA,0.00455344	NA,0.0139934	NA,0.127914	0.000644234	0.00128753
3	rs141367389	112032338	NA,C	NA,T	NA,0.985119	NA,-0.0177527	NA,0.0353055	NA,0.211066	0.000643988	0.00128706
3	rs185966891	112062696	NA,T	NA,A	NA,0.969246	NA,0.00977745	NA,0.0247591	NA,0.15932	0.000640962	0.001281
3	rs185652041	112010703	NA,T	NA,G	NA,0.984127	NA,-0.0189018	NA,0.0342017	NA,0.236199	0.000636453	0.001272
3	rs12550035	111200509	G,G	A,A	0.929423,0.852183	-0.0130207,0.00770501	0.00771974,0.0120441	1.03779,0.282042	0.000635451	0.00126971
3	rs371073291	111164364	NA,T	NA,C	NA,0.97619	NA,0.00788043	NA,0.0280389	NA,0.108647	0.000634309	0.00126771
3	rs117161116	111363557	NA,G	NA,A	NA,0.968254	NA,0.0132209	NA,0.0243817	NA,0.230882	0.000631102	0.00126131
3	rs112806970	111119013	G,G	A,A	0.985089,0.921627	-0.0326284,0.00337601	0.0163138,0.0159053	1.34204,0.0799254	0.000624841	0.00124893
3	rs141790813	111440532	NA,A	NA,T	NA,0.918651	NA,0.00184655	NA,0.0156369	NA,0.0428733	0.000624724	0.00124857
3	rs117964400	111938720	NA,T	NA,A	NA,0.97123	NA,-0.00997185	NA,0.0255725	NA,0.15703	0.000622361	0.00124384
3	rs141990875	111817571	A,NA	G,NA	0.984095,NA	0.0506846,NA	0.0158037,NA	2.87268,NA	0.000619642	0.00123858
3	rs184265958	111254723	NA,T	NA,C	NA,0.997024	NA,-0.0131899	NA,0.078473	NA,0.0622221	0.000618488	0.0012361
3	rs140860104	111102215	NA,G	NA,A	NA,0.97619	NA,-0.000905689	NA,0.0280389	NA,0.0113377	0.000615661	0.00123046
3	rs138636887	112069248	T,NA	C,NA	0.980119,NA	-0.0152804,NA	0.0141639,NA	0.551811,NA	0.00061528	0.00122982
3	rs151205956	111781883	NA,C	NA,T	NA,0.993056	NA,-0.0199326	NA,0.0514752	NA,0.155779	0.000614957	0.00122905
3	rs150160160	111404670	NA,C	NA,G	NA,0.982143	NA,-0.012174	NA,0.0322783	NA,0.15116	0.000614352	0.00122784
3	rs142487223	111228498	NA,T	NA,A	NA,0.951389	NA,-0.00818248	NA,0.0198773	NA,0.167111	0.000614345	0.00122783
3	rs77131140	111395500	NA,A	NA,C	NA,0.9375	NA,0.00103807	NA,0.0176595	NA,0.02085	0.000613966	0.00122707
3	rs79075963	111372319	NA,G	NA,A	NA,0.957341	NA,-0.0104888	NA,0.0211527	NA,0.207614	0.000612942	0.00122502
3	rs144655369	111200900	NA,A	NA,G	NA,0.94246	NA,-0.00819429	NA,0.0183564	NA,0.183554	0.000612167	0.00122348
3	rs117511636	112068237	NA,T	NA,C	NA,0.983135	NA,0.00925554	NA,0.0331973	NA,0.107685	0.000611497	0.00122213
3	rs6991909	111192531	A,A	G,G	0.263419,0.032738	-0.00679719,-0.00198044	0.00448855,0.0240218	0.88626,0.0295165	0.000606624	0.00121301
3	rs78127496	111177014	NA,T	NA,C	NA,0.974206	NA,-0.0126657	NA,0.0269663	NA,0.194786	0.000606199	0.00121155
3	rs116870253	111212291	NA,A	NA,G	NA,0.978175	NA,0.0060592	NA,0.0292559	NA,0.0778333	0.000606107	0.00121137
3	rs116880978	111774238	A,NA	G,NA	0.985089,NA	0.0195097,NA	0.0163138,NA	0.635007,NA	0.000605255	0.00120986
3	rs75261364	111907280	NA,A	NA,T	NA,0.960318	NA,0.00109067	NA,0.0218976	NA,0.0176042	0.00060518	0.00120952
3	rs142534605	111347894	NA,A	NA,G	NA,0.981151	NA,0.00132199	NA,0.0314332	NA,0.0148192	0.000604749	0.00120866
3	rs149971763	111738453	NA,A	NA,G	NA,0.989087	NA,-0.0128897	NA,0.0411453	NA,0.122587	0.000604674	0.0012085
3	rs140937479	111728028	NA,A	NA,G	NA,0.989087	NA,-0.0116334	NA,0.0411453	NA,0.109368	0.000601644	0.00120245
3	rs7014907	111205351	C,C	T,T	0.918489,0.852183	-0.0126165,0.00855745	0.00722595,0.0120441	1.09253,0.321128	0.000601643	0.00120212
3	rs147812574	111504149	NA,T	NA,G	NA,0.986111	NA,0.000947825	NA,0.0365264	NA,0.00908515	0.000601633	0.00120243
3	rs117771392	111512333	NA,C	NA,T	NA,0.975198	NA,-0.0101207	NA,0.0274863	NA,0.147083	0.00060039	0.00119995
3	rs138842626	111221475	NA,A	NA,G	NA,0.940476	NA,-0.00192926	NA,0.0180669	NA,0.0385977	0.000600337	0.00119984
3	rs148603898	111443506	NA,G	NA,A	NA,0.985119	NA,-0.0107218	NA,0.0353055	NA,0.118406	0.000599682	0.00119853
3	rs117133253	111624043	NA,C	NA,T	NA,0.987103	NA,-0.0108255	NA,0.0378862	NA,0.110654	0.000599669	0.00119851
3	rs150153172	112004868	T,NA	C,NA	0.983101,NA	0.0158817,NA	0.0153396,NA	0.522138,NA	0.000599646	0.00119866
3	rs187762689	111254263	NA,T	NA,A	NA,0.989087	NA,-0.0110582	NA,0.0411453	NA,0.10341	0.000599587	0.00119834
3	rs187193793	111440823	NA,C	NA,A	NA,0.985119	NA,-0.0106276	NA,0.0353055	NA,0.117248	0.000599475	0.00119812
3	rs201365738	111402113	NA,C	NA,G	NA,0.984127	NA,0.00660169	NA,0.0342017	NA,0.0721465	0.00059885	0.00119687
3	rs150360717	111408223	NA,G	NA,A	NA,0.982143	NA,-0.00763887	NA,0.0322783	NA,0.0899505	0.000598816	0.0011968
3	rs117504545	111304705	NA,C	NA,T	NA,0.964286	NA,0.00905525	NA,0.0230345	NA,0.158494	0.000598783	0.00119673
3	rs148614533	111304510	NA,G	NA,A	NA,0.983135	NA,0.00145927	NA,0.0331973	NA,0.0155005	0.000598518	0.00119621
3	rs79207330	111249386	NA,G	NA,A	NA,0.947421	NA,0.00477139	NA,0.0191524	NA,0.0951425	0.000598415	0.001196
3	rs150878647	111456141	G,NA	A,NA	0.982107,NA	0.0114825,NA	0.014915,NA	0.355187,NA	0.000596978	0.00119316
3	rs117317185	111474325	NA,T	NA,C	NA,0.985119	NA,-0.00943992	NA,0.0353055	NA,0.102825	0.000596932	0.00119304
3	rs117572212	111319226	NA,G	NA,A	NA,0.984127	NA,-0.007582	NA,0.0342017	NA,0.0837781	0.000596823	0.00119282
3	rs77348770	111108547	NA,A	NA,G	NA,0.975198	NA,0.00839057	NA,0.0274863	NA,0.119092	0.000596534	0.00119224
3	rs74968779	111414861	NA,T	NA,C	NA,0.968254	NA,0.00732451	NA,0.0243817	NA,0.116984	0.000596405	0.00119198
3	rs76873757	111471516	NA,G	NA,A	NA,0.982143	NA,-0.00856307	NA,0.0322783	NA,0.101941	0.00059635	0.00119187
3	rs148769578	111149364	NA,G	NA,T	NA,0.96627	NA,0.00665511	NA,0.023678	NA,0.108653	0.000595812	0.0011908
3	rs144157382	111217860	NA,G	NA,A	NA,0.951389	NA,-0.00131095	NA,0.0198773	NA,0.0234593	0.000594993	0.00118916
3	rs12680581	111467053	NA,C	NA,T	NA,0.046627	NA,0.00415068	NA,0.0202746	NA,0.0768654	0.000594639	0.00118846
3	rs150379792	111132903	NA,C	NA,G	NA,0.964286	NA,0.00339098	NA,0.0230345	NA,0.0540571	0.000594436	0.00118805
3	rs374858156	111215210	NA,G	NA,C	NA,0.972222	NA,-0.0027178	NA,0.0260119	NA,0.037732	0.000594149	0.00118748
3	rs138844989	111305716	NA,A	NA,G	NA,0.989087	NA,-0.0058075	NA,0.0411453	NA,0.0517072	0.000594106	0.00118739
3	rs79960599	111935444	NA,C	NA,G	NA,0.830357	NA,-0.00542126	NA,0.0113894	NA,0.197855	0.000593924	0.00118703
3	rs78890753	111085050	NA,C	NA,T	NA,0.938492	NA,-0.00323405	NA,0.0177919	NA,0.0676467	0.000593922	0.00118702
3	rs140106652	111853478	NA,A	NA,T	NA,0.984127	NA,-0.00620503	NA,0.0342017	NA,0.0675088	0.000593867	0.00118691
3	rs138350382	112016514	NA,T	NA,G	NA,0.96131	NA,-0.0036974	NA,0.0221651	NA,0.0617215	0.000593857	0.00118689
3	rs147064957	111295850	NA,G	NA,A	NA,0.983135	NA,-0.00277125	NA,0.0331973	NA,0.029899	0.000593841	0.00118686
3	rs116876936	111807580	C,NA	T,NA	0.984095,NA	0.0500833,NA	0.0158037,NA	2.81553,NA	0.000590477	0.00118029
3	rs117264078	111676464	A,NA	G,NA	0.977137,NA	-0.0135426,NA	0.0132281,NA	0.51436,NA	0.000586954	0.00117302
3	rs79208764	111901198	A,NA	G,NA	0.980119,NA	0.0361336,NA	0.0141639,NA	1.96906,NA	0.000585345	0.00116996
3	rs117068563	111762807	G,NA	A,NA	0.965209,NA	0.011055,NA	0.0107893,NA	0.514931,NA	0.000583736	0.00116696
3	rs62520726	111990625	C,NA	T,NA	0.993042,NA	0.0387617,NA	0.0237851,NA	0.986434,NA	0.000559502	0.00111839
3	rs72672983	111367388	A,NA	G,NA	0.980119,NA	0.0448415,NA	0.0141639,NA	2.81077,NA	0.000557014	0.00111358
3	rs62527307	111175835	G,NA	A,NA	0.919483,NA	-0.0122001,NA	0.00726648,NA	1.03076,NA	0.000553582	0.0011074
3	rs138593398	111612359	G,NA	A,NA	0.980119,NA	0.0476084,NA	0.0141639,NA	3.11017,NA	0.000551216	0.00110182
3	rs7819770	111982048	T,T	C,C	0.234592,0.579365	-0.0216038,0.0064947	0.00466591,0.00865913	5.4372,0.343681	0.000551198	0.00110447
3	rs74609063	111810323	T,NA	C,NA	0.970179,NA	0.034822,NA	0.0116239,NA	2.56257,NA	0.000546639	0.00109273
3	rs72672996	111475829	G,NA	T,NA	0.976143,NA	0.0426637,NA	0.0129561,NA	3.00372,NA	0.000532139	0.00106389
3	rs13275829	111938504	C,NA	T,NA	0.862823,NA	0.000253618,NA	0.00574696,NA	0.0155627,NA	0.000529393	0.00105841
3	rs10505141	111154786	C,C	T,T	0.982107,0.895833	-0.0286595,0.00369779	0.014915,0.0139934	1.26229,0.101502	0.000527451	0.00105461
3	rs35609046	111992000	C,C	T,T	0.232604,0.582341	-0.0214801,0.00698971	0.00467973,0.00866769	5.35341,0.376743	0.000526356	0.00105449
3	rs2350727	111200782	C,C	A,A	0.929423,0.852183	-0.011986,0.00819714	0.00771974,0.0120441	0.918988,0.304406	0.00052453	0.00104815
3	rs28897068	111900725	G,NA	T,NA	0.900596,NA	0.01271,NA	0.00660805,NA	1.26418,NA	0.000524447	0.00104824
3	rs118036439	111762822	T,NA	C,NA	0.982107,NA	0.046684,NA	0.014915,NA	2.75745,NA	0.000521494	0.00104245
3	rs35076556	111934320	T,NA	G,NA	0.864811,NA	0.000295555,NA	0.0057824,NA	0.0180747,NA	0.000519673	0.00103897
3	rs34285191	111665920	A,A	G,G	0.878728,0.862103	0.0334498,0.0175498	0.00605664,0.0123978	7.4768,0.804361	0.000518591	0.0015075
3	rs16881002	111674630	C,C	T,T	0.878728,0.862103	0.0334498,0.0175151	0.00605664,0.0123978	7.4768,0.80209	0.000518481	0.00150567
3	rs12545248	111200629	A,A	G,G	0.929423,0.852183	-0.0119484,0.00812554	0.00771974,0.0120441	0.914795,0.301118	0.000517907	0.00103492
3	rs188867344	111357310	A,NA	T,NA	0.978131,NA	0.00934022,NA	0.0135185,NA	0.310145,NA	0.000516953	0.0010333
3	rs111359011	111751558	A,NA	G,NA	0.983101,NA	0.0141691,NA	0.0153396,NA	0.448979,NA	0.000515889	0.00103112
3	rs1552880	111621137	C,C	T,T	0.61332,0.823413	-0.0104056,-0.0258462	0.00405994,0.0112102	1.98392,1.67502	0.000515106	0.00102973
3	rs72672982	111345699	C,NA	T,NA	0.977137,NA	0.0422733,NA	0.0132281,NA	2.85549,NA	0.000511844	0.0010233
3	rs4735160	111662265	T,T	C,C	0.878728,0.862103	0.0334048,0.0174582	0.00605664,0.0123978	7.45842,0.798379	0.000511346	0.00147103
3	rs62526926	111829321	A,A	G,G	0.82008,0.998016	-0.0106933,-0.0956234	0.00514721,0.0960615	1.42302,0.495499	0.000510671	0.00102233
3	rs75018065	111433156	A,NA	G,NA	0.95328,NA	-0.0175873,NA	0.0093687,NA	1.21836,NA	0.000510358	0.00102118
3	rs117039283	111426823	T,NA	C,NA	0.982107,NA	0.0464581,NA	0.014915,NA	2.7351,NA	0.000510147	0.00101969
3	rs62530192	111803537	G,NA	A,NA	0.967197,NA	0.0309491,NA	0.0111,NA	2.27571,NA	0.000509319	0.00101814
3	rs117818009	111430701	T,NA	C,NA	0.982107,NA	0.0464191,NA	0.014915,NA	2.73125,NA	0.000508645	0.00101669
3	rs118055940	111573474	T,NA	C,NA	0.975149,NA	0.0213899,NA	0.0127009,NA	1.03548,NA	0.000505794	0.00101109
3	rs143150181	111792127	G,NA	T,NA	0.993042,NA	-0.0160242,NA	0.0237851,NA	0.300598,NA	0.000505096	0.00100943
3	rs146476522	111476214	T,NA	C,NA	0.965209,NA	0.00580656,NA	0.0107893,NA	0.228813,NA	0.000504878	0.00100914
3	rs13269197	111980415	C,C	A,A	0.232604,0.578373	-0.0213862,0.00672009	0.00467973,0.00865635	5.31176,0.358962	0.00050419	0.00100997
3	rs142255075	111960607	C,NA	T,NA	0.978131,NA	0.04097,NA	0.0135185,NA	2.61258,NA	0.000502436	0.00100438
3	rs62528254	111798590	T,NA	C,NA	0.967197,NA	0.0307916,NA	0.0111,NA	2.25672,NA	0.000501285	0.00100209
3	rs77830483	111570645	G,NA	A,NA	0.949304,NA	0.00317193,NA	0.00901262,NA	0.139734,NA	0.000501147	0.00100173
3	rs28367343	111979211	G,G	A,A	0.232604,0.577381	-0.0213862,0.00657582	0.00467973,0.00865361	5.31176,0.349383	0.000500447	0.00100247
3	rs11776016	111602994	T,NA	C,NA	0.985089,NA	0.0123953,NA	0.0163138,NA	0.34933,NA	0.000496895	0.00099329
3	rs117025965	111212068	C,NA	T,NA	0.979125,NA	-0.0219276,NA	0.0138296,NA	0.947537,NA	0.000495197	0.000989622
3	rs62528252	111785553	A,NA	G,NA	0.992048,NA	0.0360114,NA	0.0222601,NA	0.975861,NA	0.00049439	0.00098818
3	rs10505153	111836476	C,NA	T,NA	0.899602,NA	0.0111681,NA	0.00657888,NA	1.04774,NA	0.000493674	0.000986749
3	rs10505152	111836805	A,NA	T,NA	0.899602,NA	0.0111681,NA	0.00657888,NA	1.04774,NA	0.000493674	0.000986749
3	rs1080305	111671190	G,G	T,T	0.878728,0.862103	0.0332646,0.0175324	0.00605664,0.0123978	7.4014,0.803221	0.000490663	0.00138172
3	rs143472385	112020972	T,NA	C,NA	0.991054,NA	-0.0269601,NA	0.0209976,NA	0.70081,NA	0.000488972	0.000977476
3	rs113199181	111573937	T,NA	G,NA	0.969185,NA	0.00642838,NA	0.0114407,NA	0.240941,NA	0.000487151	0.000973693
3	rs4876347	111993139	T,T	C,C	0.233598,0.583333	-0.0214036,0.00671684	0.00467279,0.00867062	5.33356,0.357994	0.000485886	0.00097347
3	rs76907106	111647323	G,NA	A,NA	0.94831,NA	0.00346608,NA	0.00893021,NA	0.156194,NA	0.000484741	0.000968975
3	rs78287915	111485050	G,NA	A,NA	0.977137,NA	0.0415429,NA	0.0132281,NA	2.773,NA	0.000483953	0.00096754
3	rs55918920	111186829	G,G	A,A	0.875746,0.938492	0.0153833,-0.00199157	0.0059937,0.0177919	1.98839,0.0405419	0.000477144	0.000953649
3	rs73323368	111850446	G,NA	T,NA	0.971173,NA	0.0333893,NA	0.0118166,NA	2.32618,NA	0.000472056	0.000943647
3	rs116871946	111471071	T,NA	C,NA	0.947316,NA	0.00295106,NA	0.0088502,NA	0.131475,NA	0.000469922	0.000939336
3	rs138681996	111951896	C,NA	T,NA	0.976143,NA	0.00785599,NA	0.0129561,NA	0.264177,NA	0.000468401	0.000936293
3	rs141063145	111536312	T,NA	G,NA	0.992048,NA	0.0572814,NA	0.0222601,NA	1.99679,NA	0.000467411	0.000934071
3	rs10113434	111935796	C,C	T,T	0.232604,0.574405	-0.0215074,0.0042977	0.00467973,0.00864561	5.36556,0.208224	0.000466317	0.00093422
3	rs55939777	112076529	T,NA	C,NA	0.989066,NA	-0.0182419,NA	0.0190121,NA	0.471967,NA	0.000466063	0.000931588
3	rs58685030	111824370	T,NA	C,NA	0.970179,NA	0.0331045,NA	0.0116239,NA	2.35656,NA	0.000463636	0.000926824
3	rs12547306	111196731	T,T	A,A	0.929423,0.852183	-0.011503,0.00782191	0.00771974,0.0120441	0.865808,0.287304	0.000463324	0.000925884
3	rs7007326	111769300	A,NA	C,NA	0.967197,NA	0.0308072,NA	0.0111,NA	2.2586,NA	0.000463154	0.000925819
3	rs114148159	111998806	C,NA	A,NA	0.975149,NA	0.0354839,NA	0.0127009,NA	2.28325,NA	0.000462253	0.000924138
3	rs62520666	111925610	G,NA	A,NA	0.968191,NA	0.0332345,NA	0.0112664,NA	2.49772,NA	0.000461968	0.000923503
3	rs10095358	112007991	C,C	T,T	0.232604,0.578373	-0.0211302,0.00677606	0.00467973,0.00865635	5.19902,0.362757	0.000461872	0.000924989
3	rs4876328	111977928	G,G	C,C	0.232604,0.580357	-0.0213415,0.00543953	0.00467973,0.00866195	5.29198,0.27571	0.00046181	0.000925042
3	rs16881074	111830080	C,NA	T,NA	0.899602,NA	0.0107418,NA	0.00657888,NA	0.989209,NA	0.000460663	0.000920782
3	rs112440322	112074879	T,NA	C,NA	0.976143,NA	-0.0221182,NA	0.0129561,NA	1.05654,NA	0.000459939	0.000919404
3	rs12678413	111683718	A,A	G,G	0.878728,0.862103	0.0330295,0.0174761	0.00605664,0.0123978	7.30622,0.799547	0.00045787	0.00124145
3	rs62520688	111930261	T,NA	C,NA	0.968191,NA	0.0331302,NA	0.0112664,NA	2.48473,NA	0.000457566	0.000914703
3	rs62522416	111855620	A,NA	T,NA	0.970179,NA	0.0329527,NA	0.0116239,NA	2.33876,NA	0.000457402	0.000914363
3	rs72672992	111448402	G,NA	T,NA	0.986084,NA	0.0426302,NA	0.0168779,NA	1.93767,NA	0.000457365	0.000914298
3	rs17408169	111933183	G,NA	A,NA	0.976143,NA	0.00753786,NA	0.0129561,NA	0.251267,NA	0.00045659	0.000912686
3	rs16881198	111854567	T,NA	C,NA	0.970179,NA	0.0329016,NA	0.0116239,NA	2.3328,NA	0.000455342	0.000910246
3	rs1602041	111847000	A,NA	T,NA	0.970179,NA	0.0329016,NA	0.0116239,NA	2.3328,NA	0.000455342	0.000910246
3	rs61536543	111855227	A,NA	G,NA	0.970179,NA	0.0329016,NA	0.0116239,NA	2.3328,NA	0.000455342	0.000910246
3	rs16881214	111855997	G,NA	A,NA	0.970179,NA	0.0329016,NA	0.0116239,NA	2.3328,NA	0.000455342	0.000910246
3	rs62522389	111847775	A,NA	T,NA	0.970179,NA	0.0329016,NA	0.0116239,NA	2.3328,NA	0.000455342	0.000910246
3	rs62522388	111847655	A,NA	G,NA	0.970179,NA	0.0329016,NA	0.0116239,NA	2.3328,NA	0.000455342	0.000910246
3	rs1602044	111845965	C,NA	A,NA	0.970179,NA	0.0329016,NA	0.0116239,NA	2.3328,NA	0.000455342	0.000910246
3	rs1602043	111846155	T,NA	A,NA	0.970179,NA	0.0329016,NA	0.0116239,NA	2.3328,NA	0.000455342	0.000910246
3	rs62522387	111847471	T,NA	C,NA	0.970179,NA	0.0329016,NA	0.0116239,NA	2.3328,NA	0.000455342	0.000910246
3	rs78111053	111846163	A,NA	T,NA	0.970179,NA	0.0329016,NA	0.0116239,NA	2.3328,NA	0.000455342	0.000910246
3	rs2171708	111846636	C,NA	T,NA	0.970179,NA	0.0329016,NA	0.0116239,NA	2.3328,NA	0.000455342	0.000910246
3	rs2351326	111847246	A,NA	G,NA	0.970179,NA	0.0329016,NA	0.0116239,NA	2.3328,NA	0.000455342	0.000910246
3	rs1602045	111845730	C,NA	T,NA	0.970179,NA	0.0329016,NA	0.0116239,NA	2.3328,NA	0.000455342	0.000910246
3	rs62522415	111854075	T,NA	A,NA	0.970179,NA	0.0329016,NA	0.0116239,NA	2.3328,NA	0.000455342	0.000910246
3	rs62522385	111844737	C,NA	T,NA	0.970179,NA	0.0329016,NA	0.0116239,NA	2.3328,NA	0.000455342	0.000910246
3	rs2882627	111844273	C,NA	T,NA	0.970179,NA	0.0328449,NA	0.0116239,NA	2.32618,NA	0.000453075	0.000905714
3	rs62522412	111850672	T,NA	G,NA	0.970179,NA	0.0328449,NA	0.0116239,NA	2.32618,NA	0.000453075	0.000905714
3	rs1602038	111849542	G,NA	A,NA	0.970179,NA	0.0328449,NA	0.0116239,NA	2.32618,NA	0.000453075	0.000905714
3	rs62522391	111848261	G,NA	A,NA	0.970179,NA	0.0328449,NA	0.0116239,NA	2.32618,NA	0.000453075	0.000905714
3	rs62522413	111850847	C,NA	A,NA	0.970179,NA	0.0328449,NA	0.0116239,NA	2.32618,NA	0.000453075	0.000905714
3	rs62522411	111850637	C,NA	A,NA	0.970179,NA	0.0328449,NA	0.0116239,NA	2.32618,NA	0.000453075	0.000905714
3	rs62522376	111842446	C,NA	T,NA	0.969185,NA	0.0316971,NA	0.0114407,NA	2.2521,NA	0.000452424	0.000904413
3	rs10100737	112006204	T,T	A,A	0.232604,0.579365	-0.0211302,0.00648416	0.00467973,0.00865913	5.19902,0.342979	0.000451615	0.000904454
3	rs2130186	111846734	A,NA	C,NA	0.970179,NA	0.0327939,NA	0.0116239,NA	2.32023,NA	0.000451053	0.000901672
3	rs77731846	111827287	A,NA	T,NA	0.994036,NA	0.0339583,NA	0.0256781,NA	0.730455,NA	0.000450546	0.000900619
3	rs60797222	111187927	G,G	A,A	0.874751,0.938492	0.0150976,-0.00114638	0.00597324,0.0177919	1.93981,0.022905	0.000450206	0.000899826
3	rs139673448	111960140	C,NA	A,NA	0.985089,NA	-0.016019,NA	0.0163138,NA	0.486604,NA	0.000449943	0.000899205
3	rs192747885	111183464	G,NA	T,NA	0.99006,NA	0.0186956,NA	0.01993,NA	0.458154,NA	0.00044901	0.000897559
3	rs1602039	111849144	A,NA	C,NA	0.970179,NA	0.0327372,NA	0.0116239,NA	2.31363,NA	0.000448827	0.000897223
3	rs4514011	111946760	T,T	C,C	0.233598,0.576389	-0.0213808,0.00522818	0.00467279,0.00865091	5.32342,0.263117	0.000447604	0.000896731
3	rs16880943	111653713	C,C	A,A	0.878728,0.860119	0.0329395,0.0177651	0.00605664,0.0123238	7.26996,0.825544	0.000447377	0.00120823
3	rs72674907	111502852	T,NA	C,NA	0.971173,NA	0.0388581,NA	0.0118166,NA	2.99678,NA	0.000446168	0.000892046
3	rs62520733	112008930	C,NA	G,NA	0.99006,NA	0.0305971,NA	0.01993,NA	0.904034,NA	0.000443414	0.000886329
3	rs62522386	111845449	T,NA	C,NA	0.970179,NA	0.0325784,NA	0.0116239,NA	2.29521,NA	0.000442709	0.000884994
3	rs1602040	111847004	C,NA	T,NA	0.970179,NA	0.0325784,NA	0.0116239,NA	2.29521,NA	0.000442709	0.000884994
3	rs149691362	111935074	A,NA	C,NA	0.977137,NA	0.0389615,NA	0.0132281,NA	2.49137,NA	0.000442443	0.000884474
3	rs62522417	111857362	T,NA	G,NA	0.970179,NA	0.0325274,NA	0.0116239,NA	2.2893,NA	0.000440778	0.000881133
3	rs1116033	112061498	T,NA	A,NA	0.019881,NA	0.0171606,NA	0.0141638,NA	0.646517,NA	0.000440188	0.000879859
3	rs4236805	111188098	T,T	C,C	0.555666,0.5	0.00721268,0.0010584	0.00397904,0.00854935	1.15563,0.0450463	0.000437634	0.000874565
3	rs76027174	111327489	C,NA	A,NA	0.970179,NA	-0.0102912,NA	0.0116239,NA	0.424849,NA	0.00043684	0.000873198
3	rs59243778	111843762	A,NA	T,NA	0.970179,NA	0.0324198,NA	0.0116239,NA	2.27686,NA	0.000436756	0.000873093
3	rs62528216	111715041	T,T	G,G	0.802187,0.998016	-0.00925167,-0.128362	0.00496334,0.0960615	1.20536,0.741201	0.00043621	0.000872996
3	rs73323337	111843330	T,NA	C,NA	0.970179,NA	0.0323631,NA	0.0116239,NA	2.27033,NA	0.000434668	0.000868921
3	rs4634614	111845042	C,NA	A,NA	0.970179,NA	0.0323631,NA	0.0116239,NA	2.27033,NA	0.000434668	0.000868921
3	rs62522382	111843501	T,NA	C,NA	0.970179,NA	0.0323631,NA	0.0116239,NA	2.27033,NA	0.000434668	0.000868921
3	rs56966024	111843693	A,NA	G,NA	0.970179,NA	0.0323631,NA	0.0116239,NA	2.27033,NA	0.000434668	0.000868921
3	rs117566531	111800534	T,NA	C,NA	0.982107,NA	0.0441271,NA	0.014915,NA	2.50995,NA	0.000434562	0.000868693
3	rs1387415	111913511	G,NA	A,NA	0.959245,NA	0.00506797,NA	0.00999958,NA	0.213048,NA	0.000433776	0.000867106
3	rs117571212	111722028	A,NA	G,NA	0.957256,NA	0.00481908,NA	0.00977441,NA	0.206216,NA	0.000432822	0.000865233
3	rs62522378	111842835	C,NA	T,NA	0.970179,NA	0.0323121,NA	0.0116239,NA	2.26446,NA	0.000432807	0.0008652
3	rs62522381	111843130	T,NA	C,NA	0.970179,NA	0.0323121,NA	0.0116239,NA	2.26446,NA	0.000432807	0.0008652
3	rs62522379	111842961	G,NA	A,NA	0.970179,NA	0.0323121,NA	0.0116239,NA	2.26446,NA	0.000432807	0.0008652
3	rs13253221	112015011	C,C	T,T	0.233598,0.578373	-0.0210061,0.00687711	0.00467279,0.00865635	5.15838,0.369645	0.000432416	0.000865991
3	rs62522377	111842745	G,NA	T,NA	0.970179,NA	0.0322611,NA	0.0116239,NA	2.2586,NA	0.000430962	0.000861512
3	rs62522380	111842973	A,NA	G,NA	0.970179,NA	0.0322611,NA	0.0116239,NA	2.2586,NA	0.000430962	0.000861512
3	rs117059991	111818609	A,NA	C,NA	0.985089,NA	0.01407,NA	0.0163138,NA	0.410683,NA	0.000430663	0.000860885
3	rs11998106	111926358	G,NA	A,NA	0.965209,NA	0.0307689,NA	0.0107893,NA	2.36178,NA	0.000428834	0.00085725
3	rs923432	111842113	T,NA	A,NA	0.970179,NA	0.0321535,NA	0.0116239,NA	2.24625,NA	0.00042712	0.000853832
3	rs923431	111842070	A,NA	G,NA	0.970179,NA	0.0321535,NA	0.0116239,NA	2.24625,NA	0.00042712	0.000853832
3	rs923430	111842038	C,NA	G,NA	0.970179,NA	0.0321535,NA	0.0116239,NA	2.24625,NA	0.00042712	0.000853832
3	rs62522372	111841053	C,NA	T,NA	0.970179,NA	0.0320969,NA	0.0116239,NA	2.23977,NA	0.000425126	0.000849846
3	rs62522373	111841298	A,NA	G,NA	0.970179,NA	0.0320969,NA	0.0116239,NA	2.23977,NA	0.000425126	0.000849846
3	rs62522374	111841523	G,NA	T,NA	0.970179,NA	0.0320969,NA	0.0116239,NA	2.23977,NA	0.000425126	0.000849846
3	rs62522375	111841542	C,NA	A,NA	0.970179,NA	0.0320969,NA	0.0116239,NA	2.23977,NA	0.000425126	0.000849846
3	rs16881150	111841414	C,NA	T,NA	0.970179,NA	0.0320969,NA	0.0116239,NA	2.23977,NA	0.000425126	0.000849846
3	rs10105281	111942570	T,T	C,C	0.233598,0.578373	-0.0213357,0.00450043	0.00467279,0.00865635	5.30341,0.219586	0.000423977	0.000849367
3	rs78301329	111166062	G,G	A,A	0.982107,0.895833	-0.0264579,0.00507055	0.014915,0.0139934	1.11874,0.144427	0.000423632	0.000847045
3	rs62522369	111839915	A,NA	G,NA	0.970179,NA	0.0320459,NA	0.0116239,NA	2.23394,NA	0.000423348	0.000846292
3	rs62522364	111839244	G,NA	A,NA	0.970179,NA	0.0320459,NA	0.0116239,NA	2.23394,NA	0.000423348	0.000846292
3	rs62522365	111839508	T,NA	C,NA	0.970179,NA	0.0320459,NA	0.0116239,NA	2.23394,NA	0.000423348	0.000846292
3	rs62522370	111840001	G,NA	A,NA	0.970179,NA	0.0320459,NA	0.0116239,NA	2.23394,NA	0.000423348	0.000846292
3	rs62522368	111839763	C,NA	T,NA	0.970179,NA	0.0320459,NA	0.0116239,NA	2.23394,NA	0.000423348	0.000846292
3	rs62522367	111839663	A,NA	C,NA	0.970179,NA	0.0320459,NA	0.0116239,NA	2.23394,NA	0.000423348	0.000846292
3	rs62522366	111839604	A,NA	G,NA	0.970179,NA	0.0320459,NA	0.0116239,NA	2.23394,NA	0.000423348	0.000846292
3	rs75281114	111167623	A,A	T,T	0.982107,0.895833	-0.0263854,0.00521298	0.014915,0.0139934	1.11416,0.149049	0.000422013	0.000843807
3	rs2220482	111838329	T,NA	C,NA	0.970179,NA	0.0319949,NA	0.0116239,NA	2.22812,NA	0.000421585	0.000842769
3	rs73321700	111837712	C,NA	T,NA	0.970179,NA	0.0319949,NA	0.0116239,NA	2.22812,NA	0.000421585	0.000842769
3	rs1387411	111838079	C,NA	T,NA	0.970179,NA	0.0319949,NA	0.0116239,NA	2.22812,NA	0.000421585	0.000842769
3	rs62522418	111857382	G,NA	A,NA	0.970179,NA	0.0319949,NA	0.0116239,NA	2.22812,NA	0.000421585	0.000842769
3	rs62522363	111839186	T,NA	G,NA	0.970179,NA	0.0319949,NA	0.0116239,NA	2.22812,NA	0.000421585	0.000842769
3	rs62522362	111838744	C,NA	T,NA	0.970179,NA	0.0319949,NA	0.0116239,NA	2.22812,NA	0.000421585	0.000842769
3	rs73323309	111838762	A,NA	C,NA	0.970179,NA	0.0319949,NA	0.0116239,NA	2.22812,NA	0.000421585	0.000842769
3	rs16881124	111837742	T,NA	A,NA	0.970179,NA	0.0319949,NA	0.0116239,NA	2.22812,NA	0.000421585	0.000842769
3	rs151087889	111886574	T,NA	C,NA	0.99006,NA	-0.0142911,NA	0.01993,NA	0.324831,NA	0.000420253	0.000839915
3	rs16880675	111414729	A,NA	G,NA	0.975149,NA	0.0120598,NA	0.0127009,NA	0.465526,NA	0.000419667	0.000838807
3	rs16881121	111837226	A,NA	G,NA	0.970179,NA	0.0319383,NA	0.0116239,NA	2.22167,NA	0.000419645	0.00083889
3	rs73321698	111837437	A,NA	T,NA	0.970179,NA	0.0319383,NA	0.0116239,NA	2.22167,NA	0.000419645	0.00083889
3	rs73321695	111837412	T,NA	C,NA	0.970179,NA	0.0319383,NA	0.0116239,NA	2.22167,NA	0.000419645	0.00083889
3	rs16881112	111837086	G,NA	A,NA	0.970179,NA	0.0319383,NA	0.0116239,NA	2.22167,NA	0.000419645	0.00083889
3	rs16881123	111837605	G,NA	A,NA	0.970179,NA	0.0319383,NA	0.0116239,NA	2.22167,NA	0.000419645	0.00083889
3	rs2351324	111837879	C,NA	T,NA	0.970179,NA	0.0319383,NA	0.0116239,NA	2.22167,NA	0.000419645	0.00083889
3	rs62522360	111836888	T,NA	C,NA	0.970179,NA	0.0319383,NA	0.0116239,NA	2.22167,NA	0.000419645	0.00083889
3	rs62520245	111836739	T,NA	C,NA	0.970179,NA	0.0318874,NA	0.0116239,NA	2.21587,NA	0.000417914	0.000835431
3	rs73321692	111837362	C,NA	T,NA	0.970179,NA	0.0318874,NA	0.0116239,NA	2.21587,NA	0.000417914	0.000835431
3	rs73321691	111837344	T,NA	C,NA	0.970179,NA	0.0318874,NA	0.0116239,NA	2.21587,NA	0.000417914	0.000835431
3	rs62520244	111836370	T,NA	A,NA	0.970179,NA	0.0318874,NA	0.0116239,NA	2.21587,NA	0.000417914	0.000835431
3	rs16881101	111836596	C,NA	T,NA	0.970179,NA	0.0318874,NA	0.0116239,NA	2.21587,NA	0.000417914	0.000835431
3	rs59097789	111423601	T,NA	C,NA	0.976143,NA	0.012629,NA	0.0129561,NA	0.4819,NA	0.000417615	0.000834702
3	rs34991511	111656235	A,A	G,G	0.878728,0.862103	0.0327046,0.0174319	0.00605664,0.0123978	7.17573,0.796665	0.000417218	0.00108069
3	rs62527306	111170045	A,NA	T,NA	0.923459,NA	-0.0105,NA	0.00743677,NA	0.801408,NA	0.000416422	0.000832885
3	rs73321626	111836060	T,NA	C,NA	0.970179,NA	0.0318308,NA	0.0116239,NA	2.20943,NA	0.00041601	0.000831624
3	rs62520243	111836234	T,NA	C,NA	0.970179,NA	0.0318308,NA	0.0116239,NA	2.20943,NA	0.00041601	0.000831624
3	rs62520242	111835940	G,NA	T,NA	0.970179,NA	0.0318308,NA	0.0116239,NA	2.20943,NA	0.00041601	0.000831624
3	rs16880474	111168633	C,C	T,T	0.982107,0.895833	-0.0263854,0.00469571	0.014915,0.0139934	1.11416,0.132415	0.000415782	0.000831351
3	rs59790465	111184628	C,C	A,A	0.875746,0.938492	0.0148667,-0.00217318	0.0059937,0.0177919	1.88194,0.0444158	0.000414312	0.000828097
3	rs16881088	111835593	C,NA	T,NA	0.970179,NA	0.0317798,NA	0.0116239,NA	2.20365,NA	0.000414311	0.000828229
3	rs75396706	111835660	A,NA	G,NA	0.970179,NA	0.0317798,NA	0.0116239,NA	2.20365,NA	0.000414311	0.000828229
3	rs16881145	111841215	A,NA	C,NA	0.970179,NA	0.0317798,NA	0.0116239,NA	2.20365,NA	0.000414311	0.000828229
3	rs6983282	111835388	A,NA	G,NA	0.970179,NA	0.0317798,NA	0.0116239,NA	2.20365,NA	0.000414311	0.000828229
3	rs73321623	111835530	A,NA	G,NA	0.970179,NA	0.0317798,NA	0.0116239,NA	2.20365,NA	0.000414311	0.000828229
3	rs80001085	111597995	A,NA	C,NA	0.984095,NA	0.00784753,NA	0.0158037,NA	0.20796,NA	0.000413646	0.000826809
3	rs72674991	111727393	G,NA	A,NA	0.976143,NA	0.0350396,NA	0.0129561,NA	2.16487,NA	0.00041301	0.000825688
3	rs74849138	111116612	C,NA	T,NA	0.929423,NA	0.00588864,NA	0.00771974,NA	0.351073,NA	0.000411106	0.000821819
3	rs13273501	111767191	A,A	T,T	0.922465,0.865079	0.0337563,0.0288812	0.00739292,0.0125123	5.3036,1.67806	0.000410868	0.000848173
3	rs73312563	111170502	A,A	G,G	0.982107,0.895833	-0.0257451,0.00650429	0.014915,0.0139934	1.07404,0.192419	0.000410494	0.000820771
3	rs7843429	111810987	A,NA	C,NA	0.898608,NA	0.00980402,NA	0.00655017,NA	0.871419,NA	0.000410201	0.000819936
3	rs62520665	111901091	T,NA	C,NA	0.969185,NA	0.0319187,NA	0.0114407,NA	2.27801,NA	0.000409774	0.000819164
3	rs62522414	111853557	C,NA	G,NA	0.970179,NA	0.0316347,NA	0.0116239,NA	2.18721,NA	0.000409552	0.000818716
3	rs35496562	111700742	C,NA	T,NA	0.955268,NA	0.0346528,NA	0.00956466,NA	3.5358,NA	0.000408683	0.000817153
3	rs17407907	111925294	G,NA	A,NA	0.975149,NA	0.00687487,NA	0.0127009,NA	0.230396,NA	0.000407676	0.000814928
3	rs60472728	111171697	T,T	G,G	0.982107,0.895833	-0.0253344,0.00746427	0.014915,0.0139934	1.04867,0.226397	0.000407361	0.000814502
3	rs7002594	111834981	C,NA	T,NA	0.970179,NA	0.0315139,NA	0.0116239,NA	2.17357,NA	0.000405679	0.000810973
3	rs58439854	111414644	A,NA	C,NA	0.976143,NA	0.0121596,NA	0.0129561,NA	0.458448,NA	0.000403893	0.000807284
3	rs7002442	111834862	C,NA	T,NA	0.970179,NA	0.0314573,NA	0.0116239,NA	2.16721,NA	0.000403893	0.000807403
3	rs62520241	111834654	C,NA	T,NA	0.970179,NA	0.0314573,NA	0.0116239,NA	2.16721,NA	0.000403893	0.000807403
3	rs75243947	111498941	A,NA	G,NA	0.968191,NA	0.00559957,NA	0.0112664,NA	0.208185,NA	0.000403497	0.000806485
3	rs7014432	111758165	A,NA	C,NA	0.967197,NA	0.0291449,NA	0.0111,NA	2.06308,NA	0.000400618	0.000800827
3	rs118147156	111179299	G,NA	A,NA	0.969185,NA	0.00323182,NA	0.0114407,NA	0.109259,NA	0.000399862	0.000799284
3	rs62520239	111834509	C,NA	A,NA	0.970179,NA	0.0313138,NA	0.0116239,NA	2.15108,NA	0.000399436	0.000798495
3	rs34941221	111949718	T,NA	A,NA	0.975149,NA	0.0320119,NA	0.0127009,NA	1.93105,NA	0.000397528	0.000794609
3	rs117083124	111947186	G,NA	T,NA	0.985089,NA	-0.0170327,NA	0.0163138,NA	0.528042,NA	0.000396871	0.000793338
3	rs1844316	111830411	T,NA	C,NA	0.970179,NA	0.0311916,NA	0.0116239,NA	2.13741,NA	0.000395727	0.00079108
3	rs1427176	112079545	T,NA	C,NA	0.035785,NA	0.0110097,NA	0.0106439,NA	0.521484,NA	0.000395514	0.000790507
3	rs56700226	111181050	T,T	C,C	0.969185,0.973214	0.0338105,0.022684	0.0114407,0.0264757	2.5053,0.407198	0.000395029	0.000789655
3	rs17480579	111375678	A,NA	G,NA	0.944334,NA	0.00443234,NA	0.00862346,NA	0.216624,NA	0.000394773	0.00078919
3	rs2162462	112045524	T,NA	C,NA	0.036779,NA	0.0110723,NA	0.0105045,NA	0.534828,NA	0.000393803	0.000787086
3	rs190993450	111239197	G,NA	T,NA	0.982107,NA	0.0361286,NA	0.014915,NA	1.81184,NA	0.000393029	0.000785626
3	rs62520662	111879966	A,NA	G,NA	0.969185,NA	0.031385,NA	0.0114407,NA	2.21587,NA	0.000392977	0.000785588
3	rs62526931	111833162	T,NA	C,NA	0.970179,NA	0.0310842,NA	0.0116239,NA	2.12542,NA	0.000392531	0.000784692
3	rs62528264	111834454	C,NA	A,NA	0.970179,NA	0.0310842,NA	0.0116239,NA	2.12542,NA	0.000392531	0.000784692
3	rs77171107	111860600	G,NA	A,NA	0.970179,NA	0.0310491,NA	0.0116239,NA	2.12152,NA	0.000391502	0.000782633
3	rs12544012	112024497	A,NA	G,NA	0.039761,NA	0.0104657,NA	0.0101186,NA	0.521441,NA	0.000391404	0.000782283
3	rs7016989	111822043	G,NA	A,NA	0.969185,NA	0.0299344,NA	0.0114407,NA	2.05138,NA	0.00039121	0.000782052
3	rs73329127	111421802	T,NA	C,NA	0.976143,NA	0.0116555,NA	0.0129561,NA	0.433765,NA	0.000390215	0.00077995
3	rs139323709	111833129	T,NA	C,NA	0.970179,NA	0.0309768,NA	0.0116239,NA	2.11348,NA	0.000389394	0.00077842
3	rs62526932	111833232	A,NA	G,NA	0.970179,NA	0.0309768,NA	0.0116239,NA	2.11348,NA	0.000389394	0.00077842
3	rs116222960	111833118	T,NA	G,NA	0.970179,NA	0.0309768,NA	0.0116239,NA	2.11348,NA	0.000389394	0.00077842
3	rs62528263	111833246	G,NA	A,NA	0.970179,NA	0.0309768,NA	0.0116239,NA	2.11348,NA	0.000389394	0.00077842
3	rs111693199	111833433	A,NA	G,NA	0.970179,NA	0.0309768,NA	0.0116239,NA	2.11348,NA	0.000389394	0.00077842
3	rs62520663	111880959	T,NA	C,NA	0.994036,NA	0.034993,NA	0.0256781,NA	0.762058,NA	0.00038911	0.000777826
3	rs16880470	111167534	C,C	A,A	0.982107,0.895833	-0.0255987,0.0053622	0.014915,0.0139934	1.06497,0.153925	0.000389075	0.000777952
3	rs62526930	111833075	C,NA	A,NA	0.970179,NA	0.0309259,NA	0.0116239,NA	2.10783,NA	0.000387928	0.00077549
3	rs182283729	112031003	A,NA	C,NA	0.985089,NA	0.0111272,NA	0.0163138,NA	0.305224,NA	0.000387887	0.000775404
3	rs75564863	111817078	C,NA	T,NA	0.971173,NA	0.0309692,NA	0.0118166,NA	2.05692,NA	0.000387804	0.000775239
3	rs62530228	111817064	T,NA	C,NA	0.971173,NA	0.0309692,NA	0.0118166,NA	2.05692,NA	0.000387804	0.000775239
3	rs74617447	111368986	A,NA	G,NA	0.976143,NA	-0.0112051,NA	0.0129561,NA	0.412153,NA	0.000387362	0.000774266
3	rs3134526	112056034	A,NA	G,NA	0.036779,NA	0.0108662,NA	0.0105045,NA	0.521527,NA	0.000387159	0.00077381
3	rs62527302	111146954	G,NA	C,NA	0.927435,NA	-0.0104981,NA	0.00762141,NA	0.773726,NA	0.000386385	0.000772731
3	rs28780682	111133503	C,NA	T,NA	0.944334,NA	0.00407333,NA	0.00862346,NA	0.196083,NA	0.000386151	0.000771951
3	rs6992712	111863652	A,NA	T,NA	0.929423,NA	0.00287266,NA	0.00771974,NA	0.148861,NA	0.000385537	0.000770591
3	rs62526929	111831923	T,NA	C,NA	0.970179,NA	0.0308186,NA	0.0116239,NA	2.09594,NA	0.000384876	0.000769389
3	rs62526928	111831871	A,NA	G,NA	0.970179,NA	0.0308186,NA	0.0116239,NA	2.09594,NA	0.000384876	0.000769389
3	rs35182400	111446267	G,NA	A,NA	0.950298,NA	-0.00108497,NA	0.00909753,NA	0.0433181,NA	0.000383952	0.000767381
3	rs58499839	111823128	A,NA	G,NA	0.970179,NA	0.0307847,NA	0.0116239,NA	2.09219,NA	0.000383925	0.000767487
3	rs16880496	111177754	A,NA	G,NA	0.931412,NA	0.00357684,NA	0.00782246,NA	0.188768,NA	0.000383763	0.000767196
3	rs73321614	111831348	A,NA	G,NA	0.970179,NA	0.0307677,NA	0.0116239,NA	2.09032,NA	0.00038345	0.000766538
3	rs62520660	111869245	C,NA	G,NA	0.969185,NA	0.0310309,NA	0.0114407,NA	2.17513,NA	0.000382665	0.000764974
3	rs62526906	111822507	G,NA	A,NA	0.970179,NA	0.0307341,NA	0.0116239,NA	2.0866,NA	0.000382513	0.000764665
3	rs62526907	111822600	G,NA	A,NA	0.970179,NA	0.0307341,NA	0.0116239,NA	2.0866,NA	0.000382513	0.000764665
3	rs57005858	111822866	A,NA	T,NA	0.970179,NA	0.0307341,NA	0.0116239,NA	2.0866,NA	0.000382513	0.000764665
3	rs56992800	111822887	T,NA	C,NA	0.970179,NA	0.0307341,NA	0.0116239,NA	2.0866,NA	0.000382513	0.000764665
3	rs61224245	111822870	A,NA	C,NA	0.970179,NA	0.0307341,NA	0.0116239,NA	2.0866,NA	0.000382513	0.000764665
3	rs62526927	111831034	C,NA	A,NA	0.970179,NA	0.0307113,NA	0.0116239,NA	2.08408,NA	0.00038188	0.0007634
3	rs7832804	111161381	G,G	A,A	0.982107,0.895833	-0.0255488,0.00490191	0.014915,0.0139934	1.06188,0.138996	0.000381769	0.000763347
3	rs79661752	111365669	T,NA	A,NA	0.979125,NA	-0.0120516,NA	0.0138296,NA	0.416217,NA	0.000381732	0.000762993
3	rs78520603	111817423	G,NA	A,NA	0.970179,NA	0.0306779,NA	0.0116239,NA	2.0804,NA	0.000380959	0.000761559
3	rs78232724	111817422	G,NA	A,NA	0.970179,NA	0.0306779,NA	0.0116239,NA	2.0804,NA	0.000380959	0.000761559
3	rs6985976	111817831	T,NA	G,NA	0.970179,NA	0.0306779,NA	0.0116239,NA	2.0804,NA	0.000380959	0.000761559
3	rs62530217	111813409	A,NA	G,NA	0.970179,NA	0.0306604,NA	0.0116239,NA	2.07848,NA	0.00038048	0.000760602
3	rs62526923	111828427	A,NA	G,NA	0.970179,NA	0.0306604,NA	0.0116239,NA	2.07848,NA	0.00038048	0.000760602
3	rs62526924	111828467	C,NA	T,NA	0.970179,NA	0.0306604,NA	0.0116239,NA	2.07848,NA	0.00038048	0.000760602
3	rs1489357	111828544	C,NA	T,NA	0.970179,NA	0.0306604,NA	0.0116239,NA	2.07848,NA	0.00038048	0.000760602
3	rs7012252	111828658	G,NA	A,NA	0.970179,NA	0.0306604,NA	0.0116239,NA	2.07848,NA	0.00038048	0.000760602
3	rs1844315	111830312	C,NA	T,NA	0.970179,NA	0.0306604,NA	0.0116239,NA	2.07848,NA	0.00038048	0.000760602
3	rs7017172	111829206	A,NA	G,NA	0.970179,NA	0.0306604,NA	0.0116239,NA	2.07848,NA	0.00038048	0.000760602
3	rs1489359	111830570	G,NA	A,NA	0.970179,NA	0.0306604,NA	0.0116239,NA	2.07848,NA	0.00038048	0.000760602
3	rs113770889	111831758	A,NA	C,NA	0.970179,NA	0.0306604,NA	0.0116239,NA	2.07848,NA	0.00038048	0.000760602
3	rs142427686	111526519	G,NA	T,NA	0.983101,NA	0.00579361,NA	0.0153396,NA	0.151403,NA	0.000380018	0.000759609
3	rs60514372	111818748	C,NA	T,NA	0.970179,NA	0.0306273,NA	0.0116239,NA	2.07482,NA	0.000379573	0.000758789
3	rs114084092	111827381	A,NA	G,NA	0.970179,NA	0.0306273,NA	0.0116239,NA	2.07482,NA	0.000379573	0.000758789
3	rs73319789	111827301	G,NA	A,NA	0.970179,NA	0.0306273,NA	0.0116239,NA	2.07482,NA	0.000379573	0.000758789
3	rs6986809	111818365	A,NA	G,NA	0.970179,NA	0.0306273,NA	0.0116239,NA	2.07482,NA	0.000379573	0.000758789
3	rs112061881	111827359	T,NA	G,NA	0.970179,NA	0.0306273,NA	0.0116239,NA	2.07482,NA	0.000379573	0.000758789
3	rs7017811	111829605	A,NA	G,NA	0.970179,NA	0.030604,NA	0.0116239,NA	2.07226,NA	0.000378939	0.000757522
3	rs76157152	111204761	G,NA	A,NA	0.937376,NA	0.00162,NA	0.0081604,NA	0.0743586,NA	0.000378864	0.000757368
3	rs62526917	111824407	A,NA	T,NA	0.970179,NA	0.030571,NA	0.0116239,NA	2.06864,NA	0.000378048	0.00075574
3	rs62526916	111824104	T,NA	C,NA	0.970179,NA	0.030571,NA	0.0116239,NA	2.06864,NA	0.000378048	0.00075574
3	rs62526915	111824089	G,NA	A,NA	0.970179,NA	0.030571,NA	0.0116239,NA	2.06864,NA	0.000378048	0.00075574
3	rs62526914	111824067	T,NA	A,NA	0.970179,NA	0.030571,NA	0.0116239,NA	2.06864,NA	0.000378048	0.00075574
3	rs62526913	111823915	C,NA	T,NA	0.970179,NA	0.030571,NA	0.0116239,NA	2.06864,NA	0.000378048	0.00075574
3	rs62526912	111823818	G,NA	A,NA	0.970179,NA	0.030571,NA	0.0116239,NA	2.06864,NA	0.000378048	0.00075574
3	rs62526919	111824551	C,NA	T,NA	0.970179,NA	0.030571,NA	0.0116239,NA	2.06864,NA	0.000378048	0.00075574
3	rs73319784	111826906	T,NA	C,NA	0.970179,NA	0.030571,NA	0.0116239,NA	2.06864,NA	0.000378048	0.00075574
3	rs62526896	111819723	A,NA	G,NA	0.970179,NA	0.030571,NA	0.0116239,NA	2.06864,NA	0.000378048	0.00075574
3	rs62526921	111827115	T,NA	A,NA	0.970179,NA	0.030571,NA	0.0116239,NA	2.06864,NA	0.000378048	0.00075574
3	rs73319762	111823465	C,NA	A,NA	0.970179,NA	0.030571,NA	0.0116239,NA	2.06864,NA	0.000378048	0.00075574
3	rs74935935	111180748	C,C	G,G	0.969185,0.973214	0.0335305,0.0221016	0.0114407,0.0264757	2.47097,0.393795	0.000377136	0.000753893
3	rs72672980	111340998	A,NA	G,NA	0.83499,NA	-0.000288935,NA	0.00532652,NA	0.0192059,NA	0.00037683	0.000753356
3	rs7001098	111826410	T,NA	A,NA	0.970179,NA	0.0305204,NA	0.0116239,NA	2.06308,NA	0.000376688	0.000753021
3	rs62526920	111826656	C,NA	A,NA	0.970179,NA	0.0305204,NA	0.0116239,NA	2.06308,NA	0.000376688	0.000753021
3	rs57496484	111819849	A,NA	C,NA	0.970179,NA	0.0305204,NA	0.0116239,NA	2.06308,NA	0.000376688	0.000753021
3	rs62530227	111816634	A,NA	G,NA	0.970179,NA	0.0305204,NA	0.0116239,NA	2.06308,NA	0.000376688	0.000753021
3	rs7000389	111825889	T,NA	C,NA	0.970179,NA	0.0305204,NA	0.0116239,NA	2.06308,NA	0.000376688	0.000753021
3	rs6996649	111825821	C,NA	G,NA	0.970179,NA	0.0305204,NA	0.0116239,NA	2.06308,NA	0.000376688	0.000753021
3	rs6996359	111825791	T,NA	C,NA	0.970179,NA	0.0305204,NA	0.0116239,NA	2.06308,NA	0.000376688	0.000753021
3	rs58874649	111820504	T,NA	A,NA	0.970179,NA	0.0305204,NA	0.0116239,NA	2.06308,NA	0.000376688	0.000753021
3	rs73319766	111824299	C,NA	T,NA	0.970179,NA	0.0305204,NA	0.0116239,NA	2.06308,NA	0.000376688	0.000753021
3	rs7001049	111826273	T,NA	C,NA	0.970179,NA	0.0305204,NA	0.0116239,NA	2.06308,NA	0.000376688	0.000753021
3	rs62526894	111819310	T,NA	C,NA	0.970179,NA	0.0305204,NA	0.0116239,NA	2.06308,NA	0.000376688	0.000753021
3	rs62526895	111819403	C,NA	G,NA	0.970179,NA	0.0305204,NA	0.0116239,NA	2.06308,NA	0.000376688	0.000753021
3	rs73319779	111826698	T,NA	A,NA	0.970179,NA	0.0305204,NA	0.0116239,NA	2.06308,NA	0.000376688	0.000753021
3	rs60413189	111820562	A,NA	G,NA	0.970179,NA	0.0305204,NA	0.0116239,NA	2.06308,NA	0.000376688	0.000753021
3	rs60656886	111820674	T,NA	G,NA	0.970179,NA	0.0305204,NA	0.0116239,NA	2.06308,NA	0.000376688	0.000753021
3	rs60696976	111820079	T,NA	A,NA	0.970179,NA	0.0305204,NA	0.0116239,NA	2.06308,NA	0.000376688	0.000753021
3	rs73319780	111826812	C,NA	T,NA	0.970179,NA	0.0305204,NA	0.0116239,NA	2.06308,NA	0.000376688	0.000753021
3	rs61574028	111820461	C,NA	T,NA	0.970179,NA	0.0305204,NA	0.0116239,NA	2.06308,NA	0.000376688	0.000753021
3	rs61507597	111820391	A,NA	G,NA	0.970179,NA	0.0305204,NA	0.0116239,NA	2.06308,NA	0.000376688	0.000753021
3	rs62530230	111817314	T,NA	C,NA	0.970179,NA	0.0305204,NA	0.0116239,NA	2.06308,NA	0.000376688	0.000753021
3	rs62526918	111824477	C,NA	G,NA	0.970179,NA	0.0305204,NA	0.0116239,NA	2.06308,NA	0.000376688	0.000753021
3	rs62526904	111820889	A,NA	G,NA	0.970179,NA	0.0305204,NA	0.0116239,NA	2.06308,NA	0.000376688	0.000753021
3	rs117387498	111266170	A,NA	G,NA	0.973161,NA	-0.0175962,NA	0.0122339,NA	0.822914,NA	0.000376249	0.000752
3	rs62530226	111816224	G,NA	T,NA	0.970179,NA	0.0304642,NA	0.0116239,NA	2.05692,NA	0.000375191	0.000750028
3	rs62530214	111812550	T,NA	C,NA	0.970179,NA	0.0304642,NA	0.0116239,NA	2.05692,NA	0.000375191	0.000750028
3	rs62530223	111814855	A,NA	C,NA	0.970179,NA	0.0304642,NA	0.0116239,NA	2.05692,NA	0.000375191	0.000750028
3	rs62530224	111815675	T,NA	C,NA	0.970179,NA	0.0304642,NA	0.0116239,NA	2.05692,NA	0.000375191	0.000750028
3	rs62530225	111816159	T,NA	G,NA	0.970179,NA	0.0304642,NA	0.0116239,NA	2.05692,NA	0.000375191	0.000750028
3	rs73319750	111821302	A,NA	G,NA	0.970179,NA	0.0304136,NA	0.0116239,NA	2.05138,NA	0.000373856	0.000747359
3	rs62530216	111812986	G,NA	C,NA	0.970179,NA	0.0304136,NA	0.0116239,NA	2.05138,NA	0.000373856	0.000747359
3	rs7016834	111821942	C,NA	A,NA	0.970179,NA	0.0304136,NA	0.0116239,NA	2.05138,NA	0.000373856	0.000747359
3	rs62530229	111817165	G,NA	A,NA	0.970179,NA	0.0304136,NA	0.0116239,NA	2.05138,NA	0.000373856	0.000747359
3	rs7017275	111822141	T,NA	C,NA	0.970179,NA	0.0304136,NA	0.0116239,NA	2.05138,NA	0.000373856	0.000747359
3	rs62526905	111821274	C,NA	T,NA	0.970179,NA	0.0304136,NA	0.0116239,NA	2.05138,NA	0.000373856	0.000747359
3	rs10955544	111810643	T,NA	C,NA	0.969185,NA	0.0298606,NA	0.0114407,NA	2.04317,NA	0.000373095	0.000745841
3	rs73319803	111809398	C,NA	T,NA	0.970179,NA	0.0303574,NA	0.0116239,NA	2.04523,NA	0.000372386	0.000744422
3	rs73318001	111809261	A,NA	C,NA	0.970179,NA	0.0303574,NA	0.0116239,NA	2.04523,NA	0.000372386	0.000744422
3	rs62530206	111808672	C,NA	T,NA	0.970179,NA	0.0303574,NA	0.0116239,NA	2.04523,NA	0.000372386	0.000744422
3	rs78761983	111808831	T,NA	C,NA	0.970179,NA	0.0303574,NA	0.0116239,NA	2.04523,NA	0.000372386	0.000744422
3	rs62530212	111811916	C,NA	T,NA	0.970179,NA	0.0303574,NA	0.0116239,NA	2.04523,NA	0.000372386	0.000744422
3	rs112097844	111809482	A,NA	G,NA	0.970179,NA	0.0303574,NA	0.0116239,NA	2.04523,NA	0.000372386	0.000744422
3	rs73319721	111813206	C,NA	G,NA	0.970179,NA	0.0303574,NA	0.0116239,NA	2.04523,NA	0.000372386	0.000744422
3	rs62530211	111811605	G,NA	A,NA	0.970179,NA	0.0303574,NA	0.0116239,NA	2.04523,NA	0.000372386	0.000744422
3	rs7843626	111811223	G,NA	A,NA	0.970179,NA	0.0303574,NA	0.0116239,NA	2.04523,NA	0.000372386	0.000744422
3	rs62530213	111812455	G,NA	A,NA	0.970179,NA	0.0303574,NA	0.0116239,NA	2.04523,NA	0.000372386	0.000744422
3	rs73317999	111808496	C,NA	T,NA	0.970179,NA	0.0303574,NA	0.0116239,NA	2.04523,NA	0.000372386	0.000744422
3	rs62530208	111809831	A,NA	C,NA	0.970179,NA	0.0303574,NA	0.0116239,NA	2.04523,NA	0.000372386	0.000744422
3	rs79997283	111866214	A,NA	G,NA	0.969185,NA	0.0306153,NA	0.0114407,NA	2.12779,NA	0.000371346	0.000742347
3	rs75545028	111807184	C,NA	G,NA	0.970179,NA	0.0303068,NA	0.0116239,NA	2.03971,NA	0.000371076	0.000741803
3	rs73317997	111808482	G,NA	A,NA	0.970179,NA	0.0303068,NA	0.0116239,NA	2.03971,NA	0.000371076	0.000741803
3	rs62530202	111807242	A,NA	G,NA	0.970179,NA	0.0303068,NA	0.0116239,NA	2.03971,NA	0.000371076	0.000741803
3	rs62530198	111806895	G,NA	A,NA	0.970179,NA	0.0303068,NA	0.0116239,NA	2.03971,NA	0.000371076	0.000741803
3	rs62530203	111807764	A,NA	T,NA	0.970179,NA	0.0303068,NA	0.0116239,NA	2.03971,NA	0.000371076	0.000741803
3	rs62530205	111808387	G,NA	T,NA	0.970179,NA	0.0303068,NA	0.0116239,NA	2.03971,NA	0.000371076	0.000741803
3	rs62530204	111808147	G,NA	A,NA	0.970179,NA	0.0303068,NA	0.0116239,NA	2.03971,NA	0.000371076	0.000741803
3	rs62530200	111807020	G,NA	C,NA	0.970179,NA	0.0303068,NA	0.0116239,NA	2.03971,NA	0.000371076	0.000741803
3	rs2350726	111177687	A,NA	C,NA	0.922465,NA	-0.00543752,NA	0.00739292,NA	0.335327,NA	0.000370515	0.000740464
3	rs7819504	111806291	G,NA	A,NA	0.970179,NA	0.0302563,NA	0.0116239,NA	2.03419,NA	0.000369777	0.000739206
3	rs7819559	111806102	C,NA	G,NA	0.970179,NA	0.0302563,NA	0.0116239,NA	2.03419,NA	0.000369777	0.000739206
3	rs73317991	111807059	C,NA	A,NA	0.970179,NA	0.0302563,NA	0.0116239,NA	2.03419,NA	0.000369777	0.000739206
3	rs62530197	111806732	T,NA	C,NA	0.970179,NA	0.0302563,NA	0.0116239,NA	2.03419,NA	0.000369777	0.000739206
3	rs62530219	111814316	T,NA	A,NA	0.970179,NA	0.0302563,NA	0.0116239,NA	2.03419,NA	0.000369777	0.000739206
3	rs7837963	111806348	C,NA	T,NA	0.970179,NA	0.0302563,NA	0.0116239,NA	2.03419,NA	0.000369777	0.000739206
3	rs76572996	111814384	A,NA	T,NA	0.970179,NA	0.0302563,NA	0.0116239,NA	2.03419,NA	0.000369777	0.000739206
3	rs7837807	111806236	C,NA	T,NA	0.970179,NA	0.0302563,NA	0.0116239,NA	2.03419,NA	0.000369777	0.000739206
3	rs7837510	111806051	C,NA	T,NA	0.970179,NA	0.0302563,NA	0.0116239,NA	2.03419,NA	0.000369777	0.000739206
3	rs62530195	111805519	G,NA	A,NA	0.970179,NA	0.0302563,NA	0.0116239,NA	2.03419,NA	0.000369777	0.000739206
3	rs62530221	111814529	C,NA	T,NA	0.970179,NA	0.0302563,NA	0.0116239,NA	2.03419,NA	0.000369777	0.000739206
3	rs62530222	111814541	T,NA	C,NA	0.970179,NA	0.0302563,NA	0.0116239,NA	2.03419,NA	0.000369777	0.000739206
3	rs72677127	111842686	C,NA	G,NA	0.984095,NA	0.0354905,NA	0.0158037,NA	1.6069,NA	0.000368733	0.00073713
3	rs7836619	111167608	G,G	A,A	0.982107,0.895833	-0.025057,0.00546403	0.014915,0.0139934	1.03171,0.157273	0.000368495	0.000736804
3	rs62530194	111805428	G,NA	T,NA	0.970179,NA	0.0302001,NA	0.0116239,NA	2.02807,NA	0.000368348	0.000736349
3	rs62530218	111813546	A,NA	G,NA	0.970179,NA	0.0302001,NA	0.0116239,NA	2.02807,NA	0.000368348	0.000736349
3	rs62530209	111810108	A,NA	T,NA	0.970179,NA	0.0302001,NA	0.0116239,NA	2.02807,NA	0.000368348	0.000736349
3	rs1896238	112079211	G,G	A,A	0.22664,0.232143	-0.00424569,-0.0198483	0.00472259,0.0101248	0.433394,1.30144	0.000368049	0.000735744
3	rs77834857	111835723	T,NA	C,NA	0.970179,NA	0.0301559,NA	0.0116239,NA	2.02327,NA	0.000367234	0.000734122
3	rs7819843	111806325	A,NA	G,NA	0.970179,NA	0.0301495,NA	0.0116239,NA	2.02257,NA	0.000367073	0.000733801
3	rs62526922	111827725	G,NA	A,NA	0.970179,NA	0.0301495,NA	0.0116239,NA	2.02257,NA	0.000367073	0.000733801
3	rs62530215	111812598	G,NA	T,NA	0.970179,NA	0.0301495,NA	0.0116239,NA	2.02257,NA	0.000367073	0.000733801
3	rs11786555	111864021	C,NA	T,NA	0.929423,NA	0.00241167,NA	0.00771974,NA	0.122206,NA	0.000367032	0.000733613
3	rs11993192	111421582	G,NA	A,NA	0.980119,NA	0.0130232,NA	0.0141639,NA	0.446293,NA	0.000366268	0.000732113
3	rs74408115	111396342	G,NA	C,NA	0.970179,NA	-0.00796888,NA	0.0116239,NA	0.307161,NA	0.000365828	0.00073127
3	rs80210254	111503988	T,NA	G,NA	0.984095,NA	0.00493779,NA	0.0158037,NA	0.122224,NA	0.000365681	0.000730951
3	rs73700751	111876810	T,NA	G,NA	0.930418,NA	0.00246819,NA	0.00777053,NA	0.124497,NA	0.000364115	0.000727782
3	rs72677144	111868674	G,NA	A,NA	0.979125,NA	0.0373169,NA	0.0138296,NA	2.15685,NA	0.000363122	0.000725946
3	rs73700740	111865202	A,NA	C,NA	0.930418,NA	0.00242754,NA	0.00777053,NA	0.122206,NA	0.000362628	0.000724811
3	rs10283219	111789052	T,T	C,C	0.412525,0.765873	-0.0129208,-0.000733583	0.00401624,0.0100948	2.8878,0.0259171	0.000362183	0.000724529
3	rs78697212	111910462	G,NA	A,NA	0.986084,NA	-0.0228911,NA	0.0168779,NA	0.756934,NA	0.000361181	0.000721912
3	rs62530188	111800920	G,NA	A,NA	0.970179,NA	0.0299062,NA	0.0116239,NA	1.99623,NA	0.000361095	0.00072185
3	rs73316025	111373995	C,NA	T,NA	0.979125,NA	0.0119982,NA	0.0138296,NA	0.413833,NA	0.000360891	0.000721371
3	rs72674930	111571237	A,NA	T,NA	0.970179,NA	0.0357844,NA	0.0116239,NA	2.68187,NA	0.000360579	0.000720901
3	rs16881260	111864245	A,NA	G,NA	0.929423,NA	0.00223225,NA	0.00771974,NA	0.112125,NA	0.000360411	0.000720382
3	rs78910181	111980870	A,NA	G,NA	0.987078,NA	0.012456,NA	0.0175062,NA	0.321699,NA	0.000360277	0.000720208
3	rs75548546	111271858	T,NA	C,NA	0.969185,NA	0.00588456,NA	0.0114407,NA	0.216806,NA	0.000359942	0.000719531
3	rs117637052	111314094	A,NA	T,NA	0.980119,NA	-0.0174997,NA	0.0141639,NA	0.66426,NA	0.00035948	0.000718472
3	rs73316028	111377264	G,NA	T,NA	0.979125,NA	0.0119239,NA	0.0138296,NA	0.410526,NA	0.0003594	0.00071839
3	rs62530201	111807160	A,NA	G,NA	0.970179,NA	0.0298294,NA	0.0116239,NA	1.98794,NA	0.000359259	0.00071818
3	rs72674909	111504897	T,NA	A,NA	0.971173,NA	0.0359634,NA	0.0118166,NA	2.63103,NA	0.000359066	0.000717869
3	rs4607577	111860191	T,NA	C,NA	0.929423,NA	0.00218741,NA	0.00771974,NA	0.109631,NA	0.000358804	0.000717172
3	rs79488890	111821701	G,NA	A,NA	0.970179,NA	0.0297789,NA	0.0116239,NA	1.9825,NA	0.000358065	0.000715793
3	rs13263372	111430010	C,NA	A,NA	0.946322,NA	0.00243801,NA	0.00877248,NA	0.107306,NA	0.000357923	0.000715521
3	rs7002584	111834947	C,NA	T,NA	0.970179,NA	0.0297709,NA	0.0116239,NA	1.98164,NA	0.000357878	0.00071542
3	rs7004409	111869446	C,NA	A,NA	0.930418,NA	0.00229208,NA	0.00777053,NA	0.11463,NA	0.000357786	0.000715135
3	rs6469326	111866312	G,NA	A,NA	0.930418,NA	0.00224694,NA	0.00777053,NA	0.112125,NA	0.00035621	0.000711986
3	rs73700745	111871361	C,NA	T,NA	0.930418,NA	0.00224694,NA	0.00777053,NA	0.112125,NA	0.00035621	0.000711986
3	rs56249027	111871977	C,NA	T,NA	0.930418,NA	0.00224694,NA	0.00777053,NA	0.112125,NA	0.00035621	0.000711986
3	rs7004898	111869732	T,NA	A,NA	0.930418,NA	0.00224694,NA	0.00777053,NA	0.112125,NA	0.00035621	0.000711986
3	rs1489366	111865810	A,NA	G,NA	0.930418,NA	0.00224694,NA	0.00777053,NA	0.112125,NA	0.00035621	0.000711986
3	rs73325320	111871672	C,NA	T,NA	0.930418,NA	0.00224694,NA	0.00777053,NA	0.112125,NA	0.00035621	0.000711986
3	rs62530193	111803706	A,NA	G,NA	0.970179,NA	0.0296435,NA	0.0116239,NA	1.96797,NA	0.000354919	0.000709503
3	rs1489371	111874644	A,NA	T,NA	0.930418,NA	0.0022018,NA	0.00777053,NA	0.109631,NA	0.000354653	0.000708874
3	rs73325323	111873792	A,NA	G,NA	0.930418,NA	0.0022018,NA	0.00777053,NA	0.109631,NA	0.000354653	0.000708874
3	rs73325303	111864845	T,NA	G,NA	0.930418,NA	0.0022018,NA	0.00777053,NA	0.109631,NA	0.000354653	0.000708874
3	rs1844314	111855711	A,NA	G,NA	0.929423,NA	0.00206484,NA	0.00771974,NA	0.102866,NA	0.000354509	0.000708588
3	rs73327188	111395720	A,NA	C,NA	0.979125,NA	0.0116312,NA	0.0138296,NA	0.397587,NA	0.000353679	0.000706958
3	rs62530191	111803200	T,NA	C,NA	0.970179,NA	0.0295876,NA	0.0116239,NA	1.96198,NA	0.000353641	0.00070695
3	rs16881279	111877465	C,NA	T,NA	0.930418,NA	0.00215666,NA	0.00777053,NA	0.107147,NA	0.000353115	0.0007058
3	rs16881262	111864649	T,NA	C,NA	0.930418,NA	0.00215666,NA	0.00777053,NA	0.107147,NA	0.000353115	0.0007058
3	rs16881278	111876901	A,NA	G,NA	0.930418,NA	0.00215666,NA	0.00777053,NA	0.107147,NA	0.000353115	0.0007058
3	rs117520133	111279034	G,NA	A,NA	0.984095,NA	-0.0142487,NA	0.0158037,NA	0.435018,NA	0.000353108	0.00070585
3	rs73316046	111388233	A,NA	G,NA	0.979125,NA	0.0115978,NA	0.0138296,NA	0.396117,NA	0.000353041	0.000705682
3	rs62530189	111801436	T,NA	C,NA	0.970179,NA	0.0295373,NA	0.0116239,NA	1.9566,NA	0.000352502	0.000704673
3	rs62530190	111803137	C,NA	T,NA	0.970179,NA	0.0295373,NA	0.0116239,NA	1.9566,NA	0.000352502	0.000704673
3	rs76623639	111488227	C,NA	G,NA	0.99006,NA	-0.021381,NA	0.01993,NA	0.547661,NA	0.00035103	0.000701693
3	rs142711453	111796686	G,NA	C,NA	0.970179,NA	0.0294312,NA	0.0116239,NA	1.94528,NA	0.000350132	0.000699934
3	rs11987561	111877512	T,NA	C,NA	0.930418,NA	0.00206641,NA	0.00777053,NA	0.102211,NA	0.000350093	0.000699761
3	rs74830296	111850894	A,NA	C,NA	0.929423,NA	0.00192959,NA	0.00771974,NA	0.0954889,NA	0.000349929	0.000699436
3	rs6469325	111853211	C,NA	G,NA	0.929423,NA	0.00192959,NA	0.00771974,NA	0.0954889,NA	0.000349929	0.000699436
3	rs117021130	111318212	C,NA	T,NA	0.959245,NA	-0.00839518,NA	0.00999958,NA	0.396684,NA	0.000349375	0.00069828
3	rs62530199	111807007	A,NA	G,NA	0.90159,NA	0.00895965,NA	0.00663768,NA	0.751843,NA	0.000349075	0.000697767
3	rs73327199	111406977	A,NA	G,NA	0.979125,NA	0.0113821,NA	0.0138296,NA	0.386694,NA	0.000349002	0.000697611
3	rs77423629	111423689	G,NA	C,NA	0.987078,NA	0.00810808,NA	0.0175062,NA	0.191619,NA	0.000348297	0.000696195
3	rs16880713	111447963	T,NA	C,NA	0.980119,NA	0.0120772,NA	0.0141639,NA	0.40468,NA	0.000348153	0.000695911
3	rs16881209	111855975	C,NA	G,NA	0.929423,NA	0.00183945,NA	0.00771974,NA	0.0906231,NA	0.000346967	0.000693516
3	rs7820355	111853900	T,NA	A,NA	0.929423,NA	0.00183945,NA	0.00771974,NA	0.0906231,NA	0.000346967	0.000693516
3	rs76949029	111971305	T,NA	C,NA	0.972167,NA	-0.0145033,NA	0.0120196,NA	0.642882,NA	0.000346457	0.000692493
3	rs140484942	111640443	A,NA	G,NA	0.979125,NA	0.0378781,NA	0.0138296,NA	2.21012,NA	0.000346372	0.000692395
3	rs1494241	111709909	G,NA	C,NA	0.870775,NA	-0.0092216,NA	0.00589404,NA	0.929278,NA	0.000346125	0.000691826
3	rs7822574	111879471	T,NA	C,NA	0.930418,NA	0.00193106,NA	0.00777053,NA	0.0948846,NA	0.000345694	0.000690972
3	rs1489360	111852200	T,NA	C,NA	0.929423,NA	0.00179438,NA	0.00771974,NA	0.0882057,NA	0.000345512	0.00069061
3	rs58289479	111847425	T,NA	G,NA	0.929423,NA	0.00178401,NA	0.00771974,NA	0.0876508,NA	0.00034518	0.000689946
3	rs7846423	111711247	G,NA	A,NA	0.869781,NA	-0.00895454,NA	0.00587486,NA	0.894643,NA	0.000344973	0.000689522
3	rs4526392	112027321	A,A	G,G	0.158052,0.233135	-0.00721201,-0.0170006	0.00541997,0.0101097	0.736817,1.03318	0.000343855	0.000687391
3	rs7831956	111881189	T,NA	C,NA	0.930418,NA	0.00184085,NA	0.00777053,NA	0.0900518,NA	0.00034285	0.000685288
3	rs73329103	111408446	T,NA	C,NA	0.979125,NA	0.0110133,NA	0.0138296,NA	0.370769,NA	0.00034239	0.000684397
3	rs16881224	111857573	A,NA	T,NA	0.929423,NA	0.00169442,NA	0.00771974,NA	0.0828794,NA	0.000342349	0.000684289
3	rs16881028	111697594	G,NA	A,NA	0.870775,NA	-0.00912836,NA	0.00589404,NA	0.915625,NA	0.000342252	0.000684086
3	rs73328011	111701407	A,NA	T,NA	0.870775,NA	-0.00912836,NA	0.00589404,NA	0.915625,NA	0.000342252	0.000684086
3	rs57792399	111700014	T,NA	G,NA	0.870775,NA	-0.00912836,NA	0.00589404,NA	0.915625,NA	0.000342252	0.000684086
3	rs2351321	111881815	G,NA	A,NA	0.930418,NA	0.00179575,NA	0.00777053,NA	0.0876508,NA	0.000341453	0.000682497
3	rs59305958	111885366	C,NA	G,NA	0.930418,NA	0.00179575,NA	0.00777053,NA	0.0876508,NA	0.000341453	0.000682497
3	rs55719897	111880572	T,NA	G,NA	0.930418,NA	0.00179575,NA	0.00777053,NA	0.0876508,NA	0.000341453	0.000682497
3	rs16881302	111885336	G,NA	A,NA	0.930418,NA	0.00179575,NA	0.00777053,NA	0.0876508,NA	0.000341453	0.000682497
3	rs118021628	111099387	C,NA	T,NA	0.966203,NA	-0.00125106,NA	0.0109412,NA	0.0414527,NA	0.000340992	0.000681744
3	rs7845059	111181799	C,C	G,G	0.969185,0.973214	0.0327864,0.0223027	0.0114407,0.0264757	2.38089,0.398403	0.000340934	0.000681535
3	rs113121157	111852332	G,NA	T,NA	0.964215,NA	0.00355905,NA	0.0106439,NA	0.131887,NA	0.000340631	0.000680875
3	rs6982246	111834927	C,NA	A,NA	0.970179,NA	0.0289801,NA	0.0116239,NA	1.89752,NA	0.000340544	0.000680767
3	rs73325345	111883794	A,NA	G,NA	0.930418,NA	0.00175065,NA	0.00777053,NA	0.08526,NA	0.000340074	0.000679741
3	rs73325366	111895617	T,NA	C,NA	0.930418,NA	0.00175065,NA	0.00777053,NA	0.08526,NA	0.000340074	0.000679741
3	rs55913145	111850501	C,NA	G,NA	0.929423,NA	0.00161417,NA	0.00771974,NA	0.0786398,NA	0.000339871	0.000679336
3	rs7002576	111834928	C,NA	T,NA	0.970179,NA	0.0289305,NA	0.0116239,NA	1.8923,NA	0.000339536	0.000678753
3	rs117450962	111761826	A,NA	G,NA	0.969185,NA	0.00292716,NA	0.0114407,NA	0.0979625,NA	0.000338938	0.00067753
3	rs1489361	111882596	G,NA	A,NA	0.930418,NA	0.00170556,NA	0.00777053,NA	0.0828794,NA	0.000338711	0.000677018
3	rs11990035	111886368	A,NA	T,NA	0.930418,NA	0.00170556,NA	0.00777053,NA	0.0828794,NA	0.000338711	0.000677018
3	rs13279944	111641489	C,NA	A,NA	0.956262,NA	0.0336938,NA	0.00966771,NA	3.30823,NA	0.000337959	0.000675714
3	rs117461997	111199091	G,NA	T,NA	0.968191,NA	0.0040593,NA	0.0112664,NA	0.1435,NA	0.000337701	0.000675084
3	rs6469328	111885515	T,NA	C,NA	0.930418,NA	0.00166048,NA	0.00777053,NA	0.0805091,NA	0.000337366	0.000674328
3	rs13256480	111693242	A,NA	G,NA	0.870775,NA	-0.00900445,NA	0.00589404,NA	0.897628,NA	0.000337299	0.000674189
3	rs34267887	111697169	T,NA	A,NA	0.870775,NA	-0.00898379,NA	0.00589404,NA	0.894643,NA	0.000336495	0.000672581
3	rs141646129	112031392	G,NA	T,NA	0.991054,NA	0.012039,NA	0.0209976,NA	0.246871,NA	0.000336225	0.000672116
3	rs7836546	111878794	C,NA	T,NA	0.930418,NA	0.0016154,NA	0.00777053,NA	0.0781489,NA	0.000336036	0.000671672
3	rs7844002	111890096	C,NA	T,NA	0.930418,NA	0.0016154,NA	0.00777053,NA	0.0781489,NA	0.000336036	0.000671672
3	rs11781395	111714422	C,NA	G,NA	0.872763,NA	-0.00913727,NA	0.00593314,NA	0.908155,NA	0.000335664	0.000670915
3	rs117678210	111162261	G,NA	A,NA	0.989066,NA	0.014619,NA	0.0190121,NA	0.354644,NA	0.000335268	0.000670182
3	rs57214640	111902831	A,NA	C,NA	0.929423,NA	0.00142574,NA	0.00771974,NA	0.0688097,NA	0.000335191	0.000669988
3	rs4130017	112031123	G,G	A,A	0.157058,0.228175	-0.00700752,-0.017262	0.00543389,0.0101861	0.705114,1.04508	0.000334717	0.00066912
3	rs7843892	111891991	G,NA	A,NA	0.930418,NA	0.00148018,NA	0.00777053,NA	0.0711294,NA	0.000332145	0.000663897
3	rs56243049	111452267	A,NA	G,NA	0.971173,NA	-0.0156391,NA	0.0118166,NA	0.731251,NA	0.000331916	0.000663409
3	rs78845770	111276485	A,NA	G,NA	0.982107,NA	0.00886196,NA	0.014915,NA	0.257745,NA	0.000331621	0.000662802
3	rs4371977	111187061	C,NA	T,NA	0.124254,NA	0.00115109,NA	0.0059937,NA	0.0717562,NA	0.000331525	0.000662769
3	rs112112576	111544989	C,NA	T,NA	0.994036,NA	-0.0113483,NA	0.0256781,NA	0.181426,NA	0.000331296	0.000662239
3	rs72674993	111742977	T,NA	G,NA	0.985089,NA	0.0356207,NA	0.0163138,NA	1.53758,NA	0.000331176	0.000662049
3	rs73325364	111895158	A,NA	G,NA	0.930418,NA	0.00143512,NA	0.00777053,NA	0.0688097,NA	0.000330881	0.000661369
3	rs4289849	111952230	A,A	C,C	0.836978,0.424603	0.0276864,-0.00542259	0.00535253,0.00864824	6.63662,0.275193	0.00033088	0.000691059
3	rs77839964	111840494	A,NA	G,NA	0.95328,NA	-0.0103554,NA	0.0093687,NA	0.570211,NA	0.000330752	0.000661134
3	rs192115519	111207563	T,NA	C,NA	0.983101,NA	0.0345017,NA	0.0153396,NA	1.61082,NA	0.000329611	0.000658839
3	rs141292330	111263522	T,NA	A,NA	0.983101,NA	0.00588769,NA	0.0153396,NA	0.154214,NA	0.000328536	0.00065674
3	rs72672985	111373820	G,NA	A,NA	0.94831,NA	0.000179366,NA	0.00893021,NA	0.00701581,NA	0.000328439	0.000656587
3	rs146198943	111235177	C,NA	G,NA	0.973161,NA	0.00624755,NA	0.0122339,NA	0.214971,NA	0.000327815	0.00065523
3	rs117816021	111752012	C,NA	T,NA	0.967197,NA	0.00175666,NA	0.0111,NA	0.0583623,NA	0.00032781	0.000655271
3	rs931411	111907205	A,NA	T,NA	0.929423,NA	0.0011617,NA	0.00771974,NA	0.0553287,NA	0.000327738	0.000655094
3	rs117596358	111773908	T,NA	C,NA	0.989066,NA	0.0226152,NA	0.0190121,NA	0.630348,NA	0.000327335	0.000654352
3	rs73325380	111901392	A,NA	G,NA	0.930418,NA	0.00130447,NA	0.00777053,NA	0.0621399,NA	0.000327301	0.000654216
3	rs76565480	111470378	T,NA	C,NA	0.986084,NA	-0.0162963,NA	0.0168779,NA	0.4759,NA	0.00032711	0.000653829
3	rs76143671	111447455	A,NA	G,NA	0.979125,NA	-0.00913997,NA	0.0138296,NA	0.293558,NA	0.000326746	0.000653111
3	rs116953025	111767884	G,NA	A,NA	0.984095,NA	-0.0126226,NA	0.0158037,NA	0.372166,NA	0.000326583	0.000652771
3	rs73325385	111905663	G,NA	A,NA	0.929423,NA	0.00111697,NA	0.00771974,NA	0.0530783,NA	0.000326528	0.000652677
3	rs4335112	111895403	G,NA	A,NA	0.930418,NA	0.00125942,NA	0.00777053,NA	0.0598595,NA	0.000326097	0.000651809
3	rs11988928	111894007	A,NA	G,NA	0.930418,NA	0.00125942,NA	0.00777053,NA	0.0598595,NA	0.000326097	0.000651809
3	rs187151833	111557475	T,NA	C,NA	0.991054,NA	0.0457866,NA	0.0209976,NA	1.53439,NA	0.00032552	0.000650618
3	rs62528250	111765974	T,NA	G,NA	0.970179,NA	0.0290867,NA	0.0116239,NA	1.90875,NA	0.000325347	0.000650364
3	rs34262877	111724555	G,NA	T,NA	0.872763,NA	-0.00885084,NA	0.00593314,NA	0.867224,NA	0.000325253	0.000650112
3	rs11994924	111835062	T,NA	C,NA	0.929423,NA	0.00107847,NA	0.00771974,NA	0.0511495,NA	0.000324655	0.000648929
3	rs4593517	111730425	T,NA	C,NA	0.872763,NA	-0.00882662,NA	0.00593314,NA	0.863803,NA	0.000324422	0.000648451
3	rs117242812	112077235	G,NA	A,NA	0.963221,NA	-0.00995241,NA	0.0105045,NA	0.464183,NA	0.000324399	0.000648462
3	rs12541889	111972205	G,G	T,T	0.836978,0.422619	0.02758,-0.00565689	0.00535253,0.00865361	6.59045,0.289626	0.000324231	0.00067544
3	rs6996166	111904340	C,NA	T,NA	0.929423,NA	0.00102751,NA	0.00771974,NA	0.0486074,NA	0.000324155	0.000647934
3	rs931412	111909776	C,NA	T,NA	0.929423,NA	0.00102751,NA	0.00771974,NA	0.0486074,NA	0.000324155	0.000647934
3	rs73700784	111901591	G,NA	A,NA	0.930418,NA	0.00116935,NA	0.00777053,NA	0.0553287,NA	0.000323733	0.000647087
3	rs11991227	111713352	A,NA	C,NA	0.872763,NA	-0.00880386,NA	0.00593314,NA	0.860593,NA	0.000323647	0.000646903
3	rs2351322	111905221	G,NA	A,NA	0.929423,NA	0.000982782,NA	0.00771974,NA	0.0463868,NA	0.000322991	0.000645608
3	rs76804222	111874011	G,NA	A,NA	0.963221,NA	0.00239131,NA	0.0105045,NA	0.0862279,NA	0.000321977	0.000643596
3	rs72671083	111116485	A,NA	G,NA	0.974155,NA	0.0298159,NA	0.0124606,NA	1.77678,NA	0.000321689	0.00064308
3	rs73325376	111901296	A,NA	T,NA	0.930418,NA	0.00107929,NA	0.00777053,NA	0.0508379,NA	0.00032143	0.000642484
3	rs13253192	111690975	A,NA	G,NA	0.870775,NA	-0.00853235,NA	0.00589404,NA	0.830553,NA	0.00032034	0.0006403
3	rs150876411	112048750	A,NA	G,NA	0.966203,NA	0.00655696,NA	0.0109412,NA	0.260444,NA	0.000319561	0.000638781
3	rs118184656	111200846	A,NA	G,NA	0.951292,NA	0.00182818,NA	0.00918509,NA	0.0745679,NA	0.00031918	0.000638014
3	rs16881105	111836625	A,NA	G,NA	0.929423,NA	0.000853573,NA	0.00771974,NA	0.0400255,NA	0.000318917	0.000637464
3	rs117924008	111714208	G,NA	A,NA	0.978131,NA	0.0331582,NA	0.0135185,NA	1.84848,NA	0.000318743	0.000637162
3	rs6996467	111913695	T,NA	C,NA	0.930418,NA	0.000899227,NA	0.00777053,NA	0.0419752,NA	0.000318307	0.000636246
3	rs7823242	111731081	A,NA	C,NA	0.872763,NA	-0.00861123,NA	0.00593314,NA	0.833644,NA	0.000317346	0.000634313
3	rs7822960	111731004	G,NA	A,NA	0.872763,NA	-0.00861123,NA	0.00593314,NA	0.833644,NA	0.000317346	0.000634313
3	rs11992165	111751520	G,NA	A,NA	0.872763,NA	-0.00861123,NA	0.00593314,NA	0.833644,NA	0.000317346	0.000634313
3	rs139642783	111829548	A,NA	T,NA	0.929423,NA	0.000763647,NA	0.00771974,NA	0.0356457,NA	0.000316725	0.000633084
3	rs974684	111837207	A,NA	G,NA	0.929423,NA	0.000763647,NA	0.00771974,NA	0.0356457,NA	0.000316725	0.000633084
3	rs115536152	111829535	C,NA	T,NA	0.929423,NA	0.000763647,NA	0.00771974,NA	0.0356457,NA	0.000316725	0.000633084
3	rs35767554	111755351	A,NA	T,NA	0.873757,NA	-0.00854583,NA	0.00595306,NA	0.820635,NA	0.000316719	0.00063306
3	rs117359245	111824151	G,NA	A,NA	0.963221,NA	-0.00968465,NA	0.0105045,NA	0.447876,NA	0.000316655	0.000632999
3	rs62528245	111752863	T,NA	C,NA	0.973161,NA	0.0319936,NA	0.0122339,NA	2.04971,NA	0.00031591	0.000631496
3	rs12546516	112033379	A,A	G,G	0.159046,0.228175	-0.00668667,-0.0172451	0.0054062,0.0101861	0.665262,1.04356	0.000315827	0.000631353
3	rs11995351	111830266	C,NA	G,NA	0.929423,NA	0.00071869,NA	0.00771974,NA	0.0334707,NA	0.000315651	0.000630936
3	rs11994892	111834960	G,NA	C,NA	0.929423,NA	0.00071869,NA	0.00771974,NA	0.0334707,NA	0.000315651	0.000630936
3	rs11988151	111830259	G,NA	A,NA	0.929423,NA	0.00071869,NA	0.00771974,NA	0.0334707,NA	0.000315651	0.000630936
3	rs11988126	111914759	C,NA	T,NA	0.930418,NA	0.000764228,NA	0.00777053,NA	0.0354317,NA	0.000315082	0.000629801
3	rs62528240	111741160	G,NA	A,NA	0.973161,NA	0.0319361,NA	0.0122339,NA	2.04374,NA	0.000315051	0.00062978
3	rs113536270	111133140	G,NA	A,NA	0.916501,NA	0.0030632,NA	0.00714714,NA	0.17508,NA	0.00031494	0.000629594
3	rs6469323	111842149	C,NA	G,NA	0.929423,NA	0.000673739,NA	0.00771974,NA	0.0313055,NA	0.00031459	0.000628817
3	rs78856071	111215537	T,NA	C,NA	0.987078,NA	-0.00557588,NA	0.0175062,NA	0.124882,NA	0.000314454	0.000628572
3	rs2130185	111842653	C,C	T,T	0.442346,0.764881	-0.012407,0.000877403	0.00398085,0.01008	2.73776,0.0312198	0.000314433	0.000628961
3	rs78087746	111879447	T,NA	G,NA	0.963221,NA	0.00196444,NA	0.0105045,NA	0.0697373,NA	0.000314306	0.000628265
3	rs4319062	111469701	T,NA	A,NA	0.961233,NA	0.0321611,NA	0.0102422,NA	2.77235,NA	0.000313997	0.000627582
3	rs62528248	111761791	T,NA	G,NA	0.970179,NA	0.0283805,NA	0.0116239,NA	1.83494,NA	0.000313702	0.000627088
3	rs11992190	111751539	G,NA	A,NA	0.872763,NA	-0.00847022,NA	0.00593314,NA	0.814164,NA	0.000313016	0.00062566
3	rs11991405	111914616	G,NA	A,NA	0.930418,NA	0.000674251,NA	0.00777053,NA	0.0311184,NA	0.000313002	0.000625644
3	rs1597520	111143168	G,NA	A,NA	0.11829,NA	0.00163993,NA	0.00612213,NA	0.103033,NA	0.000312735	0.000625184
3	rs62528239	111737776	T,NA	G,NA	0.973161,NA	0.0317754,NA	0.0122339,NA	2.02709,NA	0.000312695	0.000625071
3	rs151266793	111892728	C,NA	T,NA	0.989066,NA	0.0128882,NA	0.0190121,NA	0.302911,NA	0.000312632	0.000624927
3	rs13281768	111752010	C,NA	T,NA	0.871769,NA	-0.00848899,NA	0.00591347,NA	0.820635,NA	0.000312356	0.00062434
3	rs79364125	111728748	A,NA	G,NA	0.967197,NA	0.000841693,NA	0.0111,NA	0.0270774,NA	0.000311969	0.000623607
3	rs13273439	111737050	C,NA	T,NA	0.872763,NA	-0.00842321,NA	0.00593314,NA	0.807716,NA	0.000311624	0.000622877
3	rs10217003	112077214	C,C	T,T	0.161034,0.231151	-0.00741554,-0.0179587	0.00537909,0.0101399	0.774634,1.11607	0.000311533	0.000622767
3	rs187309516	111513094	T,NA	C,NA	0.978131,NA	0.0364232,NA	0.0135185,NA	2.15162,NA	0.000311384	0.000622439
3	rs73327305	111917006	C,NA	T,NA	0.930418,NA	0.000584292,NA	0.00777053,NA	0.026844,NA	0.000310976	0.000621596
3	rs35778983	111754947	A,NA	T,NA	0.873757,NA	-0.00835243,NA	0.00595306,NA	0.794246,NA	0.000310902	0.000621436
3	rs34382898	111755989	C,NA	T,NA	0.873757,NA	-0.00835243,NA	0.00595306,NA	0.794246,NA	0.000310902	0.000621436
3	rs1450747	111099974	C,C	T,T	0.767396,0.569444	-0.000231612,-0.0107408	0.00467973,0.00863302	0.0174905,0.670716	0.000310808	0.000621295
3	rs62528247	111755516	C,NA	A,NA	0.973161,NA	0.0316354,NA	0.0122339,NA	2.01265,NA	0.000310701	0.000621084
3	rs35073621	111764618	G,NA	A,NA	0.994036,NA	0.00984176,NA	0.0256781,NA	0.153963,NA	0.000309313	0.000618276
3	rs62528244	111749504	A,NA	G,NA	0.973161,NA	0.0315268,NA	0.0122339,NA	2.00148,NA	0.00030919	0.000618064
3	rs72672953	111226128	G,NA	A,NA	0.986084,NA	0.0365603,NA	0.0168779,NA	1.51858,NA	0.000308874	0.000617459
3	rs112614153	112078379	T,NA	C,NA	0.975149,NA	0.00146334,NA	0.0127009,NA	0.041783,NA	0.000308867	0.000617405
3	rs76740276	111858552	T,NA	C,NA	0.992048,NA	0.0146036,NA	0.0222601,NA	0.290903,NA	0.000308792	0.000617243
3	rs11784133	111746849	T,NA	C,NA	0.872763,NA	-0.00832447,NA	0.00593314,NA	0.794246,NA	0.000308781	0.000617197
3	rs13266787	111754075	C,NA	T,NA	0.872763,NA	-0.00832447,NA	0.00593314,NA	0.794246,NA	0.000308781	0.000617197
3	rs4876879	112028234	A,A	G,G	0.159046,0.233135	-0.0063457,-0.0171325	0.0054062,0.0101097	0.618916,1.04508	0.000308657	0.000617029
3	rs117217908	111494579	G,NA	C,NA	0.978131,NA	0.0361746,NA	0.0135185,NA	2.12772,NA	0.000308259	0.000616192
3	rs181926716	111946286	C,NA	T,NA	0.989066,NA	0.00609449,NA	0.0190121,NA	0.125782,NA	0.000308208	0.000616129
3	rs10086493	112027482	A,A	G,G	0.158052,0.233135	-0.00640836,-0.017149	0.00541997,0.0101097	0.625136,1.04657	0.000308034	0.000615782
3	rs72671097	111138109	A,NA	G,NA	0.973161,NA	0.0287745,NA	0.0122339,NA	1.72883,NA	0.00030787	0.00061544
3	rs77861729	111792573	A,NA	G,NA	0.967197,NA	-0.00992927,NA	0.0111,NA	0.430579,NA	0.00030772	0.000615132
3	rs11998297	111750458	G,NA	C,NA	0.872763,NA	-0.00827745,NA	0.00593314,NA	0.787867,NA	0.000307465	0.000614568
3	rs13256048	111994267	A,NA	T,NA	0.986084,NA	0.0275396,NA	0.0168779,NA	0.988249,NA	0.000307305	0.000614249
3	rs116986567	111873776	A,NA	G,NA	0.93837,NA	0.00130241,NA	0.00822159,NA	0.0584237,NA	0.000307033	0.000613713
3	rs72677151	111887145	G,NA	A,NA	0.970179,NA	0.0289267,NA	0.0116239,NA	1.89189,NA	0.000306582	0.000612904
3	rs181269681	111871634	A,NA	G,NA	0.993042,NA	0.0121635,NA	0.0237851,NA	0.215328,NA	0.000306381	0.000612416
3	rs11784106	111752570	A,NA	G,NA	0.872763,NA	-0.00823042,NA	0.00593314,NA	0.78151,NA	0.000306174	0.000611988
3	rs71506395	111752369	G,NA	A,NA	0.872763,NA	-0.00823042,NA	0.00593314,NA	0.78151,NA	0.000306174	0.000611988
3	rs59053718	111737692	T,NA	G,NA	0.872763,NA	-0.00823042,NA	0.00593314,NA	0.78151,NA	0.000306174	0.000611988
3	rs35157570	111747457	A,NA	C,NA	0.872763,NA	-0.00823042,NA	0.00593314,NA	0.78151,NA	0.000306174	0.000611988
3	rs72677152	111899266	A,NA	T,NA	0.970179,NA	0.0288841,NA	0.0116239,NA	1.88742,NA	0.000305989	0.000611718
3	rs6996931	111649680	G,G	A,A	0.494036,0.772817	-0.00756054,-0.0150063	0.00395458,0.0102018	1.25262,0.849838	0.000305259	0.000610127
3	rs116982133	111411849	T,NA	G,NA	0.986084,NA	-0.0129609,NA	0.0168779,NA	0.354056,NA	0.0003052	0.000610101
3	rs76485862	111142503	T,NA	C,NA	0.99006,NA	0.0105717,NA	0.01993,NA	0.224896,NA	0.000305167	0.000610012
3	rs13252565	111751203	C,NA	A,NA	0.872763,NA	-0.00818338,NA	0.00593314,NA	0.775176,NA	0.000304907	0.000609455
3	rs34077261	111612360	T,NA	C,NA	0.928429,NA	-0.000851503,NA	0.00767004,NA	0.0401942,NA	0.000304522	0.000608726
3	rs10089865	112027941	A,A	G,G	0.158052,0.233135	-0.00640836,-0.0170485	0.00541997,0.0101097	0.625136,1.03749	0.000304305	0.000608328
3	rs181929774	111909089	A,NA	G,NA	0.991054,NA	0.0120177,NA	0.0209976,NA	0.246345,NA	0.000304101	0.000607871
3	rs6988723	111924256	C,NA	G,NA	0.929423,NA	0.000134667,NA	0.00771974,NA	0.00608696,NA	0.000303907	0.000607469
3	rs13280595	111737958	G,NA	A,NA	0.872763,NA	-0.00813635,NA	0.00593314,NA	0.768863,NA	0.000303663	0.00060697
3	rs62528241	111744066	G,NA	T,NA	0.973161,NA	0.0310984,NA	0.0122339,NA	1.95773,NA	0.000303527	0.000606745
3	rs148140314	111340304	C,NA	A,NA	0.981113,NA	0.00819822,NA	0.0145245,NA	0.242259,NA	0.000303498	0.000606676
3	rs62527298	111135493	C,NA	T,NA	0.922465,NA	-0.00770979,NA	0.00739292,NA	0.527225,NA	0.00030337	0.000606611
3	rs79561728	111548853	G,NA	C,NA	0.983101,NA	0.000605002,NA	0.0153396,NA	0.0138828,NA	0.00030303	0.000605737
3	rs10108926	111388741	T,NA	G,NA	0.975149,NA	0.00967455,NA	0.0127009,NA	0.350447,NA	0.000302564	0.000604809
3	rs11998073	111859266	C,NA	T,NA	0.932406,NA	0.000452845,NA	0.00787557,NA	0.0203848,NA	0.000302374	0.000604401
3	rs11786160	111742220	G,NA	A,NA	0.872763,NA	-0.0080846,NA	0.00593314,NA	0.761946,NA	0.000302322	0.00060429
3	rs35656705	111720115	T,NA	C,NA	0.872763,NA	-0.0080846,NA	0.00593314,NA	0.761946,NA	0.000302322	0.00060429
3	rs13268040	111991956	G,NA	A,NA	0.070577,NA	-4.4364e-05,NA	0.00771971,NA	0.00199595,NA	0.000302108	0.000603874
3	rs9649932	111995994	T,NA	C,NA	0.070577,NA	-4.4364e-05,NA	0.00771971,NA	0.00199595,NA	0.000302108	0.000603874
3	rs74847780	111828454	G,NA	T,NA	0.929423,NA	8.97734e-05,NA	0.00771974,NA	0.00404839,NA	0.000302039	0.000603735
3	rs7009162	111869916	A,NA	G,NA	0.9334,NA	0.000547218,NA	0.00792989,NA	0.0245755,NA	0.000301733	0.000603119
3	rs73327307	111918474	G,NA	A,NA	0.930418,NA	0.000134769,NA	0.00777053,NA	0.00605153,NA	0.000301639	0.000602937
3	rs17476727	111107554	A,NA	G,NA	0.83996,NA	-0.000628693,NA	0.00539257,NA	0.0423023,NA	0.000301482	0.00060271
3	rs7459880	112018324	G,NA	C,NA	0.070577,NA	-0,NA	0.00771971,NA	-0,NA	0.000301243	0.000602146
3	rs4474004	111730410	A,NA	G,NA	0.872763,NA	-0.00803755,NA	0.00593314,NA	0.75568,NA	0.000301127	0.000601903
3	rs78030650	111860707	A,NA	G,NA	0.932406,NA	0.00036224,NA	0.00787557,NA	0.0162322,NA	0.000300647	0.00060095
3	rs117340040	111258356	C,NA	A,NA	0.95328,NA	0.00160155,NA	0.0093687,NA	0.0633528,NA	0.000300391	0.000600468
3	rs72671073	111098159	A,NA	G,NA	0.93837,NA	-0.0017369,NA	0.00822159,NA	0.07952,NA	0.000300267	0.000600256
3	rs118164617	111970328	A,NA	G,NA	0.979125,NA	0.0143597,NA	0.0138296,NA	0.524162,NA	0.000299952	0.00059962
3	rs7463637	111985792	T,NA	A,NA	0.070577,NA	8.87412e-05,NA	0.00771971,NA	0.00400164,NA	0.000299549	0.00059876
3	rs117345810	111774579	G,NA	A,NA	0.923459,NA	-0.00694495,NA	0.00743677,NA	0.45547,NA	0.00029937	0.000598348
3	rs1839532	111101561	C,C	T,T	0.767396,0.569444	-9.26587e-05,-0.0106916	0.00467973,0.00863302	0.00691535,0.666461	0.000299127	0.000597947
3	rs16881313	111886809	T,NA	C,NA	0.930418,NA	4.49186e-05,NA	0.00777053,NA	0.00200771,NA	0.000298914	0.000597488
3	rs11994819	111742871	G,NA	T,NA	0.872763,NA	-0.00794344,NA	0.00593314,NA	0.743216,NA	0.000298807	0.000597266
3	rs6469337	112011898	T,NA	C,NA	0.070577,NA	0.000132358,NA	0.00771971,NA	0.0059819,NA	0.000298734	0.000597132
3	rs16881329	111918460	G,NA	A,NA	0.930418,NA	-4.49141e-05,NA	0.00777053,NA	0.00200751,NA	0.000298258	0.00059618
3	rs12681879	112028871	C,C	T,T	0.157058,0.233135	-0.00628495,-0.0171325	0.00543389,0.0101097	0.606553,1.04508	0.000298172	0.000596067
3	rs13255950	111225164	G,NA	C,NA	0.983101,NA	0.030436,NA	0.0153396,NA	1.32569,NA	0.000297905	0.000595475
3	rs76869418	111378218	A,NA	C,NA	0.99503,NA	-0.0231201,NA	0.0281148,NA	0.386285,NA	0.000297631	0.000594918
3	rs1834736	112037092	G,G	A,A	0.157058,0.227183	-0.00676792,-0.016666	0.00543389,0.0102018	0.671728,0.989976	0.000297206	0.000594141
3	rs28500624	111938640	A,NA	G,NA	0.070577,NA	0.000224466,NA	0.00771971,NA	0.0101929,NA	0.00029705	0.000593767
3	rs7838962	112045984	C,C	G,G	0.157058,0.228175	-0.00658596,-0.0168069	0.00543389,0.0101861	0.646842,1.00459	0.000297001	0.000593731
3	rs1834737	112036908	A,A	C,C	0.159046,0.228175	-0.00616269,-0.0173474	0.0054062,0.0101861	0.594627,1.05276	0.000296857	0.000593431
3	rs117271590	111879802	G,NA	A,NA	0.976143,NA	0.00463792,NA	0.0129561,NA	0.142447,NA	0.00029679	0.000593315
3	rs113206866	111602201	G,NA	A,NA	0.919483,NA	-0.0039866,NA	0.00726648,NA	0.234137,NA	0.000296662	0.000593058
3	rs13254384	111744575	C,NA	A,NA	0.872763,NA	-0.00784931,NA	0.00593314,NA	0.730841,NA	0.000296577	0.00059281
3	rs1387413	111851383	T,NA	C,NA	0.932406,NA	0.000135806,NA	0.00787557,NA	0.00601651,NA	0.000296541	0.000592745
3	rs10505151	111697701	C,NA	G,NA	0.974155,NA	0.0318161,NA	0.0124606,NA	1.97186,NA	0.000296492	0.000592681
3	rs62528238	111734036	G,NA	T,NA	0.973161,NA	0.030505,NA	0.0122339,NA	1.89792,NA	0.000296438	0.000592574
3	rs1387409	111932793	T,NA	A,NA	0.070577,NA	0.000269373,NA	0.00771971,NA	0.0122604,NA	0.000296248	0.000592164
3	rs76002156	111644699	G,NA	T,NA	0.960239,NA	-0.0127885,NA	0.0101186,NA	0.685544,NA	0.000296225	0.000592101
3	rs13280768	111856824	G,NA	A,NA	0.967197,NA	-0.0134178,NA	0.0111,NA	0.64448,NA	0.000296201	0.000592071
3	rs150099215	111252082	G,NA	A,NA	0.968191,NA	0.00257892,NA	0.0112664,NA	0.0867462,NA	0.000296066	0.000591798
3	rs74423990	111085664	G,NA	A,NA	0.976143,NA	0.0107873,NA	0.0129561,NA	0.392469,NA	0.000295681	0.000591012
3	rs4448249	111930833	A,NA	G,NA	0.070577,NA	0.000314284,NA	0.00771971,NA	0.0143376,NA	0.000295457	0.000590584
3	rs10106484	111928455	A,NA	T,NA	0.070577,NA	0.000314284,NA	0.00771971,NA	0.0143376,NA	0.000295457	0.000590584
3	rs79836452	111562938	A,NA	G,NA	0.981113,NA	-0.00487643,NA	0.0145245,NA	0.132492,NA	0.000295386	0.000590464
3	rs75024382	111745724	A,NA	G,NA	0.914513,NA	-0.00388533,NA	0.00707122,NA	0.234561,NA	0.000295293	0.000590324
3	rs6469334	111980957	C,NA	A,NA	0.070577,NA	0.000355071,NA	0.00771971,NA	0.0162322,NA	0.00029475	0.000589169
3	rs62528237	111732518	G,NA	A,NA	0.973161,NA	0.0303396,NA	0.0122339,NA	1.88142,NA	0.000294613	0.000588925
3	rs11786206	111740425	C,NA	T,NA	0.877734,NA	-0.00763972,NA	0.00603539,NA	0.687024,NA	0.000294239	0.000588135
3	rs78599784	111919924	C,NA	G,NA	0.957256,NA	0.000146462,NA	0.00977441,NA	0.00522339,NA	0.000293753	0.000587196
3	rs1991362	112037953	G,G	C,C	0.157058,0.227183	-0.00676792,-0.0165634	0.00543389,0.0102018	0.671728,0.981025	0.000293724	0.000587183
3	rs143091232	111242558	T,NA	G,NA	0.988072,NA	0.00680533,NA	0.0182119,NA	0.149571,NA	0.000293487	0.000586672
3	rs186291442	111459226	A,NA	G,NA	0.991054,NA	-0.0129539,NA	0.0209976,NA	0.269797,NA	0.000293426	0.000586572
3	rs7460049	112018799	A,NA	G,NA	0.070577,NA	0.00043636,NA	0.00771971,NA	0.0200315,NA	0.000293368	0.000586408
3	rs1546013	111929209	T,NA	C,NA	0.070577,NA	0.000449045,NA	0.00771971,NA	0.0206272,NA	0.000293156	0.000585984
3	rs9297439	111929664	A,NA	C,NA	0.070577,NA	0.000449045,NA	0.00771971,NA	0.0206272,NA	0.000293156	0.000585984
3	rs4143847	111940430	T,NA	C,NA	0.070577,NA	0.000449045,NA	0.00771971,NA	0.0206272,NA	0.000293156	0.000585984
3	rs117972779	111721090	A,NA	C,NA	0.982107,NA	-0.0105115,NA	0.014915,NA	0.317891,NA	0.000293116	0.000585894
3	rs73702377	111816345	G,NA	T,NA	0.928429,NA	-0.000575987,NA	0.00767004,NA	0.0268081,NA	0.00029223	0.000584133
3	rs6469339	112018505	C,NA	G,NA	0.070577,NA	0.00052666,NA	0.00771971,NA	0.0242887,NA	0.000291878	0.00058343
3	rs6415454	111994038	C,NA	T,NA	0.070577,NA	0.00052967,NA	0.00771971,NA	0.0244313,NA	0.000291829	0.000583332
3	rs1489354	111932394	T,NA	C,NA	0.070577,NA	0.000538908,NA	0.00771971,NA	0.0248691,NA	0.000291679	0.000583033
3	rs35211908	111739529	A,NA	G,NA	0.870775,NA	-0.0074608,NA	0.00589404,NA	0.687024,NA	0.000291634	0.000582937
3	rs118065493	111220149	T,NA	C,NA	0.944334,NA	0.00168519,NA	0.00862346,NA	0.0731101,NA	0.000291222	0.000582142
3	rs12544188	112049335	T,T	G,G	0.157058,0.228175	-0.00649108,-0.0167576	0.00543389,0.0101861	0.634025,1.00025	0.000291221	0.000582177
3	rs6469338	112015783	G,NA	A,NA	0.070577,NA	0.000570577,NA	0.00771971,NA	0.0263732,NA	0.00029117	0.000582015
3	rs10808440	111978686	A,NA	T,NA	0.070577,NA	0.000577135,NA	0.00771971,NA	0.0266852,NA	0.000291065	0.000581806
3	rs1489355	111938885	G,NA	C,NA	0.070577,NA	0.000580472,NA	0.00771971,NA	0.026844,NA	0.000291012	0.000581699
3	rs56090647	111266547	G,NA	A,NA	0.984095,NA	-0.00950762,NA	0.0158037,NA	0.261666,NA	0.000290941	0.000581589
3	rs111484401	111880271	G,NA	A,NA	0.956262,NA	-0.000257225,NA	0.00966771,NA	0.00931781,NA	0.000290927	0.000581548
3	rs151214208	111199982	A,NA	G,NA	0.989066,NA	0.0047528,NA	0.0190121,NA	0.0955028,NA	0.000290658	0.000581015
3	rs117861047	111187101	A,NA	G,NA	0.962227,NA	-0.00980602,NA	0.0103707,NA	0.462965,NA	0.000290433	0.000580525
3	rs7461197	111998821	A,NA	T,NA	0.070577,NA	0.00061801,NA	0.00771971,NA	0.0286348,NA	0.000290417	0.000580512
3	rs13272069	111524368	G,NA	A,NA	0.984095,NA	-0.00823857,NA	0.0158037,NA	0.220292,NA	0.000290265	0.00058023
3	rs72677178	111979321	T,NA	C,NA	0.970179,NA	0.0275436,NA	0.0116239,NA	1.74936,NA	0.000289853	0.000579449
3	rs10113059	112009679	G,NA	A,NA	0.070577,NA	0.000658424,NA	0.00771971,NA	0.0305702,NA	0.000289786	0.00057925
3	rs4398950	112002286	T,NA	A,NA	0.070577,NA	0.000662187,NA	0.00771971,NA	0.0307508,NA	0.000289728	0.000579134
3	rs10112633	112002053	T,NA	A,NA	0.070577,NA	0.000662187,NA	0.00771971,NA	0.0307508,NA	0.000289728	0.000579134
3	rs150969236	111367831	T,NA	C,NA	0.985089,NA	0.00670746,NA	0.0163138,NA	0.166878,NA	0.000289712	0.00057913
3	rs56062205	111232568	A,NA	G,NA	0.944334,NA	0.00156711,NA	0.00862346,NA	0.067629,NA	0.00028956	0.000578821
3	rs7819888	112010352	A,NA	T,NA	0.070577,NA	0.000702354,NA	0.00771971,NA	0.0326828,NA	0.00028911	0.0005779
3	rs6469329	111908928	C,NA	T,NA	0.932406,NA	-0.00036195,NA	0.00787557,NA	0.016219,NA	0.000289019	0.000577716
3	rs7387318	111991265	G,NA	A,NA	0.070577,NA	0.000710427,NA	0.00771971,NA	0.0330721,NA	0.000288987	0.000577654
3	rs7386194	111953341	T,NA	G,NA	0.070577,NA	0.000714534,NA	0.00771971,NA	0.0332702,NA	0.000288925	0.000577529
3	rs117002309	111170850	T,NA	C,NA	0.974155,NA	0.027172,NA	0.0124606,NA	1.53446,NA	0.000288798	0.00057732
3	rs185472923	111148222	G,NA	A,NA	0.99006,NA	0.00653888,NA	0.01993,NA	0.129103,NA	0.000288575	0.000576814
3	rs12542466	112022400	G,NA	C,NA	0.044732,NA	0.00516732,NA	0.00956462,NA	0.229868,NA	0.000288253	0.000576177
3	rs77574672	111302616	A,NA	G,NA	0.951292,NA	0.00104187,NA	0.00918509,NA	0.0411071,NA	0.000288102	0.000575906
3	rs34945017	111653314	T,NA	G,NA	0.868787,NA	-0.00713992,NA	0.00585591,NA	0.652196,NA	0.000287812	0.000575308
3	rs62527294	111123136	A,NA	G,NA	0.959245,NA	-0.00201663,NA	0.00999958,NA	0.0756309,NA	0.000287801	0.000575133
3	rs7388316	112012852	C,NA	T,NA	0.070577,NA	0.000790228,NA	0.00771971,NA	0.0369364,NA	0.000287791	0.000575263
3	rs117166786	111797108	A,NA	C,NA	0.952286,NA	-0.00796969,NA	0.00927543,NA	0.408695,NA	0.000287777	0.000575244
3	rs78050072	111501500	A,NA	C,NA	0.954274,NA	-0.00317245,NA	0.00946506,NA	0.132242,NA	0.00028737	0.000574454
3	rs4515587	112043204	T,T	A,A	0.157058,0.227183	-0.00667392,-0.0164935	0.00543389,0.0102018	0.658822,0.974952	0.00028725	0.00057424
3	rs72677117	111819592	G,NA	A,NA	0.949304,NA	-0.000450338,NA	0.00901262,NA	0.0176617,NA	0.000287154	0.00057404
3	rs16880357	111088894	A,A	G,G	0.890656,0.845238	0.00564596,0.0202936	0.00633559,0.011819	0.428467,1.06563	0.000287039	0.000573761
3	rs7819487	111981845	T,NA	C,NA	0.070577,NA	0.000843759,NA	0.00771971,NA	0.0395458,NA	0.000287007	0.000573697
3	rs7016154	111114320	G,NA	A,NA	0.952286,NA	-0.00398034,NA	0.00927543,NA	0.175333,NA	0.000286666	0.000573045
3	rs62528235	111718125	G,NA	A,NA	0.973161,NA	0.0295363,NA	0.0122339,NA	1.8023,NA	0.000286631	0.000572969
3	rs7387866	111994278	C,NA	T,NA	0.070577,NA	0.000883137,NA	0.00771971,NA	0.0414741,NA	0.000286441	0.000572566
3	rs7829873	111991371	C,NA	G,NA	0.070577,NA	0.000888212,NA	0.00771971,NA	0.0417231,NA	0.000286369	0.000572421
3	rs7016455	111611907	A,NA	T,NA	0.898608,NA	-0.00255069,NA	0.00655017,NA	0.156783,NA	0.000286195	0.000572092
3	rs13278392	112060308	A,A	G,G	0.158052,0.233135	-0.00685761,-0.0161548	0.00541997,0.0101097	0.686592,0.958385	0.000286131	0.000572001
3	rs60679001	111650388	G,NA	A,NA	0.868787,NA	-0.00704611,NA	0.00585591,NA	0.640391,NA	0.000286025	0.000571737
3	rs7819652	111744543	A,NA	T,NA	0.870775,NA	-0.00717528,NA	0.00589404,NA	0.650799,NA	0.00028598	0.000571639
3	rs10046630	111456750	T,NA	A,NA	0.900596,NA	-0.00258153,NA	0.00660805,NA	0.157363,NA	0.00028598	0.000571699
3	rs7386976	112013044	A,NA	G,NA	0.070577,NA	0.000922071,NA	0.00771971,NA	0.0433879,NA	0.00028589	0.000571463
3	rs6469336	111989435	G,NA	T,NA	0.070577,NA	0.000932669,NA	0.00771971,NA	0.0439102,NA	0.000285741	0.000571166
3	rs6469335	111987798	C,NA	T,NA	0.070577,NA	0.000932669,NA	0.00771971,NA	0.0439102,NA	0.000285741	0.000571166
3	rs10110044	111986980	C,NA	T,NA	0.070577,NA	0.000932669,NA	0.00771971,NA	0.0439102,NA	0.000285741	0.000571166
3	rs13280135	111974285	C,NA	G,NA	0.070577,NA	0.000932669,NA	0.00771971,NA	0.0439102,NA	0.000285741	0.000571166
3	rs76644387	112070304	G,NA	A,NA	0.989066,NA	0.00422212,NA	0.0190121,NA	0.0839384,NA	0.0002856	0.000570888
3	rs72677141	111862846	A,NA	T,NA	0.968191,NA	0.0273728,NA	0.0112664,NA	1.82059,NA	0.000285487	0.000570721
3	rs66906875	111614642	C,NA	T,NA	0.898608,NA	-0.0025986,NA	0.00655017,NA	0.160162,NA	0.000285403	0.000570509
3	rs6984924	111613586	C,NA	T,NA	0.898608,NA	-0.0025986,NA	0.00655017,NA	0.160162,NA	0.000285403	0.000570509
3	rs2081690	112053368	G,G	C,C	0.156064,0.233135	-0.00670287,-0.0164264	0.00544795,0.0101097	0.660414,0.982121	0.00028538	0.000570505
3	rs4876446	112058442	T,T	G,G	0.158052,0.233135	-0.00690489,-0.0160514	0.00541997,0.0101097	0.693203,0.949425	0.000285182	0.000570105
3	rs72677116	111819365	C,NA	T,NA	0.968191,NA	0.0273077,NA	0.0112664,NA	1.81367,NA	0.000284872	0.000569491
3	rs6980765	111616532	G,NA	A,NA	0.898608,NA	-0.00265129,NA	0.00655017,NA	0.163898,NA	0.000284552	0.000568807
3	rs16892519	111607943	G,NA	C,NA	0.898608,NA	-0.00265129,NA	0.00655017,NA	0.163898,NA	0.000284552	0.000568807
3	rs6995161	111615297	G,NA	T,NA	0.898608,NA	-0.00265129,NA	0.00655017,NA	0.163898,NA	0.000284552	0.000568807
3	rs6469316	111615743	C,NA	T,NA	0.898608,NA	-0.00265129,NA	0.00655017,NA	0.163898,NA	0.000284552	0.000568807
3	rs10108260	111983492	A,NA	G,NA	0.070577,NA	0.0010216,NA	0.00771971,NA	0.0483136,NA	0.000284516	0.000568719
3	rs10108172	111983567	G,NA	C,NA	0.070577,NA	0.0010216,NA	0.00771971,NA	0.0483136,NA	0.000284516	0.000568719
3	rs7462742	111984751	T,NA	C,NA	0.070577,NA	0.0010216,NA	0.00771971,NA	0.0483136,NA	0.000284516	0.000568719
3	rs10094433	111983060	C,NA	T,NA	0.070577,NA	0.0010216,NA	0.00771971,NA	0.0483136,NA	0.000284516	0.000568719
3	rs3924484	111946598	G,NA	T,NA	0.070577,NA	0.0010275,NA	0.00771971,NA	0.0486074,NA	0.000284437	0.00056856
3	rs6984552	111652574	T,NA	C,NA	0.868787,NA	-0.00695228,NA	0.00585591,NA	0.628675,NA	0.00028432	0.00056833
3	rs16880947	111657556	C,NA	A,NA	0.868787,NA	-0.00695228,NA	0.00585591,NA	0.628675,NA	0.00028432	0.00056833
3	rs16880946	111654829	A,NA	G,NA	0.868787,NA	-0.00695228,NA	0.00585591,NA	0.628675,NA	0.00028432	0.00056833
3	rs34526441	111653308	A,NA	G,NA	0.868787,NA	-0.00695228,NA	0.00585591,NA	0.628675,NA	0.00028432	0.00056833
3	rs4634670	111944953	G,NA	A,NA	0.071571,NA	0.000709934,NA	0.00767002,NA	0.0332702,NA	0.000284056	0.0005678
3	rs16880887	111598824	A,NA	G,NA	0.898608,NA	-0.00269918,NA	0.00655017,NA	0.167311,NA	0.000283795	0.000567296
3	rs4486175	111595769	G,NA	A,NA	0.898608,NA	-0.00269918,NA	0.00655017,NA	0.167311,NA	0.000283795	0.000567296
3	rs11992948	111609469	A,NA	G,NA	0.898608,NA	-0.00269918,NA	0.00655017,NA	0.167311,NA	0.000283795	0.000567296
3	rs7828750	111572193	A,NA	G,NA	0.897614,NA	-0.0027829,NA	0.0065219,NA	0.174186,NA	0.000283719	0.000567144
3	rs10505140	111154532	T,T	C,C	0.744533,0.573413	0.000898102,-0.0123639	0.00453346,0.00864302	0.0741915,0.81653	0.000283695	0.000567071
3	rs11990209	111536716	T,NA	C,NA	0.860835,NA	0.00620432,NA	0.00571235,NA	0.556856,NA	0.000283574	0.000566822
3	rs6415455	112010147	G,NA	A,NA	0.070577,NA	0.00109792,NA	0.00771971,NA	0.0521236,NA	0.000283499	0.000566686
3	rs6998792	111658436	C,NA	T,NA	0.868787,NA	-0.00690536,NA	0.00585591,NA	0.622851,NA	0.000283498	0.000566687
3	rs11997623	111649429	T,NA	C,NA	0.868787,NA	-0.00690536,NA	0.00585591,NA	0.622851,NA	0.000283498	0.000566687
3	rs16880951	111657799	T,NA	G,NA	0.868787,NA	-0.00690536,NA	0.00585591,NA	0.622851,NA	0.000283498	0.000566687
3	rs34235257	111658024	A,NA	C,NA	0.868787,NA	-0.00690536,NA	0.00585591,NA	0.622851,NA	0.000283498	0.000566687
3	rs72677113	111816805	G,NA	A,NA	0.968191,NA	0.0271337,NA	0.0112664,NA	1.79524,NA	0.000283279	0.000566304
3	rs10955554	111973389	T,NA	C,NA	0.070577,NA	0.00111696,NA	0.00771971,NA	0.0530783,NA	0.00028325	0.000566188
3	rs13271392	111973116	C,NA	T,NA	0.070577,NA	0.00111696,NA	0.00771971,NA	0.0530783,NA	0.00028325	0.000566188
3	rs13251031	111559103	T,NA	G,NA	0.900596,NA	-0.00291627,NA	0.00660805,NA	0.181127,NA	0.000283153	0.000566014
3	rs58672526	111586510	A,NA	G,NA	0.898608,NA	-0.00274708,NA	0.00655017,NA	0.170741,NA	0.000283056	0.000565818
3	rs75741277	111603503	T,NA	G,NA	0.898608,NA	-0.00274708,NA	0.00655017,NA	0.170741,NA	0.000283056	0.000565818
3	rs13252162	111587121	A,NA	G,NA	0.898608,NA	-0.00274708,NA	0.00655017,NA	0.170741,NA	0.000283056	0.000565818
3	rs4351444	112002545	C,NA	T,NA	0.070577,NA	0.00114842,NA	0.00771971,NA	0.0546599,NA	0.000282843	0.000565374
3	rs73320482	111576073	G,NA	A,NA	0.898608,NA	-0.00279496,NA	0.00655017,NA	0.174186,NA	0.000282333	0.000564373
3	rs67856195	111576851	G,NA	A,NA	0.898608,NA	-0.00279496,NA	0.00655017,NA	0.174186,NA	0.000282333	0.000564373
3	rs34642482	111578094	G,NA	A,NA	0.898608,NA	-0.00279496,NA	0.00655017,NA	0.174186,NA	0.000282333	0.000564373
3	rs13277548	111586155	T,NA	G,NA	0.898608,NA	-0.00279496,NA	0.00655017,NA	0.174186,NA	0.000282333	0.000564373
3	rs11997872	111579239	T,NA	C,NA	0.898608,NA	-0.00279496,NA	0.00655017,NA	0.174186,NA	0.000282333	0.000564373
3	rs1389671	111581847	T,NA	G,NA	0.898608,NA	-0.00279496,NA	0.00655017,NA	0.174186,NA	0.000282333	0.000564373
3	rs7009378	111978995	A,NA	T,NA	0.070577,NA	0.00119951,NA	0.00771971,NA	0.0572382,NA	0.000282192	0.000564075
3	rs7388644	111977763	A,NA	G,NA	0.070577,NA	0.00119951,NA	0.00771971,NA	0.0572382,NA	0.000282192	0.000564075
3	rs7821277	111972486	G,NA	A,NA	0.070577,NA	0.00120644,NA	0.00771971,NA	0.0575891,NA	0.000282105	0.0005639
3	rs4637866	111971295	A,NA	C,NA	0.070577,NA	0.00120644,NA	0.00771971,NA	0.0575891,NA	0.000282105	0.0005639
3	rs139949404	111158023	A,NA	C,NA	0.964215,NA	0.00784794,NA	0.0106439,NA	0.336366,NA	0.000281908	0.000563485
3	rs117506221	111864086	A,NA	G,NA	0.979125,NA	-0.00430929,NA	0.0138296,NA	0.121855,NA	0.000281854	0.000563625
3	rs79732399	111534657	C,NA	T,NA	0.987078,NA	0.00611332,NA	0.0175062,NA	0.138506,NA	0.000281719	0.000563133
```
