## Supplementary material for "Characterization of shared and ancestry-specific signals driving complex traits using multi-ancestry fine-mapping": susiex_nc3.cs80.snp

```
BP	SNP	PIP(CS1)	LogBF(CS1,Pop1)	LogBF(CS1,Pop2)	PIP(CS2)	LogBF(CS2,Pop1)	LogBF(CS2,Pop2)	PIP(CS3)	LogBF(CS3,Pop1)	LogBF(CS3,Pop2)
111082588	rs1450749	1.41104e-09	-0.742518	-1.26951e-10	0.000649634	-0.94578	-1.26951e-10	0.000649921	-0.946128	-1.26951e-10
111083240	rs16880349	1.83661e-09	-0.863277	0.384355	0.000244088	-1.78025	-0.144404	0.000244299	-1.78021	-0.144377
111083330	rs16880352	3.84132e-10	-1.23675	-0.80686	0.000116579	-1.82008	-0.843538	0.000116669	-1.82013	-0.843509
111084657	rs78925363	4.79408e-10	-1.82205	-1.26951e-10	0.000273727	-1.81006	-1.26951e-10	0.000273965	-1.80998	-1.26951e-10
111085050	rs78890753	1.0634e-09	-1.51461e-10	-1.02538	0.000593452	-1.51461e-10	-1.03623	0.000593922	-1.51461e-10	-1.03623
111085514	rs10087034	2.52281e-10	-1.43008	-1.03398	9.51406e-05	-1.83045	-1.03639	9.52208e-05	-1.8304	-1.03639
111085664	rs74423990	6.6344e-10	-1.49716	-1.26951e-10	0.000295418	-1.7338	-1.26951e-10	0.000295681	-1.7337	-1.26951e-10
111086057	rs35498459	1.32159e-09	-1.08541	0.277398	0.000215618	-1.82178	-0.226895	0.000215802	-1.82175	-0.22687
111086760	rs10104880	2.20879e-10	-1.56411	-1.03287	0.000150827	-1.36973	-1.03633	0.000150887	-1.37012	-1.03633
111087094	rs10107946	2.15174e-10	-1.6173	-1.00585	0.000100764	-1.78916	-1.02025	0.000100855	-1.78905	-1.02025
111087143	rs987996	1.76447e-10	-1.78677	-1.03481	0.000163503	-1.28955	-1.03581	0.000163519	-1.29024	-1.03581
111087199	rs143283443	2.01749e-09	-1.51461e-10	-0.384989	0.0014034	-1.51461e-10	-0.175532	0.0014046	-1.51461e-10	-0.175472
111088894	rs16880357	7.95638e-10	-1.45651	0.141051	0.000286804	-1.80035	0.0369585	0.000287039	-1.8004	0.0370414
111088976	rs16880358	1.3892e-09	-1.51461e-10	-0.758115	0.000959114	-1.51461e-10	-0.556178	0.00095992	-1.51461e-10	-0.556129
111090248	rs143128495	5.59775e-10	-1.66707	-1.26951e-10	0.000277753	-1.79546	-1.26951e-10	0.000277989	-1.7954	-1.26951e-10
111090754	rs1450748	2.11271e-10	-1.60793	-1.03353	0.000148136	-1.38773	-1.03633	0.000148194	-1.38813	-1.03633
111090766	rs17385471	1.41055e-09	-1.10372	0.360857	0.000227064	-1.82463	-0.172321	0.000227257	-1.8246	-0.172294
111091089	rs13438990	2.12152e-10	-1.60377	-1.03353	0.000148996	-1.38194	-1.03633	0.000149054	-1.38234	-1.03633
111091602	rs35283934	1.34529e-09	-1.11074	0.320502	0.000219757	-1.82568	-0.203992	0.000219943	-1.82564	-0.203965
111093204	rs72671070	1.96698e-10	-1.71337	-0.999561	0.000106808	-1.7348	-1.01636	0.00010691	-1.73463	-1.01636
111093436	rs6998647	2.82795e-10	-1.73734	-0.612538	0.000158798	-1.75719	-0.597368	0.000158901	-1.75738	-0.597315
111093614	rs66833695	3.04373e-10	-1.81257	-0.463772	0.000243305	-1.42434	-0.503533	0.000243511	-1.42434	-0.50348
111093796	rs12335311	1.96478e-10	-1.71337	-1.00068	0.000106721	-1.7348	-1.01718	0.000106823	-1.73463	-1.01718
111094495	rs117751596	1.16238e-09	-1.51461e-10	-0.936376	0.000693152	-1.51461e-10	-0.880939	0.000693702	-1.51461e-10	-0.880936
111094672	rs139084540	9.46432e-09	-1.51461e-10	1.16068	0.00265718	-1.51461e-10	0.462831	0.00265936	-1.51461e-10	0.462861
111094696	rs60184736	1.33109e-09	-1.10372	0.302876	0.000219353	-1.82463	-0.20687	0.00021954	-1.8246	-0.206844
111095497	rs4734219	1.95384e-10	-1.71896	-1.00068	0.000107279	-1.72958	-1.01718	0.000107382	-1.72941	-1.01718
111097032	rs34840325	1.4353e-09	-1.08541	0.359934	0.000227547	-1.82178	-0.173046	0.000227741	-1.82175	-0.173019
111098159	rs72671073	4.85203e-10	-1.81003	-1.26951e-10	0.000300078	-1.71814	-1.26951e-10	0.000300267	-1.71831	-1.26951e-10
111098366	rs35778815	1.46066e-09	-1.07702	0.369062	0.000228653	-1.82412	-0.165866	0.000228848	-1.82408	-0.165839
111098836	rs75776767	1.19761e-09	-1.51461e-10	-0.906519	0.000793498	-1.51461e-10	-0.745737	0.000794159	-1.51461e-10	-0.745696
111098904	rs79811115	1.19411e-09	-1.51461e-10	-0.90944	0.000790032	-1.51461e-10	-0.750115	0.000790689	-1.51461e-10	-0.750075
111099079	rs7012403	5.10601e-10	-1.36839	-0.390626	0.00025571	-1.49803	-0.380113	0.000255831	-1.49841	-0.380048
111099387	rs118021628	4.70934e-10	-1.83988	-1.26951e-10	0.000340868	-1.59069	-1.26951e-10	0.000340992	-1.59112	-1.26951e-10
111099861	rs7017382	8.31354e-10	-1.38597	0.114422	0.00027398	-1.81943	0.0102968	0.000274207	-1.81947	0.0103763
111099974	rs1450747	3.05003e-10	-1.84098	-0.433297	0.000310583	-1.20208	-0.481661	0.000310808	-1.2022	-0.481607
111100243	rs6997782	1.44491e-09	-1.03956	0.320764	0.000224879	-1.81385	-0.19278	0.000225072	-1.81381	-0.192754
111101361	rs17476650	1.47136e-09	-1.04164	0.34098	0.000226127	-1.81038	-0.190707	0.000226324	-1.81033	-0.190683
111101561	rs1839532	3.03129e-10	-1.84131	-0.439127	0.000298909	-1.2348	-0.487252	0.000299127	-1.23491	-0.487198
111101676	rs36111028	1.49194e-09	-1.01178	0.325019	0.000226841	-1.80851	-0.189424	0.000227037	-1.80847	-0.189398
111102215	rs140860104	1.05211e-09	-1.51461e-10	-1.03605	0.000615173	-1.51461e-10	-1.00028	0.000615661	-1.51461e-10	-1.00028
111102673	rs6469295	1.77316e-10	-1.78028	-1.03639	0.000167234	-1.26931	-1.03349	0.000167249	-1.27001	-1.03349
111104948	rs76346900	2.44454e-10	-1.4684	-1.02717	0.000160424	-1.38347	-0.960894	0.000160535	-1.38359	-0.960874
111105304	rs62526224	1.2322e-09	-1.22907	0.351022	0.00022015	-1.83501	-0.192869	0.000220335	-1.83499	-0.192842
111105342	rs1450746	3.05157e-10	-1.83801	-0.435764	0.00027834	-1.31751	-0.475835	0.000278546	-1.31762	-0.475781
111106471	rs139725142	4.04484e-09	-1.51461e-10	0.310596	0.0026774	-1.51461e-10	0.470412	0.0026797	-1.51461e-10	0.470482
111106556	rs62526226	1.30711e-09	-1.0276	0.208571	0.00019266	-1.81614	-0.345124	0.000192827	-1.81609	-0.345097
111107554	rs17476727	4.76309e-10	-1.82853	-1.26951e-10	0.000301318	-1.71402	-1.26951e-10	0.000301482	-1.71427	-1.26951e-10
111107644	rs16880369	1.06729e-09	-1.51461e-10	-1.02172	0.00064768	-1.51461e-10	-0.948791	0.000648207	-1.51461e-10	-0.948768
111107810	rs17476762	1.47911e-09	-1.00918	0.313776	0.000207073	-1.81281	-0.276304	0.000207253	-1.81276	-0.276276
111108213	rs34684478	1.44525e-09	-0.992714	0.274149	0.000203659	-1.8097	-0.296044	0.000203836	-1.80965	-0.296016
111108221	rs34406623	1.55344e-09	-0.982911	0.336535	0.00021222	-1.80778	-0.256784	0.000212405	-1.80773	-0.256756
111108547	rs77348770	1.09727e-09	-1.51461e-10	-0.994022	0.000596063	-1.51461e-10	-1.03184	0.000596534	-1.51461e-10	-1.03184
111109507	rs73310382	1.1756e-09	-1.51461e-10	-0.925067	0.000768456	-1.51461e-10	-0.777804	0.000769095	-1.51461e-10	-0.777765
111109880	rs141492287	5.20069e-10	-1.74064	-1.26951e-10	0.000275873	-1.80225	-1.26951e-10	0.000276054	-1.80238	-1.26951e-10
111110919	rs7010034	1.7101e-10	-1.82035	-1.03253	0.000132539	-1.49899	-1.03633	0.000132573	-1.49952	-1.03633
111112182	rs35093041	3.43114e-10	-1.74567	-0.410866	0.000204047	-1.64252	-0.461319	0.000204227	-1.64249	-0.461262
111113668	rs6993607	1.44331e-09	-1.03721	0.317299	0.000208692	-1.8178	-0.263524	0.000208873	-1.81776	-0.263497
111113707	rs7011544	3.96821e-10	-1.50251	-0.508602	0.000194292	-1.61272	-0.540105	0.000194398	-1.61303	-0.540045
111114089	rs16880372	1.18422e-09	-1.51461e-10	-0.917763	0.000777011	-1.51461e-10	-0.766734	0.000777657	-1.51461e-10	-0.766694
111114128	rs34382155	4.80356e-10	-1.82007	-1.26951e-10	0.000269157	-1.8269	-1.26951e-10	0.000269357	-1.82694	-1.26951e-10
111114320	rs7016154	5.06432e-10	-1.76721	-1.26951e-10	0.000286461	-1.76459	-1.26951e-10	0.000286666	-1.76466	-1.26951e-10
111115404	rs117431925	1.49584e-09	-0.684155	-1.26951e-10	0.000877482	-0.645131	-1.26951e-10	0.000877892	-0.645455	-1.26951e-10
111115472	rs117852406	5.0151e-10	-1.77698	-1.26951e-10	0.000265484	-1.84063	-1.26951e-10	0.000265692	-1.84064	-1.26951e-10
111115658	rs7815655	1.20555e-09	0.125399	-1.02531	0.00072423	0.123725	-0.960804	0.000724676	0.123529	-0.960784
111116148	rs13257183	3.18917e-10	-1.80773	-0.421938	0.000224017	-1.53468	-0.475787	0.000224196	-1.53473	-0.475731
111116398	rs11996223	1.79075e-10	-1.77469	-1.03211	0.000161269	-1.30279	-1.03632	0.000161282	-1.30351	-1.03632
111116485	rs72671083	6.29283e-09	0.752566	-1.26951e-10	0.000321488	-1.64923	-1.26951e-10	0.000321689	-1.64939	-1.26951e-10
111116612	rs74849138	5.97205e-10	-1.60234	-1.26951e-10	0.000410881	-1.40388	-1.26951e-10	0.000411106	-1.40413	-1.26951e-10
111116619	rs16880373	1.81823e-10	-1.76298	-1.02859	0.000169117	-1.25618	-1.03542	0.000169127	-1.25691	-1.03542
111117615	rs13268357	1.67466e-09	-0.969719	0.398483	0.000222433	-1.80514	-0.212427	0.000222628	-1.80508	-0.212397
111117738	rs4734220	2.84854e-10	-1.64702	-0.6956	0.000150683	-1.68922	-0.717793	0.000150772	-1.68946	-0.717745
111118487	rs35595734	4.81655e-10	-1.81737	-1.26951e-10	0.000269106	-1.82708	-1.26951e-10	0.000269307	-1.82713	-1.26951e-10
111118906	rs10087400	1.73243e-10	-1.81259	-1.02731	0.000142943	-1.42503	-1.03472	0.000142966	-1.42565	-1.03472
111119013	rs112806970	9.64945e-10	-0.0951215	-1.02741	0.000624473	-0.0215884	-0.963691	0.000624841	-0.0218113	-0.96367
111119184	rs141188794	1.38579e-09	-1.51461e-10	-0.760574	0.000757457	-1.51461e-10	-0.792221	0.000758066	-1.51461e-10	-0.792208
111119597	rs56674622	1.66716e-09	-0.969719	0.393998	0.000221679	-1.80514	-0.215824	0.000221873	-1.80508	-0.215795
111119628	rs2882529	1.76257e-10	-1.79664	-1.02603	0.000139909	-1.44706	-1.03414	0.000139936	-1.44765	-1.03414
111119976	rs35917536	1.67098e-09	-0.944132	0.370697	0.000218977	-1.79977	-0.233449	0.000219169	-1.79971	-0.23342
111120971	rs13273519	1.67843e-09	-0.944132	0.375143	0.000219713	-1.79977	-0.23009	0.000219907	-1.79971	-0.230061
111121341	rs74853540	5.14684e-10	-1.75105	-1.26951e-10	0.000273185	-1.81204	-1.26951e-10	0.000273364	-1.81217	-1.26951e-10
111121885	rs16880380	1.29908e-09	-1.51461e-10	-0.825192	0.000816288	-1.51461e-10	-0.717421	0.000816965	-1.51461e-10	-0.717382
111122871	rs16880381	1.73942e-10	-1.81059	-1.02529	0.00014565	-1.40688	-1.0341	0.000145671	-1.40752	-1.0341
111122904	rs10097037	1.71552e-10	-1.82125	-1.02846	0.000139309	-1.4501	-1.0354	0.000139334	-1.45071	-1.0354
111123136	rs62527294	4.70259e-10	-1.84132	-1.26951e-10	0.000287414	-1.76126	-1.26951e-10	0.000287801	-1.76071	-1.26951e-10
111126428	rs10094982	5.10786e-10	-1.38546	-0.373191	0.000235962	-1.51563	-0.442887	0.000236078	-1.516	-0.442819
111126756	rs78787910	1.39275e-09	-0.755567	-1.26951e-10	0.000840575	-0.688102	-1.26951e-10	0.00084116	-0.688197	-1.26951e-10
111127642	rs16880386	3.47811e-10	-1.70134	-0.441601	0.00018939	-1.70204	-0.476341	0.000189554	-1.70202	-0.476284
111127733	rs17477118	2.01844e-09	-0.944132	0.559612	0.000261442	-1.79977	-0.0561995	0.000261673	-1.79971	-0.0561704
111127781	rs73310398	1.41423e-09	0.257128	-0.997385	0.000916275	0.337664	-0.939535	0.000916797	0.33742	-0.939514
111128158	rs1868748	1.77562e-10	-1.7824	-1.03288	0.000146956	-1.3959	-1.03616	0.000146984	-1.3965	-1.03616
111128408	rs75534741	1.24534e-09	-1.51461e-10	-0.867436	0.000781465	-1.51461e-10	-0.761018	0.000782111	-1.51461e-10	-0.760982
111128451	rs79221044	3.40836e-08	2.44197	-1.26951e-10	0.00130092	-0.251364	-1.26951e-10	0.00130179	-0.251487	-1.26951e-10
111130868	rs35993304	3.13812e-10	-1.73871	-0.507097	0.000172594	-1.6756	-0.595643	0.000172737	-1.6756	-0.595606
111131508	rs35276797	2.81296e-10	-1.7216	-0.633595	0.000269254	-1.34208	-0.484453	0.000269459	-1.34212	-0.484447
111132004	rs1868749	3.04383e-10	-1.82614	-0.450176	0.000246403	-1.42851	-0.486716	0.000246612	-1.4285	-0.486663
111132903	rs150379792	1.06317e-09	-1.51461e-10	-1.02559	0.000593965	-1.51461e-10	-1.03537	0.000594436	-1.51461e-10	-1.03537
111132994	rs12680760	5.09281e-10	-1.30303	-0.458566	0.000179741	-1.828	-0.402672	0.000179891	-1.82801	-0.402617
111133140	rs113536270	4.99456e-10	-1.78108	-1.26951e-10	0.000314753	-1.6704	-1.26951e-10	0.00031494	-1.6706	-1.26951e-10
111133190	rs73310401	1.37783e-09	-1.51461e-10	-0.766337	0.000892568	-1.51461e-10	-0.628085	0.000893316	-1.51461e-10	-0.628039
111133214	rs112141685	1.37783e-09	-1.51461e-10	-0.766337	0.000892568	-1.51461e-10	-0.628085	0.000893316	-1.51461e-10	-0.628039
111133503	rs28780682	5.23838e-10	-1.73342	-1.26951e-10	0.000385949	-1.46648	-1.26951e-10	0.000386151	-1.46675	-1.26951e-10
111135029	rs16880394	1.40222e-09	0.155927	-0.904715	0.000871773	0.152224	-0.803883	0.000872316	0.152021	-0.803848
111135314	rs6996148	6.74113e-10	-0.450172	-1.03103	9.94843e-05	-1.82669	-0.995499	9.95651e-05	-1.82667	-0.995497
111135493	rs62527298	6.72157e-10	-1.48411	-1.26951e-10	0.000303333	-1.70736	-1.26951e-10	0.00030337	-1.70803	-1.26951e-10
111136051	rs16880398	2.87404e-09	0.896348	-0.927476	0.00195068	0.988228	-0.834482	0.00195175	0.98795	-0.834449
111136657	rs55972095	1.15221e-09	-0.779102	-0.166064	0.000217729	-1.40993	-0.629009	0.000217912	-1.4099	-0.628988
111136919	rs75753141	1.14539e-08	-1.51461e-10	1.35148	0.00596287	-1.51461e-10	1.27112	0.00596802	-1.51461e-10	1.27119
111137092	rs61088439	1.0444e-09	-0.942064	-0.101339	0.000205719	-1.51132	-0.58436	0.000205891	-1.51129	-0.584338
111137098	rs60327729	1.04238e-09	-0.942064	-0.103277	0.000205442	-1.51132	-0.585707	0.000205614	-1.51129	-0.585685
111137306	rs7836676	6.61714e-10	-0.469316	-1.03045	9.956e-05	-1.82859	-0.992835	9.96406e-05	-1.82858	-0.992833
111137806	rs1376210	5.99876e-10	-1.13831	-0.459567	0.000177936	-1.84061	-0.400151	0.000178087	-1.84061	-0.400094
111138090	rs117838100	3.24682e-09	-1.51461e-10	0.0908299	0.00135085	-1.51461e-10	-0.213696	0.00135196	-1.51461e-10	-0.213668
111138109	rs72671097	5.75034e-09	0.662414	-1.26951e-10	0.000307659	-1.6932	-1.26951e-10	0.00030787	-1.6933	-1.26951e-10
111138684	rs1823506	5.98998e-10	-1.30268	-0.296658	0.000212224	-1.83498	-0.229566	0.000212404	-1.83498	-0.229502
111139016	rs80276558	2.8803e-09	0.884722	-0.913672	0.00196404	0.976409	-0.815836	0.00196512	0.976132	-0.815802
111139139	rs1376211	6.88869e-10	-0.430893	-1.02866	0.000100305	-1.82465	-0.989321	0.000100386	-1.82463	-0.989319
111139755	rs148256043	6.53838e-09	-1.51461e-10	0.790843	0.00329643	-1.51461e-10	0.678406	0.00329912	-1.51461e-10	0.678433
111139776	rs17477396	9.88376e-10	-0.964539	-0.133999	0.000198409	-1.52488	-0.60698	0.000198575	-1.52485	-0.606959
111139988	rs4144282	7.2957e-10	-0.372248	-1.0299	0.000100683	-1.81775	-0.992464	0.000100765	-1.81772	-0.992462
111140211	rs16880406	2.70531e-09	-1.51461e-10	-0.0916275	0.00174371	-1.51461e-10	0.04158	0.00174519	-1.51461e-10	0.0416401
111140527	rs7817138	1.20359e-09	-1.51461e-10	-0.901539	0.000751838	-1.51461e-10	-0.799668	0.000752459	-1.51461e-10	-0.799633
111140898	rs1450744	8.30673e-10	-0.241433	-1.03093	0.000104383	-1.77987	-0.994257	0.000104468	-1.77984	-0.994255
111141022	rs73312512	1.19778e-09	-1.51461e-10	-0.906372	0.000747028	-1.51461e-10	-0.806085	0.000747645	-1.51461e-10	-0.806051
111141221	rs10505136	1.18718e-09	-1.51461e-10	-0.915265	0.0007382	-1.51461e-10	-0.817973	0.00073881	-1.51461e-10	-0.817939
111141609	rs10505137	1.04486e-09	-0.908962	-0.133999	0.000205215	-1.49115	-0.60698	0.000205387	-1.49112	-0.606959
111141858	rs10505138	1.02507e-09	-0.908962	-0.153125	0.000202532	-1.49115	-0.620141	0.000202702	-1.49112	-0.620121
111142503	rs76485862	5.29522e-10	-1.72263	-1.26951e-10	0.000304938	-1.70208	-1.26951e-10	0.000305167	-1.70212	-1.26951e-10
111142880	rs1597519	6.97027e-10	-0.993976	-0.453801	0.000179441	-1.83824	-0.394097	0.000179594	-1.83824	-0.394039
111143168	rs1597520	4.9623e-10	-1.78756	-1.26951e-10	0.000312546	-1.67744	-1.26951e-10	0.000312735	-1.67762	-1.26951e-10
111143679	rs56290745	1.0245e-09	-0.953338	-0.109304	0.000203194	-1.51813	-0.589893	0.000203364	-1.51811	-0.589871
111143704	rs1450745	6.73023e-10	-1.04707	-0.435749	0.00018251	-1.84024	-0.37515	0.000182665	-1.84023	-0.375091
111144619	rs1868750	8.29014e-10	-0.241433	-1.03293	0.00010367	-1.77987	-1.00111	0.000103754	-1.77984	-1.00111
111144892	rs17477642	1.07536e-09	-0.908962	-0.105224	0.000209344	-1.49115	-0.587059	0.00020952	-1.49112	-0.587038
111146393	rs7009112	1.09226e-09	-0.908962	-0.0896324	0.000211628	-1.49115	-0.576209	0.000211806	-1.49112	-0.576187
111146602	rs6989527	1.13088e-09	-0.862307	-0.101543	0.000216016	-1.46234	-0.584502	0.000216197	-1.46231	-0.58448
111146954	rs62527302	9.45409e-10	-1.14298	-1.26951e-10	0.000386495	-1.46507	-1.26951e-10	0.000386385	-1.46615	-1.26951e-10
111147414	rs1597521	6.65783e-10	-1.03407	-0.459567	0.000178009	-1.8402	-0.400151	0.000178161	-1.8402	-0.400094
111148173	rs75141817	1.25221e-09	-1.51461e-10	-0.861934	0.000838281	-1.51461e-10	-0.690834	0.000838983	-1.51461e-10	-0.690789
111148222	rs185472923	4.894e-10	-1.80142	-1.26951e-10	0.000288321	-1.75811	-1.26951e-10	0.000288575	-1.75802	-1.26951e-10
111148246	rs62527303	1.12669e-09	-0.885779	-0.0817857	0.000215847	-1.47689	-0.570734	0.000216028	-1.47686	-0.570712
111148628	rs6469297	1.31083e-09	0.0853558	-0.901539	0.000884549	0.162557	-0.799668	0.000885073	0.162323	-0.799633
111149364	rs148769578	1.09128e-09	-1.51461e-10	-0.999491	0.000595341	-1.51461e-10	-1.03305	0.000595812	-1.51461e-10	-1.03305
111149366	rs77603644	1.22876e-09	-1.51461e-10	-0.880842	0.000769172	-1.51461e-10	-0.776874	0.000769809	-1.51461e-10	-0.776837
111149619	rs1982401	3.06224e-10	-1.82056	-0.449721	0.000230668	-1.49867	-0.482543	0.000230865	-1.49865	-0.48249
111149754	rs28464657	1.70652e-10	-1.81862	-1.03635	0.000113221	-1.65926	-1.03358	0.000113277	-1.65957	-1.03358
111151647	rs2060688	7.01522e-10	-0.993434	-0.447914	0.00018134	-1.83812	-0.38369	0.000181495	-1.83812	-0.383632
111151673	rs10505139	6.06213e-10	-1.4975	-0.0898677	0.000205004	-1.79307	-0.306083	0.000205185	-1.79306	-0.306013
111152128	rs720655	8.6284e-10	-0.199909	-1.03446	0.000104073	-1.77151	-1.00558	0.000104158	-1.77149	-1.00558
111152387	rs720656	1.12715e-09	-0.897407	-0.0697438	0.000216118	-1.48405	-0.562312	0.000216299	-1.48403	-0.56229
111152403	rs720654	7.19111e-10	-0.979376	-0.437209	0.000183564	-1.8372	-0.372419	0.000183722	-1.8372	-0.37236
111152456	rs150687072	6.34912e-10	-1.54111	-1.26951e-10	0.000276651	-1.79943	-1.26951e-10	0.000276863	-1.79946	-1.26951e-10
111152920	rs79127202	3.48635e-09	1.03814	-0.876129	0.0023895	1.13235	-0.7757	0.00239079	1.13206	-0.775664
111153998	rs1839529	8.15976e-10	-1.02363	-0.266581	0.000237409	-1.83759	-0.114811	0.000237614	-1.83759	-0.114741
111154003	rs1839530	8.10215e-10	-1.03732	-0.25998	0.00024021	-1.83846	-0.102209	0.000240418	-1.83846	-0.102139
111154162	rs1839531	7.98114e-10	-1.104	-0.208349	0.000251837	-1.8413	-0.0521065	0.000252055	-1.8413	-0.0520314
111154532	rs10505140	3.82786e-10	-1.81788	-0.22925	0.000283456	-1.49229	-0.282839	0.000283695	-1.4923	-0.282774
111154786	rs10505141	8.05111e-10	-0.284328	-1.01929	0.000527436	-0.177783	-0.976377	0.000527451	-0.178564	-0.976359
111155816	rs143405195	4.70606e-10	-1.84058	-1.26951e-10	0.000271049	-1.81989	-1.26951e-10	0.000271265	-1.81988	-1.26951e-10
111156484	rs59234554	1.08302e-09	-1.51461e-10	-1.00709	0.000643711	-1.51461e-10	-0.954938	0.000644234	-1.51461e-10	-0.954917
111157151	rs1034495	3.51342e-10	-1.81559	-0.317248	0.000260084	-1.50085	-0.360334	0.000260303	-1.50086	-0.360272
111157578	rs112623194	4.81418e-10	-0.805937	-1.01193	0.000275535	-0.84032	-0.963155	0.000275621	-0.840816	-0.963135
111158023	rs139949404	6.14904e-10	-1.57313	-1.26951e-10	0.000281656	-1.7815	-1.26951e-10	0.000281908	-1.7814	-1.26951e-10
111158653	rs715732	3.53248e-10	-1.81266	-0.314771	0.000258037	-1.51115	-0.357932	0.000258254	-1.51117	-0.35787
111158669	rs10505142	4.72431e-10	-0.823395	-1.01331	0.000270193	-0.857485	-0.965566	0.000270279	-0.857977	-0.965546
111158893	rs715731	7.34689e-10	-1.01244	-0.382713	0.000193398	-1.84015	-0.317291	0.000193563	-1.84015	-0.317227
111159616	rs117909553	4.73112e-10	-1.83527	-1.26951e-10	0.000277118	-1.79774	-1.26951e-10	0.000277322	-1.7978	-1.26951e-10
111160490	rs62527304	1.43716e-08	-0.184821	1.76323	0.000988233	-1.70552	1.17925	0.000989033	-1.70554	1.17929
111161381	rs7832804	5.82239e-10	-0.626539	-1.00118	0.000381723	-0.532222	-0.94527	0.000381769	-0.532915	-0.945248
111161686	rs118179786	5.31093e-10	-1.71966	-1.26951e-10	0.000269626	-1.82515	-1.26951e-10	0.00026985	-1.82511	-1.26951e-10
111161724	rs1562819	4.26002e-10	-1.41453	-0.525626	0.000154472	-1.81579	-0.566386	0.000154594	-1.81581	-0.566365
111162060	rs7017818	1.10072e-09	-1.51461e-10	-0.990881	0.00066056	-1.51461e-10	-0.929101	0.000661098	-1.51461e-10	-0.929077
111162261	rs117678210	6.37637e-10	-1.53683	-1.26951e-10	0.000335025	-1.60798	-1.26951e-10	0.000335268	-1.60805	-1.26951e-10
111162913	rs2350724	7.00331e-10	-1.02759	-0.415459	0.000186928	-1.83981	-0.351657	0.000187088	-1.83981	-0.351594
111163395	rs2350725	6.73505e-10	-1.05478	-0.427329	0.000184437	-1.84076	-0.364124	0.000184594	-1.84076	-0.364062
111164364	rs371073291	1.07889e-09	-1.51461e-10	-1.01091	0.000633801	-1.51461e-10	-0.970454	0.000634309	-1.51461e-10	-0.970442
111166062	rs78301329	6.42625e-10	-0.530911	-0.998128	0.000423592	-0.433021	-0.940397	0.000423632	-0.433739	-0.940374
111166279	rs2015168	8.2919e-10	-0.269748	-1.0044	0.000106657	-1.80036	-0.952204	0.000106747	-1.80032	-0.952199
111166484	rs73312555	1.10875e-09	-1.51461e-10	-0.98361	0.000667879	-1.51461e-10	-0.918082	0.000668424	-1.51461e-10	-0.918057
111167038	rs921382	3.27862e-10	-1.82123	-0.380773	0.000251789	-1.47172	-0.421881	0.000252012	-1.47168	-0.421823
111167528	rs4735150	1.29169e-09	-0.792123	-0.0387713	0.000254209	-1.41811	-0.46592	0.000254421	-1.41809	-0.465902
111167534	rs16880470	5.90325e-10	-0.62138	-0.992548	0.000389028	-0.526868	-0.931669	0.000389075	-0.527562	-0.931646
111167608	rs7836619	5.59667e-10	-0.676749	-0.99051	0.000368444	-0.584366	-0.928533	0.000368495	-0.585044	-0.928509
111167623	rs75281114	6.39366e-10	-0.538672	-0.995451	0.000421972	-0.441067	-0.936182	0.000422013	-0.441784	-0.936159
111168599	rs13266032	3.51528e-10	-1.53785	-0.594456	0.000155394	-1.74404	-0.632188	0.000155511	-1.7441	-0.632168
111168633	rs16880474	6.33453e-10	-0.538672	-1.00474	0.000415742	-0.441067	-0.951056	0.000415782	-0.441784	-0.951035
111169087	rs2167253	5.74427e-10	-1.18414	-0.457087	0.000179741	-1.83526	-0.395407	0.000179894	-1.83526	-0.395346
111169622	rs7465667	8.08499e-10	-0.269748	-1.02967	0.000101702	-1.80036	-0.999779	0.000101787	-1.80032	-0.999775
111170045	rs62527306	9.64532e-10	-1.12296	-1.26951e-10	0.000416635	-1.38998	-1.26951e-10	0.000416422	-1.39128	-1.26951e-10
111170502	rs73312563	6.14839e-10	-0.606197	-0.967043	0.000410445	-0.511109	-0.893838	0.000410494	-0.511807	-0.89381
111170850	rs117002309	3.99145e-09	0.297309	-1.26951e-10	0.000288601	-1.75714	-1.26951e-10	0.000288798	-1.75725	-1.26951e-10
111171150	rs10955533	6.88372e-10	-1.0682	-0.392076	0.000191333	-1.84106	-0.327112	0.000191497	-1.84106	-0.327048
111171205	rs11785358	3.73266e-10	-1.50309	-0.569223	0.000155618	-1.76662	-0.608167	0.000155737	-1.76666	-0.608147
111171697	rs60472728	6.04825e-10	-0.648561	-0.9411	0.000407306	-0.555088	-0.857535	0.000407361	-0.555775	-0.857504
111171855	rs11774200	6.81353e-10	-1.09339	-0.377127	0.000192907	-1.8413	-0.318681	0.000193072	-1.8413	-0.31862
111172487	rs1947270	1.77111e-09	0.379002	-0.894243	0.000112491	-1.70943	-0.989891	0.000112591	-1.70932	-0.989894
111172596	rs73312569	2.99929e-08	3.15754	-0.843427	0.00131789	0.781842	-1.02025	0.00131854	0.781545	-1.02024
111172884	rs74556067	1.46609e-09	-1.51461e-10	-0.704248	0.000953301	-1.51461e-10	-0.562257	0.000954101	-1.51461e-10	-0.56221
111173806	rs2198044	1.74896e-10	-1.82648	-1.00393	0.000170723	-1.30951	-0.97264	0.00017084	-1.30961	-0.972645
111174133	rs13272142	1.697e-10	-1.84108	-1.01949	0.000155286	-1.35479	-1.02213	0.00015541	-1.35479	-1.02213
111174481	rs10955534	1.74896e-10	-1.82648	-1.00393	0.000170723	-1.30951	-0.97264	0.00017084	-1.30961	-0.972645
111174726	rs7829026	4.26439e-10	-0.919448	-1.01968	9.95262e-05	-1.83817	-0.9836	9.96055e-05	-1.83818	-0.983587
111175835	rs62527307	1.32437e-09	-0.805906	-1.26951e-10	0.000554124	-1.1048	-1.26951e-10	0.000553582	-1.10657	-1.26951e-10
111176070	rs11996078	2.77421e-10	-1.74037	-0.628693	0.000166825	-1.83251	-0.47274	0.000166958	-1.83255	-0.472688
111176169	rs11985544	1.73973e-10	-1.82648	-1.00922	0.000169444	-1.30951	-0.980156	0.000169561	-1.30961	-0.98016
111176624	rs11996188	3.08829e-10	-1.65535	-0.606466	0.000177192	-1.7983	-0.446657	0.000177325	-1.79839	-0.446604
111176772	rs13260817	1.7421e-10	-1.82265	-1.01169	0.000172567	-1.28766	-0.983736	0.000172686	-1.28777	-0.98374
111177014	rs78127496	1.14858e-09	-1.51461e-10	-0.94832	0.000605718	-1.51461e-10	-1.01577	0.000606199	-1.51461e-10	-1.01577
111177687	rs2350726	5.99603e-10	-1.59833	-1.26951e-10	0.000370086	-1.50845	-1.26951e-10	0.000370515	-1.50809	-1.26951e-10
111177754	rs16880496	5.10849e-10	-1.75853	-1.26951e-10	0.00038358	-1.47264	-1.26951e-10	0.000383763	-1.47295	-1.26951e-10
111179241	rs141341948	4.73494e-10	-1.83446	-1.26951e-10	0.000267921	-1.8315	-1.26951e-10	0.000268122	-1.83154	-1.26951e-10
111179299	rs118147156	4.95443e-10	-1.78915	-1.26951e-10	0.000399581	-1.43177	-1.26951e-10	0.000399862	-1.43186	-1.26951e-10
111179565	rs13254819	4.35631e-10	-0.919448	-0.998356	0.000103025	-1.83817	-0.949053	0.000103107	-1.83818	-0.949036
111179949	rs2882488	2.15213e-09	-1.51461e-10	-0.320387	0.00169205	-1.51461e-10	0.0115066	0.0016934	-1.51461e-10	0.0115115
111180748	rs74935935	9.70481e-09	1.9307	-0.744925	0.000376889	-0.500445	-0.989792	0.000377136	-0.500585	-0.989787
111180902	rs4298472	3.61073e-10	-1.08997	-1.01555	9.59384e-05	-1.83374	-1.02475	9.60119e-05	-1.83376	-1.02475
111181050	rs56700226	1.05402e-08	1.99737	-0.729012	0.000394771	-0.46058	-0.983302	0.000395029	-0.460721	-0.983298
111181385	rs4147310	3.55119e-10	-1.10257	-1.01958	9.57821e-05	-1.83241	-1.0277	9.58552e-05	-1.83244	-1.0277
111181468	rs13272100	4.30479e-10	-0.934977	-0.994726	0.00010369	-1.83719	-0.943594	0.000103773	-1.8372	-0.943577
111181799	rs7845059	8.19663e-09	1.75636	-0.739479	0.000340709	-0.60356	-0.987599	0.000340934	-0.603694	-0.987595
111182232	rs11995604	1.50322e-09	-1.51461e-10	-0.679237	0.000982131	-1.51461e-10	-0.532464	0.000982956	-1.51461e-10	-0.532414
111182246	rs11984657	2.68625e-10	-1.75069	-0.65059	0.000162112	-1.83536	-0.49854	0.000162243	-1.83539	-0.498489
111182476	rs73704718	2.9682e-10	-1.65895	-0.642522	0.000169549	-1.80003	-0.48902	0.000169677	-1.80012	-0.488969
111182477	rs73704719	2.97793e-10	-1.65848	-0.63972	0.000170148	-1.7998	-0.485718	0.000170276	-1.79989	-0.485666
111183217	rs150541599	2.20158e-09	-1.51461e-10	-0.297671	0.0010612	-1.51461e-10	-0.455032	0.00106205	-1.51461e-10	-0.455025
111183464	rs192747885	6.89508e-10	-1.45862	-1.26951e-10	0.00044875	-1.31572	-1.26951e-10	0.00044901	-1.31594	-1.26951e-10
111183696	rs138417584	5.88444e-10	-1.61712	-1.26951e-10	0.000275465	-1.80373	-1.26951e-10	0.0002757	-1.80366	-1.26951e-10
111183926	rs13269480	1.79805e-10	-1.80873	-0.994	0.000221115	-1.02525	-0.998257	0.000221268	-1.02536	-0.998246
111184068	rs78630892	1.44551e-09	-1.51461e-10	-0.71838	0.000942852	-1.51461e-10	-0.573279	0.000943607	-1.51461e-10	-0.573269
111184071	rs2350728	2.23761e-09	0.673353	-0.954788	0.000112198	-1.68342	-1.0185	0.000112297	-1.68333	-1.01851
111184628	rs59790465	3.29995e-09	1.13707	-1.03001	0.000413953	-0.455158	-0.941279	0.000414312	-0.455081	-0.941279
111184917	rs2882489	2.01188e-09	0.573865	-0.961641	0.000108713	-1.71128	-1.02219	0.000108808	-1.7112	-1.0222
111185142	rs78115939	1.68559e-09	-1.51461e-10	-0.564732	0.00110423	-1.51461e-10	-0.415285	0.00110511	-1.51461e-10	-0.415283
111185774	rs13281977	1.8025e-10	-1.81381	-0.986451	0.000216932	-1.05152	-0.991082	0.000217082	-1.05163	-0.991069
111186356	rs4440609	3.49719e-08	2.4677	-1.26951e-10	0.00126726	-0.277574	-1.26951e-10	0.00126813	-0.277678	-1.26951e-10
111186616	rs13257936	4.98791e-10	-0.807084	-0.975329	0.000106025	-1.84122	-0.91729	0.000106112	-1.84122	-0.917269
111186829	rs55918920	4.07222e-09	1.34838	-1.03104	0.000476728	-0.309846	-0.945395	0.000477144	-0.309765	-0.945395
111187061	rs4371977	4.85856e-10	-1.80869	-1.26951e-10	0.000331353	-1.619	-1.26951e-10	0.000331525	-1.61928	-1.26951e-10
111187101	rs117861047	7.14331e-10	-1.42325	-1.26951e-10	0.000290175	-1.7517	-1.26951e-10	0.000290433	-1.7516	-1.26951e-10
111187698	rs13265962	4.40625e-10	-0.892822	-1.01359	9.45656e-05	-1.83982	-1.03308	9.46399e-05	-1.83983	-1.03307
111187927	rs60797222	3.66466e-09	1.24654	-1.03465	0.000449818	-0.349988	-0.963356	0.000450206	-0.349919	-0.963355
111188098	rs4236805	8.54251e-10	-0.212813	-1.03156	0.000437121	-0.306049	-1.03593	0.000437634	-0.305667	-1.03593
111188829	rs16880507	1.84662e-10	-1.83527	-0.940802	0.000106573	-1.71699	-1.03637	0.000106651	-1.71704	-1.03637
111190273	rs149429195	2.29359e-09	-1.51461e-10	-0.256725	0.00139619	-1.51461e-10	-0.180684	0.00139735	-1.51461e-10	-0.180647
111192531	rs6991909	4.51956e-10	-0.84773	-1.03329	0.00060675	0.0223165	-1.03639	0.000606624	0.0213176	-1.03639
111192838	rs118137317	2.38626e-09	-1.51461e-10	-0.21712	0.00119706	-1.51461e-10	-0.334564	0.001198	-1.51461e-10	-0.334566
111193909	rs137912809	8.10006e-09	1.00503	-1.26951e-10	0.000280717	-1.78484	-1.26951e-10	0.00028094	-1.78484	-1.26951e-10
111194108	rs142364300	5.5707e-10	-1.67191	-1.26951e-10	0.000268967	-1.8276	-1.26951e-10	0.000269166	-1.82765	-1.26951e-10
111196731	rs12547306	5.47121e-10	-0.833439	-0.856493	0.000462774	-0.609553	-0.675396	0.000463324	-0.609165	-0.675388
111196831	rs117829401	7.33063e-10	-1.39737	-1.26951e-10	0.000281508	-1.78203	-1.26951e-10	0.000281641	-1.78234	-1.26951e-10
111198102	rs76405504	2.21909e-08	2.01284	-1.26951e-10	0.00262523	0.450736	-1.26951e-10	0.0026216	0.448561	-1.26951e-10
111199091	rs117461997	5.0319e-10	-1.77363	-1.26951e-10	0.000337497	-1.60063	-1.26951e-10	0.000337701	-1.60082	-1.26951e-10
111199982	rs151214208	4.81382e-10	-1.81794	-1.26951e-10	0.000290441	-1.75079	-1.26951e-10	0.000290658	-1.75083	-1.26951e-10
111200066	rs140297403	3.13624e-08	2.35876	-1.26951e-10	0.00337319	0.701426	-1.26951e-10	0.00336825	0.699171	-1.26951e-10
111200233	rs28896823	1.96811e-10	-1.74274	-0.969611	0.00018981	-1.30206	-0.874101	0.000189952	-1.30212	-0.874089
111200468	rs10955535	4.70874e-10	-1.84001	-1.26951e-10	0.000661601	-0.927525	-1.26951e-10	0.00066141	-0.928605	-1.26951e-10
111200509	rs12550035	7.30493e-10	-0.538986	-0.861894	0.000634666	-0.286023	-0.683065	0.000635451	-0.285588	-0.683057
111200629	rs12545248	6.02809e-10	-0.750923	-0.842077	0.000517285	-0.518503	-0.655092	0.000517907	-0.518101	-0.655083
111200782	rs2350727	6.09231e-10	-0.743806	-0.838597	0.000523899	-0.510666	-0.650223	0.00052453	-0.510263	-0.650214
111200846	rs118184656	4.77095e-10	-1.82688	-1.26951e-10	0.000318936	-1.6572	-1.26951e-10	0.00031918	-1.65722	-1.26951e-10
111200900	rs144655369	1.15308e-09	-1.51461e-10	-0.944408	0.000611684	-1.51461e-10	-1.00597	0.000612167	-1.51461e-10	-1.00597
111203466	rs4735151	4.9332e-10	-0.757601	-1.03584	0.000644919	0.0752904	-1.02835	0.000644812	0.0743335	-1.02835
111204418	rs78063491	4.73531e-10	-1.83438	-1.26951e-10	0.00028006	-1.78718	-1.26951e-10	0.000280273	-1.78722	-1.26951e-10
111204761	rs76157152	4.78953e-10	-1.823	-1.26951e-10	0.000378647	-1.48558	-1.26951e-10	0.000378864	-1.4858	-1.26951e-10
111205351	rs7014907	8.69705e-10	-0.405832	-0.820615	0.000600836	-0.398615	-0.625252	0.000601643	-0.398072	-0.625243
111207087	rs28600216	1.42656e-09	0.0904079	-0.821986	0.000865382	-0.016851	-0.642166	0.000866525	-0.0163304	-0.642157
111207139	rs4735152	2.13276e-10	-1.77958	-0.852437	0.000183938	-1.488	-0.719584	0.000183996	-1.48849	-0.719578
111207563	rs192115519	4.21615e-09	0.352077	-1.26951e-10	0.000329333	-1.62512	-1.26951e-10	0.000329611	-1.62507	-1.26951e-10
111208830	rs140011281	1.22751e-09	-1.51461e-10	-0.881855	0.000796348	-1.51461e-10	-0.742152	0.000796994	-1.51461e-10	-0.742132
111208985	rs13439825	1.6698e-09	0.246101	-0.820245	0.001057	0.16959	-0.628592	0.00105839	0.170108	-0.628583
111209725	rs75421354	1.86535e-10	-1.72961	-1.03637	9.94854e-05	-1.78635	-1.03582	9.95519e-05	-1.78648	-1.03582
111210744	rs2882530	1.45515e-09	0.0995873	-0.811324	0.00092545	0.0282573	-0.620165	0.000926667	0.0287703	-0.620156
111211020	rs13439144	1.58032e-09	0.198153	-0.827369	0.000997363	0.125018	-0.642091	0.000998686	0.125544	-0.642082
111211506	rs7820164	6.14844e-10	-0.544014	-1.02922	0.000924693	0.443322	-1.03605	0.000924517	0.442341	-1.03605
111212068	rs117025965	1.59443e-09	-0.620329	-1.26951e-10	0.000494669	-1.2183	-1.26951e-10	0.000495197	-1.21802	-1.26951e-10
111212291	rs116870253	1.07383e-09	-1.51461e-10	-1.01561	0.000605629	-1.51461e-10	-1.01592	0.000606107	-1.51461e-10	-1.01592
111213051	rs76348063	1.942e-10	-1.6894	-1.03631	9.62801e-05	-1.82085	-1.03408	9.63484e-05	-1.82093	-1.03408
111214695	rs13271611	2.48156e-10	-1.48762	-0.992927	0.000118717	-1.75139	-0.894056	0.000118767	-1.75177	-0.894052
111215210	rs374858156	1.0645e-09	-1.51461e-10	-1.02434	0.000593678	-1.51461e-10	-1.03585	0.000594149	-1.51461e-10	-1.03585
111215440	rs72672948	1.23598e-09	0.157816	-1.0328	9.63838e-05	-1.82364	-1.03021	9.6459e-05	-1.82365	-1.03021
111215537	rs78856071	4.93436e-10	-1.79321	-1.26951e-10	0.000314216	-1.67211	-1.26951e-10	0.000314454	-1.67214	-1.26951e-10
111217363	rs12681665	2.42578e-10	-1.60282	-0.900451	0.000178326	-1.46305	-0.775527	0.000178402	-1.46343	-0.775513
111217687	rs13265673	2.43616e-10	-1.60282	-0.896185	0.000179381	-1.46305	-0.769629	0.000179457	-1.46343	-0.769615
111217860	rs144157382	1.05314e-09	-1.51461e-10	-1.03507	0.000594523	-1.51461e-10	-1.03443	0.000594993	-1.51461e-10	-1.03443
111218857	rs10086143	2.53135e-10	-1.47325	-0.987426	0.00011737	-1.77782	-0.879037	0.000117427	-1.77813	-0.879032
111219243	rs12375247	2.5873e-10	-1.4478	-0.991015	0.000115454	-1.78779	-0.885527	0.000115513	-1.78807	-0.885522
111219460	rs77166833	1.1708e-09	-1.51461e-10	-0.929158	0.000742677	-1.51461e-10	-0.811927	0.000743289	-1.51461e-10	-0.811894
111220038	rs117329102	4.83945e-10	-1.81263	-1.26951e-10	0.000265318	-1.84126	-1.26951e-10	0.000265527	-1.84126	-1.26951e-10
111220149	rs118065493	4.79886e-10	-1.82105	-1.26951e-10	0.000291005	-1.74885	-1.26951e-10	0.000291222	-1.74889	-1.26951e-10
111220195	rs58892455	3.74902e-09	1.18792	-0.953274	0.00011876	-1.69802	-0.947067	0.000118899	-1.69764	-0.947061
111220719	rs59877457	4.11072e-09	1.28176	-0.955007	0.000126194	-1.6355	-0.948864	0.000126354	-1.63503	-0.948858
111221475	rs138842626	1.05478e-09	-1.51461e-10	-1.03352	0.000599864	-1.51461e-10	-1.02549	0.000600337	-1.51461e-10	-1.02549
111221549	rs12375273	2.48874e-10	-1.59532	-0.882331	0.000184552	-1.45362	-0.750644	0.000184629	-1.454	-0.750629
111224982	rs9643053	2.79556e-10	-1.36361	-0.997788	0.000110999	-1.81456	-0.898102	0.000111065	-1.81476	-0.898097
111225164	rs13255950	2.90097e-09	-0.0218002	-1.26951e-10	0.000297656	-1.72625	-1.26951e-10	0.000297905	-1.7262	-1.26951e-10
111226128	rs72672953	3.8703e-09	0.266487	-1.26951e-10	0.000308677	-1.68989	-1.26951e-10	0.000308874	-1.69005	-1.26951e-10
111228498	rs142487223	1.12817e-09	-1.51461e-10	-0.966245	0.000613857	-1.51461e-10	-1.00243	0.000614345	-1.51461e-10	-1.00242
111229540	rs7840264	2.58018e-10	-1.5971	-0.844467	0.000205025	-1.40576	-0.693297	0.000205107	-1.40616	-0.693282
111231252	rs2350886	2.5262e-10	-1.62741	-0.835305	0.000194998	-1.46033	-0.688866	0.000195084	-1.4607	-0.688851
111232023	rs35192304	2.6332e-10	-1.59862	-0.822608	0.000207621	-1.419	-0.667473	0.000207705	-1.4194	-0.667457
111232568	rs56062205	4.78625e-10	-1.82368	-1.26951e-10	0.000289344	-1.75457	-1.26951e-10	0.00028956	-1.75462	-1.26951e-10
111233137	rs2350885	2.68068e-10	-1.59847	-0.80489	0.000212529	-1.42738	-0.635735	0.000212616	-1.42777	-0.635719
111235177	rs146198943	5.42326e-10	-1.69873	-1.26951e-10	0.000327522	-1.63063	-1.26951e-10	0.000327815	-1.63053	-1.26951e-10
111235434	rs9643054	3.79829e-09	1.08533	-0.837624	0.000132228	-1.70381	-0.833854	0.000132378	-1.70347	-0.833845
111237710	rs2350884	2.66155e-10	-1.60607	-0.80445	0.00021299	-1.42885	-0.632094	0.000213077	-1.42925	-0.632079
111238938	rs116880199	2.44051e-09	-1.51461e-10	-0.194639	0.000922299	-1.51461e-10	-0.595318	0.000923041	-1.51461e-10	-0.595306
111239197	rs190993450	5.58527e-09	0.633288	-1.26951e-10	0.000392747	-1.44902	-1.26951e-10	0.000393029	-1.4491	-1.26951e-10
111241696	rs78855515	4.70608e-10	-1.84057	-1.26951e-10	0.000281249	-1.78295	-1.26951e-10	0.000281467	-1.78296	-1.26951e-10
111241737	rs62528064	4.43576e-09	1.28955	-0.886696	0.0001246	-1.66238	-0.934692	0.000124744	-1.66202	-0.934694
111241991	rs74796753	3.73353e-08	2.5331	-1.26951e-10	0.00400816	0.873898	-1.26951e-10	0.0040017	0.871495	-1.26951e-10
111242558	rs143091232	4.97335e-10	-1.78534	-1.26951e-10	0.000293271	-1.74109	-1.26951e-10	0.000293487	-1.74114	-1.26951e-10
111243319	rs7838509	4.13466e-09	1.15217	-0.819611	0.000135993	-1.69416	-0.815422	0.000136151	-1.69381	-0.815412
111244015	rs16880528	4.01657e-09	1.12006	-0.816479	0.000136484	-1.70122	-0.804762	0.000136642	-1.70087	-0.804752
111245143	rs2350883	3.86004e-09	1.08578	-0.821952	0.000138525	-1.6759	-0.815232	0.000138687	-1.67554	-0.815222
111246131	rs74532566	2.11713e-10	-1.68864	-0.950731	0.000107336	-1.81359	-0.932637	0.000107413	-1.81367	-0.932629
111246214	rs748506	4.17093e-09	1.16376	-0.82247	0.00014125	-1.65335	-0.818308	0.000141424	-1.65292	-0.818299
111249386	rs79207330	1.08742e-09	-1.51461e-10	-1.00303	0.000597943	-1.51461e-10	-1.02869	0.000598415	-1.51461e-10	-1.0287
111252082	rs150099215	4.85824e-10	-1.80876	-1.26951e-10	0.000295819	-1.73244	-1.26951e-10	0.000296066	-1.7324	-1.26951e-10
111252132	rs76479680	2.15398e-10	-1.69364	-0.928475	0.000110201	-1.8114	-0.908482	0.00011028	-1.81148	-0.908474
111254263	rs187762689	1.0858e-09	-1.51461e-10	-1.00453	0.000599113	-1.51461e-10	-1.02674	0.000599587	-1.51461e-10	-1.02674
111254723	rs184265958	1.06268e-09	-1.51461e-10	-1.02605	0.000617997	-1.51461e-10	-0.995704	0.000618488	-1.51461e-10	-0.995701
111254942	rs7006873	2.71197e-10	-1.44238	-0.949377	0.00012121	-1.81451	-0.810147	0.000121283	-1.81471	-0.810142
111255089	rs7006763	2.71197e-10	-1.44238	-0.949377	0.00012121	-1.81451	-0.810147	0.000121283	-1.81471	-0.810142
111255469	rs62528065	2.72764e-10	-1.42676	-0.959232	0.000119082	-1.81615	-0.826218	0.000119156	-1.81633	-0.826214
111256118	rs76760454	1.74671e-09	-1.51461e-10	-0.529109	0.000708772	-1.51461e-10	-0.858655	0.000709347	-1.51461e-10	-0.858635
111256137	rs1949757	2.34535e-10	-1.5725	-0.964494	0.000124982	-1.75905	-0.834964	0.000125038	-1.7594	-0.83496
111258356	rs117340040	4.74084e-10	-1.83322	-1.26951e-10	0.000300167	-1.71785	-1.26951e-10	0.000300391	-1.71789	-1.26951e-10
111258787	rs142713309	4.98012e-10	-1.78398	-1.26951e-10	0.000265372	-1.84106	-1.26951e-10	0.000265583	-1.84105	-1.26951e-10
111259527	rs77319694	1.58501e-09	-0.626257	-1.26951e-10	0.00107327	-0.443719	-1.26951e-10	0.00107393	-0.443901	-1.26951e-10
111259832	rs139562899	1.60438e-09	-1.51461e-10	-0.614108	0.00109932	-1.51461e-10	-0.419741	0.00110018	-1.51461e-10	-0.419748
111260883	rs74483922	2.12775e-10	-1.71012	-0.924243	0.00011137	-1.80327	-0.906058	0.000111449	-1.80336	-0.90605
111261141	rs144481296	8.25274e-09	1.82871	-0.805013	0.000155053	-1.5172	-0.861222	0.000155251	-1.51671	-0.861224
111263522	rs141292330	5.02754e-10	-1.7745	-1.26951e-10	0.000328312	-1.62823	-1.26951e-10	0.000328536	-1.62833	-1.26951e-10
111263697	rs10100415	3.05727e-10	-1.33255	-0.939361	0.000121831	-1.83459	-0.784971	0.000121916	-1.83468	-0.784966
111264112	rs1403843	3.86493e-10	-1.39944	-0.638052	0.000209049	-1.65988	-0.419739	0.00020916	-1.66016	-0.419719
111264270	rs148252527	2.00676e-09	-1.51461e-10	-0.390326	0.00132892	-1.51461e-10	-0.230067	0.00133007	-1.51461e-10	-0.229995
111264282	rs2350880	3.55716e-10	-1.468	-0.65247	0.000199105	-1.70366	-0.424694	0.000199217	-1.70391	-0.424673
111266170	rs117387498	1.26654e-09	-0.850556	-1.26951e-10	0.000375891	-1.49289	-1.26951e-10	0.000376249	-1.49273	-1.26951e-10
111266547	rs56090647	5.36242e-10	-1.71002	-1.26951e-10	0.000290732	-1.74979	-1.26951e-10	0.000290941	-1.74986	-1.26951e-10
111267254	rs2204268	4.33198e-09	1.00443	-0.625249	0.000147148	-1.80603	-0.624717	0.000147292	-1.80586	-0.624704
111267528	rs111314874	4.58665e-09	1.08147	-0.645165	0.000150671	-1.76269	-0.644393	0.000150833	-1.76243	-0.64438
111268885	rs4117967	4.14665e-09	0.972947	-0.637491	0.000144368	-1.80946	-0.640362	0.000144508	-1.8093	-0.640349
111270318	rs117806752	5.10818e-10	-1.75859	-1.26951e-10	0.000266606	-1.83642	-1.26951e-10	0.000266824	-1.83639	-1.26951e-10
111270490	rs146617541	3.37861e-09	-1.51461e-10	0.130619	0.0018353	-1.51461e-10	0.0927748	0.0018368	-1.51461e-10	0.092802
111271858	rs75548546	5.23985e-10	-1.73314	-1.26951e-10	0.000359718	-1.53687	-1.26951e-10	0.000359942	-1.53704	-1.26951e-10
111272209	rs7003392	2.02226e-10	-1.71539	-0.969822	0.000121011	-1.81359	-0.812716	0.000121083	-1.81379	-0.812711
111274072	rs2350729	2.23363e-10	-1.55462	-1.03118	0.000103314	-1.74998	-1.03443	0.00010339	-1.75003	-1.03444
111276485	rs78845770	5.64154e-10	-1.65927	-1.26951e-10	0.000331291	-1.61919	-1.26951e-10	0.000331621	-1.61899	-1.26951e-10
111277112	rs13263137	1.70421e-10	-1.82532	-1.03102	0.000103781	-1.78108	-0.998824	0.000103854	-1.78116	-0.998834
111278308	rs940281	3.58131e-09	0.892592	-0.70371	0.000134487	-1.81749	-0.703231	0.000134614	-1.81735	-0.70322
111279034	rs117520133	6.8154e-10	-1.47025	-1.26951e-10	0.000352866	-1.5561	-1.26951e-10	0.000353108	-1.5562	-1.26951e-10
111279418	rs3019329	4.38501e-10	-1.34315	-0.56809	0.000236379	-1.64333	-0.313417	0.000236502	-1.64363	-0.313397
111280325	rs55917503	5.36502e-10	-1.70953	-1.26951e-10	0.000266291	-1.8376	-1.26951e-10	0.000266507	-1.83758	-1.26951e-10
111280576	rs10505143	1.86806e-09	0.337602	-0.799546	0.000119082	-1.84079	-0.801582	0.000119175	-1.84081	-0.80157
111282858	rs77456700	1.32439e-09	-0.80589	-1.26951e-10	0.00173273	0.0352677	-1.26951e-10	0.00173334	0.0348289	-1.26951e-10
111283745	rs72672966	2.32153e-09	-0.244619	-1.26951e-10	0.000273563	-1.81066	-1.26951e-10	0.00027376	-1.81073	-1.26951e-10
111284145	rs3019328	3.81687e-10	-1.44026	-0.60974	0.000210724	-1.70261	-0.369025	0.000210844	-1.70286	-0.369005
111285009	rs3019327	4.15314e-10	-1.34242	-0.62315	0.00022369	-1.63001	-0.381917	0.000223804	-1.63031	-0.381897
111285247	rs3019326	4.15314e-10	-1.34242	-0.62315	0.00022369	-1.63001	-0.381917	0.000223804	-1.63031	-0.381897
111285861	rs62528069	3.0568e-09	0.815044	-0.784522	0.000122904	-1.82422	-0.786561	0.000123017	-1.8241	-0.78655
111286115	rs3019325	1.99377e-10	-1.77102	-0.92838	0.000134185	-1.77844	-0.744536	0.000134251	-1.77874	-0.744532
111286332	rs72672971	3.18263e-08	2.37345	-1.26951e-10	0.00214641	0.249362	-1.26951e-10	0.0021441	0.247497	-1.26951e-10
111286450	rs1851733	3.22337e-09	0.880193	-0.796611	0.000125321	-1.79271	-0.7986	0.000125448	-1.7925	-0.79859
111288913	rs16880567	3.69706e-09	1.11312	-0.89243	0.000117054	-1.7311	-0.928453	0.00011718	-1.73081	-0.928455
111290027	rs59821814	3.07578e-09	0.831105	-0.794393	0.000121541	-1.82291	-0.799023	0.000121654	-1.82279	-0.799012
111290187	rs7007400	1.96784e-10	-1.77874	-0.933756	0.000134845	-1.76776	-0.750303	0.000134908	-1.76809	-0.750299
111290241	rs7007132	1.97486e-10	-1.78249	-0.926442	0.000136649	-1.7666	-0.738177	0.000136712	-1.76693	-0.738172
111292086	rs7820506	3.00199e-09	0.815657	-0.803228	0.00012424	-1.7922	-0.807773	0.000124366	-1.79199	-0.807762
111292314	rs2948996	4.10907e-10	-1.34242	-0.633819	0.000218965	-1.63001	-0.403268	0.000219077	-1.63031	-0.403248
111292528	rs3019324	1.98965e-10	-1.77878	-0.922692	0.000136935	-1.77066	-0.732021	0.000137001	-1.77098	-0.732016
111294648	rs143375825	5.0673e-10	-1.76662	-1.26951e-10	0.000266126	-1.83822	-1.26951e-10	0.000266343	-1.8382	-1.26951e-10
111295850	rs147064957	1.05446e-09	-1.51461e-10	-1.03382	0.000593371	-1.51461e-10	-1.03637	0.000593841	-1.51461e-10	-1.03637
111297957	rs1949756	4.1943e-10	-1.37571	-0.579992	0.000226556	-1.663	-0.336194	0.000226674	-1.66329	-0.336173
111298543	rs2948998	4.02591e-10	-1.37743	-0.619253	0.0002168	-1.65818	-0.385034	0.000216915	-1.65846	-0.385014
111300153	rs16880571	3.47494e-09	-1.51461e-10	0.158733	0.0025	-1.51461e-10	0.401859	0.00250222	-1.51461e-10	0.401956
111300867	rs16880578	1.84203e-09	0.366275	-0.84225	0.000113538	-1.84114	-0.848909	0.000113627	-1.84116	-0.848899
111300959	rs17388446	5.21029e-10	-1.7388	-1.26951e-10	0.00026564	-1.84005	-1.26951e-10	0.000265854	-1.84003	-1.26951e-10
111301104	rs62528075	1.9462e-09	0.421286	-0.84225	0.000113521	-1.84129	-0.848909	0.000113612	-1.84129	-0.848899
111301719	rs12056621	1.98935e-09	0.450447	-0.849483	0.000112855	-1.84007	-0.856015	0.000112949	-1.84004	-0.856005
111301957	rs12056410	1.96589e-09	0.435901	-0.8468	0.000113117	-1.84039	-0.853379	0.000113211	-1.84036	-0.85337
111302177	rs146298644	2.8182e-09	-1.51461e-10	-0.0507472	0.00139142	-1.51461e-10	-0.18411	0.00139254	-1.51461e-10	-0.184091
111302186	rs71526752	2.33337e-10	-1.53937	-1.00274	0.000115614	-1.76549	-0.906438	0.000115705	-1.7655	-0.90644
111302478	rs16880581	1.97217e-09	0.435901	-0.843612	0.000113737	-1.84039	-0.847913	0.000113831	-1.84036	-0.847904
111302616	rs77574672	4.71223e-10	-1.83927	-1.26951e-10	0.000287887	-1.75962	-1.26951e-10	0.000288102	-1.75966	-1.26951e-10
111302825	rs13274029	1.73706e-10	-1.80087	-1.03637	0.000104418	-1.75095	-1.02284	0.000104489	-1.75105	-1.02285
111303261	rs62528076	1.90236e-09	0.408394	-0.852146	0.000112471	-1.84086	-0.858631	0.000112563	-1.84084	-0.858622
111303666	rs12056786	1.65831e-09	0.284645	-0.865694	0.00011047	-1.8409	-0.876543	0.000110556	-1.84092	-0.876533
111304510	rs148614533	1.05294e-09	-1.51461e-10	-1.03526	0.000598045	-1.51461e-10	-1.02852	0.000598518	-1.51461e-10	-1.02852
111304705	rs117504545	1.12335e-09	-1.51461e-10	-0.970534	0.000598309	-1.51461e-10	-1.02808	0.000598783	-1.51461e-10	-1.02808
111304969	rs145647656	1.79283e-09	-1.51461e-10	-0.503051	0.00127382	-1.51461e-10	-0.272413	0.00127487	-1.51461e-10	-0.272381
111305351	rs2140473	3.69862e-10	-1.38078	-0.700687	0.000192535	-1.66987	-0.492039	0.000192636	-1.67016	-0.492021
111305716	rs138844989	1.05641e-09	-1.51461e-10	-1.03197	0.000593637	-1.51461e-10	-1.03592	0.000594106	-1.51461e-10	-1.03592
111305841	rs62528077	1.83631e-09	0.311363	-0.790447	0.000119475	-1.84119	-0.797888	0.00011957	-1.8412	-0.797877
111306262	rs62528092	1.83732e-09	0.311363	-0.789903	0.000119854	-1.84119	-0.794726	0.000119948	-1.8412	-0.794715
111306404	rs2948999	1.84871e-10	-1.78446	-0.990484	0.000120393	-1.77553	-0.855891	0.000120451	-1.77585	-0.855887
111306670	rs76643049	1.72246e-09	0.240807	-0.783897	0.000120954	-1.83817	-0.788608	0.000121045	-1.83822	-0.788598
111306697	rs3019323	1.74158e-10	-1.83622	-0.998413	0.000132616	-1.66275	-0.871983	0.000132654	-1.66326	-0.871979
111306747	rs62528093	1.79787e-09	0.283656	-0.783897	0.00012078	-1.83961	-0.788608	0.000120872	-1.83965	-0.788598
111306856	rs75141380	2.3531e-10	-1.66067	-0.873028	0.000122606	-1.75618	-0.85703	0.000122689	-1.7563	-0.85702
111308257	rs62528094	1.7246e-09	0.229014	-0.770866	0.000123282	-1.83769	-0.77002	0.000123374	-1.83775	-0.77001
111309129	rs79963150	1.31868e-09	-1.51461e-10	-0.810214	0.000889109	-1.51461e-10	-0.631968	0.000889807	-1.51461e-10	-0.631975
111309537	rs59127775	1.76863e-09	0.2581	-0.774742	0.000121779	-1.84044	-0.779539	0.000121873	-1.84047	-0.779528
111309676	rs3019322	3.82212e-10	-1.34823	-0.700392	0.000197069	-1.64979	-0.488841	0.000197169	-1.65009	-0.488823
111309803	rs60618246	1.76302e-09	0.2581	-0.777918	0.000121396	-1.84044	-0.782685	0.00012149	-1.84047	-0.782674
111310011	rs59681909	1.74165e-09	0.2581	-0.790114	0.000119938	-1.84044	-0.794767	0.000120031	-1.84047	-0.794756
111311856	rs62528097	1.22106e-09	-0.134287	-0.752842	0.000124367	-1.84111	-0.757836	0.000124465	-1.84113	-0.757825
111311872	rs2949000	2.91823e-10	-1.61449	-0.703965	0.000178431	-1.74082	-0.497167	0.000178538	-1.74103	-0.497148
111312464	rs77355187	1.9445e-09	0.435879	-0.857721	0.000111904	-1.84122	-0.863322	0.000111995	-1.84121	-0.863313
111312706	rs112433585	1.61265e-09	0.363453	-0.972416	9.9711e-05	-1.84128	-0.978637	9.97899e-05	-1.84128	-0.978631
111313066	rs78241959	1.37049e-09	0.200792	-0.972472	0.000100467	-1.83641	-0.975948	0.00010054	-1.83648	-0.975943
111313084	rs77110101	1.41447e-09	0.226963	-0.967056	0.00010049	-1.83761	-0.974526	0.000100564	-1.83766	-0.974522
111313132	rs62528098	1.38092e-09	0.214545	-0.978642	9.94531e-05	-1.83706	-0.985441	9.95263e-05	-1.83712	-0.985437
111314094	rs117637052	9.4798e-10	-1.14027	-1.26951e-10	0.00035912	-1.53853	-1.26951e-10	0.00035948	-1.53832	-1.26951e-10
111314435	rs7825822	1.33995e-09	0.187087	-0.981301	9.94563e-05	-1.83572	-0.986754	9.95286e-05	-1.83578	-0.98675
111314744	rs7842655	1.35424e-09	0.200792	-0.984395	9.89823e-05	-1.83641	-0.990836	9.90547e-05	-1.83648	-0.990832
111315508	rs62528101	1.37754e-09	0.226963	-0.993507	9.81287e-05	-1.83761	-0.998302	9.82012e-05	-1.83766	-0.998298
111316141	rs62528102	1.32539e-09	0.187087	-0.992226	9.84332e-05	-1.83572	-0.997095	9.85047e-05	-1.83578	-0.997091
111316902	rs6469302	8.80021e-10	-0.284279	-0.930376	0.000125207	-1.61553	-0.976689	0.00012532	-1.61543	-0.976674
111317372	rs62528103	1.64995e-09	0.402696	-0.988798	9.70539e-05	-1.82897	-1.01796	9.71401e-05	-1.82887	-1.01796
111317482	rs11996644	1.88621e-10	-1.7573	-0.997556	0.000109756	-1.69629	-1.02764	0.000109827	-1.69644	-1.02763
111317904	rs142781437	4.99061e-10	-1.78187	-1.26951e-10	0.000270742	-1.82102	-1.26951e-10	0.000270929	-1.82112	-1.26951e-10
111318046	rs7826697	1.44475e-09	0.206208	-0.925114	0.000161357	-1.36323	-0.975343	0.000161508	-1.36309	-0.975329
111318212	rs117021130	6.30051e-10	-1.5488	-1.26951e-10	0.000349026	-1.56704	-1.26951e-10	0.000349375	-1.56683	-1.26951e-10
111318296	rs16880591	1.19071e-09	0.103094	-1.01539	0.000104867	-1.75712	-1.01237	0.000104928	-1.75734	-1.01237
111318838	rs7001118	1.21174e-09	0.131779	-1.02657	0.000107003	-1.71844	-1.03089	0.000107062	-1.71868	-1.03089
111319226	rs117572212	1.07437e-09	-1.51461e-10	-1.01511	0.000596352	-1.51461e-10	-1.03136	0.000596823	-1.51461e-10	-1.03136
111320748	rs62528104	2.00789e-09	0.529406	-0.919169	0.000110677	-1.83845	-0.877124	0.000110771	-1.8384	-0.877115
111320855	rs11993279	4.28641e-10	-0.998041	-0.935941	0.000213081	-1.07416	-0.986358	0.000213171	-1.07454	-0.986344
111320863	rs77197291	1.07688e-09	-0.0472304	-0.96555	0.00011877	-1.6782	-0.9668	0.000118829	-1.67849	-0.9668
111321057	rs62528105	1.06512e-09	-0.0582104	-0.96555	0.000119166	-1.67487	-0.9668	0.000119225	-1.67516	-0.9668
111321104	rs78855656	1.07657e-09	-0.0472304	-0.965831	0.000118575	-1.6782	-0.968443	0.000118634	-1.67849	-0.968443
111322303	rs185448760	4.95413e-10	-1.78921	-1.26951e-10	0.000265893	-1.83909	-1.26951e-10	0.000266109	-1.83907	-1.26951e-10
111322584	rs13259927	4.40161e-10	-0.976173	-0.931287	0.000218293	-1.05329	-0.983058	0.000218384	-1.05368	-0.983044
111324974	rs62528106	1.03973e-09	-0.0933542	-0.95453	0.000121625	-1.6639	-0.957345	0.000121684	-1.66421	-0.957345
111326101	rs58378331	1.03136e-09	-0.105389	-0.950576	0.000122756	-1.66004	-0.951952	0.000122815	-1.66035	-0.951953
111326504	rs7011447	1.04196e-09	-0.0951662	-0.950576	0.000120657	-1.67729	-0.951952	0.000120716	-1.67759	-0.951953
111326617	rs7011644	1.03531e-09	-0.107194	-0.944952	0.000121783	-1.67357	-0.946372	0.000121842	-1.67388	-0.946373
111327488	rs1949758	4.07788e-10	-1.07724	-0.906618	0.000200298	-1.15727	-0.965112	0.000200413	-1.1575	-0.965095
111327489	rs76027174	6.95727e-10	-1.44964	-1.26951e-10	0.000436548	-1.34329	-1.26951e-10	0.00043684	-1.34341	-1.26951e-10
111327749	rs150304733	1.86258e-09	-0.46488	-1.26951e-10	0.000277705	-1.79563	-1.26951e-10	0.00027793	-1.79561	-1.26951e-10
111329514	rs6989508	1.02884e-09	-0.117381	-0.941029	0.000124045	-1.65614	-0.945408	0.000124104	-1.65645	-0.945408
111329787	rs6989966	1.05051e-09	-0.0933542	-0.944219	0.000122705	-1.6639	-0.948503	0.000122765	-1.66421	-0.948503
111330706	rs1357568	2.16462e-09	0.72099	-1.03559	0.000134873	-1.48496	-1.0329	0.000134981	-1.48495	-1.0329
111331071	rs7813254	4.87483e-10	-0.911953	-0.893393	0.000251386	-0.942523	-0.952676	0.000251494	-0.942902	-0.952659
111331705	rs7000311	1.034e-09	-0.117381	-0.936028	0.000125028	-1.65614	-0.937517	0.000125087	-1.65645	-0.937518
111332348	rs11782899	8.46942e-10	-1.25297	-1.26951e-10	0.000266203	-1.83793	-1.26951e-10	0.000266427	-1.83788	-1.26951e-10
111332438	rs76886669	1.69805e-09	-1.51461e-10	-0.557365	0.000870689	-1.51461e-10	-0.652903	0.00087138	-1.51461e-10	-0.652901
111333616	rs16892514	3.61088e-10	-1.19595	-0.909526	0.000185354	-1.24521	-0.954714	0.000185435	-1.24558	-0.954696
111333807	rs62528108	1.03108e-09	-0.16493	-0.891309	0.000123516	-1.709	-0.896821	0.000123579	-1.70927	-0.896822
111334387	rs62528109	1.01877e-09	-0.140049	-0.928203	0.00012674	-1.64861	-0.931443	0.0001268	-1.64893	-0.931444
111334682	rs13258130	3.89076e-10	-1.14526	-0.88557	0.000192219	-1.21425	-0.949308	0.000192308	-1.21459	-0.94929
111334902	rs13265592	3.79678e-10	-1.16603	-0.88925	0.000187943	-1.23395	-0.952099	0.00018803	-1.23429	-0.952081
111336717	rs117453471	2.26999e-09	-0.267069	-1.26951e-10	0.00270891	0.482114	-1.26951e-10	0.00271098	0.482087	-1.26951e-10
111338103	rs7008830	9.9337e-10	-0.174349	-0.919149	0.000129619	-1.63683	-0.920758	0.000129679	-1.63716	-0.920759
111338545	rs58140670	9.3933e-10	-0.234652	-0.914781	0.000123632	-1.68846	-0.916421	0.000123693	-1.68876	-0.916422
111339379	rs3019330	8.10213e-10	-1.79367	0.496365	0.000747483	-1.84045	1.03498	0.000748121	-1.84043	1.03502
111339387	rs76858654	6.92109e-10	-1.45486	-1.26951e-10	0.000266923	-1.83523	-1.26951e-10	0.000267139	-1.83521	-1.26951e-10
111340304	rs148140314	5.33888e-10	-1.71441	-1.26951e-10	0.00030327	-1.70756	-1.26951e-10	0.000303498	-1.7076	-1.26951e-10
111340998	rs72672980	4.73838e-10	-1.83373	-1.26951e-10	0.000376667	-1.49083	-1.26951e-10	0.00037683	-1.49119	-1.26951e-10
111341217	rs16880609	9.57529e-10	-0.21991	-0.910335	0.000132919	-1.62045	-0.912004	0.000132978	-1.62079	-0.912005
111341263	rs11995819	4.30024e-10	-1.08764	-0.843123	0.000204246	-1.18953	-0.913326	0.000204334	-1.18992	-0.913305
111341683	rs1523741	3.49335e-10	-1.28173	-0.856843	0.000162231	-1.35615	-0.977019	0.000162313	-1.35645	-0.977004
111342082	rs144576552	1.32622e-09	-1.51461e-10	-0.804514	0.00084161	-1.51461e-10	-0.686872	0.000842278	-1.51461e-10	-0.686869
111342212	rs117461790	4.86034e-10	-1.80832	-1.26951e-10	0.000272171	-1.81576	-1.26951e-10	0.000272403	-1.8157	-1.26951e-10
111342240	rs7832047	3.56612e-10	-1.09466	-1.0233	0.000115719	-1.66726	-1.00377	0.000115785	-1.66746	-1.00378
111343056	rs7836358	9.46507e-10	-0.231487	-0.910335	0.000133492	-1.61615	-0.912004	0.000133551	-1.61649	-0.912005
111344721	rs11993662	4.68264e-10	-1.00477	-0.840801	0.000216735	-1.08057	-0.962938	0.000216827	-1.08095	-0.962923
111345699	rs72672982	5.41684e-08	2.90525	-1.26951e-10	0.000511663	-1.18452	-1.26951e-10	0.000511844	-1.18496	-1.26951e-10
111346551	rs78076069	9.2776e-10	-0.253367	-0.908461	0.000134605	-1.60786	-0.911986	0.000134664	-1.60821	-0.911987
111347879	rs75225111	1.73144e-09	-0.537895	-1.26951e-10	0.000265849	-1.83926	-1.26951e-10	0.000266061	-1.83925	-1.26951e-10
111347894	rs142534605	1.05423e-09	-1.51461e-10	-1.03403	0.000604274	-1.51461e-10	-1.01816	0.000604749	-1.51461e-10	-1.01817
111347950	rs1357569	3.49365e-10	-1.27407	-0.864413	0.000162978	-1.34902	-0.979551	0.00016306	-1.34932	-0.979537
111348424	rs57281342	9.28111e-10	-0.253367	-0.908082	0.000134904	-1.60786	-0.909766	0.000134963	-1.60821	-0.909767
111350291	rs4620261	3.67638e-10	-1.18874	-0.898764	0.000180117	-1.26932	-0.959261	0.000180204	-1.26965	-0.959244
111351616	rs16880620	9.29867e-10	-0.253367	-0.906192	0.000134906	-1.60786	-0.909748	0.000134966	-1.60821	-0.909749
111352829	rs140268654	1.27946e-09	-1.51461e-10	-0.840407	0.000666359	-1.51461e-10	-0.92036	0.000666898	-1.51461e-10	-0.920342
111352939	rs7350095	2.43436e-08	2.10542	-1.26951e-10	0.00253726	0.41665	-1.26951e-10	0.00253385	0.414514	-1.26951e-10
111353362	rs62528113	9.06866e-10	-0.277177	-0.907429	0.000139611	-1.57236	-0.910969	0.000139667	-1.57275	-0.910969
111353512	rs58466321	1.19312e-09	0.019506	-0.929783	0.000106008	-1.82821	-0.930467	0.000106083	-1.82829	-0.930468
111354022	rs17480167	2.6767e-08	2.20032	-1.26951e-10	0.00272645	0.488568	-1.26951e-10	0.0027227	0.486399	-1.26951e-10
111354354	rs62528115	9.01158e-10	-0.277177	-0.913743	0.000138995	-1.57236	-0.915389	0.000139051	-1.57275	-0.91539
111355196	rs148024882	4.73461e-10	-1.83453	-1.26951e-10	0.000268111	-1.83079	-1.26951e-10	0.000268331	-1.83076	-1.26951e-10
111356059	rs16880622	8.81939e-10	-0.298735	-0.913743	0.000140258	-1.56332	-0.915389	0.000140314	-1.56371	-0.91539
111356124	rs79709947	5.97032e-10	-1.60263	-1.26951e-10	0.000269261	-1.82651	-1.26951e-10	0.00026948	-1.82649	-1.26951e-10
111356370	rs73316009	4.77661e-10	-1.8257	-1.26951e-10	0.000268242	-1.8303	-1.26951e-10	0.000268454	-1.8303	-1.26951e-10
111356571	rs62528117	9.67877e-10	-0.128862	-0.990634	0.000108316	-1.79506	-0.942073	0.000108382	-1.79524	-0.942069
111357128	rs140607611	1.63395e-09	-1.51461e-10	-0.595843	0.00113613	-1.51461e-10	-0.386801	0.00113706	-1.51461e-10	-0.386776
111357287	rs62528118	8.61975e-10	-0.321261	-0.914113	0.000141315	-1.55363	-0.917559	0.000141371	-1.55403	-0.91756
111357310	rs188867344	5.84204e-10	-1.62435	-1.26951e-10	0.000516614	-1.17489	-1.26951e-10	0.000516953	-1.17503	-1.26951e-10
111357602	rs10955538	8.7172e-10	-0.310019	-0.914113	0.00014063	-1.5585	-0.917559	0.000140686	-1.55889	-0.91756
111359850	rs6993335	4.72481e-10	-1.8366	-1.26951e-10	0.000265931	-1.83895	-1.26951e-10	0.000266142	-1.83895	-1.26951e-10
111361354	rs74491052	9.11224e-10	-0.254319	-0.925494	0.000134364	-1.58172	-0.939914	0.000134419	-1.5821	-0.939915
111362541	rs10505144	8.62288e-10	-0.310019	-0.924992	0.000138044	-1.5585	-0.936123	0.000138098	-1.55889	-0.936125
111362625	rs77036881	8.69157e-10	-0.310019	-0.917058	0.00013838	-1.5585	-0.93369	0.000138435	-1.55889	-0.933691
111362639	rs62528119	8.61556e-10	-0.310019	-0.925842	0.000137258	-1.5585	-0.941827	0.000137313	-1.55889	-0.941828
111362841	rs146014915	4.9126e-10	-1.79763	-1.26951e-10	0.000265488	-1.84062	-1.26951e-10	0.000265695	-1.84063	-1.26951e-10
111362958	rs16880631	7.78655e-10	-0.409099	-0.927934	0.000143291	-1.51355	-0.943761	0.000143344	-1.51397	-0.943762
111363180	rs62528120	7.78655e-10	-0.409099	-0.927934	0.000143291	-1.51355	-0.943761	0.000143344	-1.51397	-0.943762
111363362	rs137912331	4.9191e-10	-1.7963	-1.26951e-10	0.00026531	-1.84129	-1.26951e-10	0.000265519	-1.84129	-1.26951e-10
111363557	rs117161116	1.19333e-09	-1.51461e-10	-0.910096	0.000630603	-1.51461e-10	-0.975512	0.000631102	-1.51461e-10	-0.975511
111365669	rs79661752	6.98899e-10	-1.44509	-1.26951e-10	0.000381406	-1.47832	-1.26951e-10	0.000381732	-1.47826	-1.26951e-10
111367388	rs72672983	5.12459e-08	2.84979	-1.26951e-10	0.000556823	-1.09994	-1.26951e-10	0.000557014	-1.10039	-1.26951e-10
111367831	rs150969236	5.00446e-10	-1.7791	-1.26951e-10	0.000289502	-1.75403	-1.26951e-10	0.000289712	-1.75409	-1.26951e-10
111368325	rs16880637	1.14286e-09	-0.012331	-0.940983	0.000124192	-1.64457	-0.955789	0.000124248	-1.64491	-0.95579
111368986	rs74617447	6.92135e-10	-1.45482	-1.26951e-10	0.000387053	-1.46363	-1.26951e-10	0.000387362	-1.46362	-1.26951e-10
111370022	rs78794642	1.96035e-10	-1.76265	-0.953653	0.000141963	-1.48956	-0.97706	0.000142066	-1.48962	-0.977062
111370912	rs16880640	1.13165e-09	-0.0234208	-0.939746	0.000124974	-1.64091	-0.953174	0.00012503	-1.64125	-0.953175
111371280	rs62528121	1.20385e-09	0.036447	-0.937769	0.000114817	-1.72751	-0.951339	0.000114878	-1.72777	-0.951341
111371668	rs1523735	4.73113e-10	-1.83527	-1.26951e-10	0.00026619	-1.83798	-1.26951e-10	0.0002664	-1.83798	-1.26951e-10
111372286	rs16880647	1.11104e-09	-0.0479402	-0.93361	0.000126936	-1.63266	-0.945845	0.000126992	-1.63301	-0.945846
111372317	rs77233159	1.97147e-10	-1.77247	-0.938178	0.000154173	-1.41882	-0.965294	0.000154283	-1.4189	-0.965296
111372319	rs79075963	1.15816e-09	-1.51461e-10	-0.940016	0.000612454	-1.51461e-10	-1.00471	0.000612942	-1.51461e-10	-1.00471
111373150	rs1403841	1.11141e-09	-0.0479402	-0.933274	0.000127174	-1.63266	-0.943972	0.00012723	-1.63301	-0.943974
111373702	rs3946441	1.79606e-09	0.512863	-1.01411	9.8972e-05	-1.8405	-0.986848	9.9048e-05	-1.84053	-0.986847
111373775	rs2140474	1.28862e-09	0.0958969	-0.929173	0.000114496	-1.74156	-0.940087	0.000114557	-1.74181	-0.940089
111373820	rs72672985	4.70261e-10	-1.84131	-1.26951e-10	0.000328256	-1.62839	-1.26951e-10	0.000328439	-1.62863	-1.26951e-10
111373995	rs73316025	6.53776e-10	-1.51184	-1.26951e-10	0.000360609	-1.53439	-1.26951e-10	0.000360891	-1.5344	-1.26951e-10
111374930	rs16880651	1.28596e-09	0.0958969	-0.931233	0.000114272	-1.74156	-0.94204	0.000114334	-1.74181	-0.942041
111375678	rs17480579	5.20603e-10	-1.73961	-1.26951e-10	0.000394573	-1.44438	-1.26951e-10	0.000394773	-1.44467	-1.26951e-10
111376089	rs118059403	3.93245e-09	-1.51461e-10	0.282419	0.00250823	-1.51461e-10	0.405146	0.00251034	-1.51461e-10	0.405194
111377089	rs16880653	1.1847e-09	0.0238818	-0.941239	0.000115157	-1.72439	-0.951504	0.000115217	-1.72466	-0.951506
111377264	rs73316028	6.50977e-10	-1.51613	-1.26951e-10	0.000359119	-1.53853	-1.26951e-10	0.0003594	-1.53854	-1.26951e-10
111377652	rs16880657	1.10873e-09	-0.0479402	-0.935689	0.00012648	-1.63266	-0.949446	0.000126536	-1.63301	-0.949447
111377907	rs7826156	1.54266e-09	0.28882	-0.942158	0.000102161	-1.83989	-0.955754	0.000102239	-1.83991	-0.955756
111378218	rs76869418	6.60962e-10	-1.5009	-1.26951e-10	0.000297375	-1.72719	-1.26951e-10	0.000297631	-1.72713	-1.26951e-10
111378747	rs146707616	4.95101e-10	-1.78984	-1.26951e-10	0.000265325	-1.84123	-1.26951e-10	0.000265536	-1.84123	-1.26951e-10
111380551	rs6469303	1.12496e-09	-0.0358265	-0.933274	0.000117847	-1.70883	-0.943972	0.000117906	-1.70912	-0.943974
111381139	rs74979655	8.17711e-09	-1.51461e-10	1.01449	0.00590961	-1.51461e-10	1.26215	0.00591479	-1.51461e-10	1.26223
111381928	rs6999908	1.14755e-09	-0.00202097	-0.947194	0.00012084	-1.6706	-0.957123	0.000120899	-1.6709	-0.957125
111383628	rs117607373	4.74065e-10	-1.83326	-1.26951e-10	0.000267718	-1.83225	-1.26951e-10	0.000267937	-1.83223	-1.26951e-10
111383917	rs73316036	4.71502e-10	-1.83868	-1.26951e-10	0.000265564	-1.84033	-1.26951e-10	0.000265774	-1.84033	-1.26951e-10
111384144	rs112534342	1.47954e-09	-0.695113	-1.26951e-10	0.00111625	-0.40446	-1.26951e-10	0.00111642	-0.405097	-1.26951e-10
111384216	rs16880663	1.15132e-09	-0.012331	-0.93361	0.000125433	-1.64457	-0.945845	0.00012549	-1.64491	-0.945846
111385905	rs73316041	4.72663e-10	-1.83622	-1.26951e-10	0.000266004	-1.83868	-1.26951e-10	0.000266215	-1.83868	-1.26951e-10
111387048	rs11996208	4.71835e-10	-1.83797	-1.26951e-10	0.000265683	-1.83989	-1.26951e-10	0.000265893	-1.83989	-1.26951e-10
111387398	rs7009671	4.83521e-10	-1.81351	-1.26951e-10	0.00027108	-1.81978	-1.26951e-10	0.000271293	-1.81978	-1.26951e-10
111388233	rs73316046	6.39038e-10	-1.53464	-1.26951e-10	0.000352765	-1.55639	-1.26951e-10	0.000353041	-1.5564	-1.26951e-10
111388741	rs10108926	6.00807e-10	-1.59633	-1.26951e-10	0.000302336	-1.71065	-1.26951e-10	0.000302564	-1.71069	-1.26951e-10
111388757	rs148301208	4.05467e-09	-1.51461e-10	0.313024	0.00295355	-1.51461e-10	0.568574	0.00295619	-1.51461e-10	0.568679
111388796	rs62528150	1.12656e-09	-0.0234208	-0.944251	0.000124827	-1.64091	-0.954348	0.000124883	-1.64125	-0.95435
111388992	rs184897745	2.16794e-09	-0.313069	-1.26951e-10	0.000265302	-1.84132	-1.26951e-10	0.000265512	-1.84132	-1.26951e-10
111389986	rs62528151	1.18076e-09	0.0238818	-0.944569	0.000114628	-1.72439	-0.956112	0.000114687	-1.72466	-0.956113
111390024	rs62528152	1.11035e-09	-0.0357019	-0.946467	0.000124898	-1.63681	-0.957887	0.000124954	-1.63715	-0.957888
111390087	rs78612002	1.06975e-09	-0.0710749	-0.948346	0.000126201	-1.62467	-0.959641	0.000126257	-1.62502	-0.959642
111390110	rs74904126	5.4971e-09	-1.51461e-10	0.617376	0.00263514	-1.51461e-10	0.454504	0.00263736	-1.51461e-10	0.454555
111392031	rs80098936	5.00751e-10	-1.77849	-1.26951e-10	0.000266312	-1.83752	-1.26951e-10	0.000266524	-1.83752	-1.26951e-10
111392506	rs117409389	4.71789e-08	2.7671	-1.26951e-10	0.000983923	-0.530641	-1.26951e-10	0.000984838	-0.530502	-1.26951e-10
111393997	rs58205480	1.09187e-09	-0.0479402	-0.951015	0.000124885	-1.63266	-0.962132	0.000124941	-1.63301	-0.962133
111394921	rs62528154	1.08988e-09	-0.0479402	-0.952837	0.000124673	-1.63266	-0.963831	0.000124729	-1.63301	-0.963832
111395500	rs77131140	1.05549e-09	-1.51461e-10	-1.03284	0.000613485	-1.51461e-10	-1.00303	0.000613966	-1.51461e-10	-1.00304
111395720	rs73327188	6.40237e-10	-1.53276	-1.26951e-10	0.000353403	-1.55458	-1.26951e-10	0.000353679	-1.55459	-1.26951e-10
111396342	rs74408115	5.95745e-10	-1.60479	-1.26951e-10	0.000365575	-1.52072	-1.26951e-10	0.000365828	-1.52082	-1.26951e-10
111397557	rs62528156	1.07604e-09	-0.058918	-0.95464	0.000124934	-1.62889	-0.96551	0.000124989	-1.62924	-0.965511
111398012	rs62528157	1.07604e-09	-0.058918	-0.95464	0.000124934	-1.62889	-0.96551	0.000124989	-1.62924	-0.965511
111398688	rs151297834	5.1823e-10	-1.74418	-1.26951e-10	0.000265852	-1.83925	-1.26951e-10	0.000266059	-1.83926	-1.26951e-10
111399452	rs7837232	1.04931e-09	-0.0822944	-0.956423	0.000125751	-1.62072	-0.967169	0.000125805	-1.62107	-0.967171
111400133	rs79873815	1.04931e-09	-0.0822944	-0.956423	0.000125751	-1.62072	-0.967169	0.000125805	-1.62107	-0.967171
111400963	rs62528159	1.03496e-09	-0.0942953	-0.958186	0.000126083	-1.61644	-0.968809	0.000126137	-1.6168	-0.968811
111401636	rs141216957	9.69957e-08	3.48782	-1.26951e-10	0.00146282	-0.134067	-1.26951e-10	0.00146421	-0.133909	-1.26951e-10
111402113	rs201365738	1.06604e-09	-1.51461e-10	-1.0229	0.000598375	-1.51461e-10	-1.02797	0.00059885	-1.51461e-10	-1.02797
111402582	rs62529161	1.03316e-09	-0.0942953	-0.95993	0.000125879	-1.61644	-0.97043	0.000125933	-1.6168	-0.970431
111403125	rs73327194	4.8207e-10	-1.81651	-1.26951e-10	0.000268704	-1.82858	-1.26951e-10	0.000268916	-1.82858	-1.26951e-10
111404543	rs182974214	3.8169e-09	-1.51461e-10	0.252593	0.0028704	-1.51461e-10	0.540019	0.00287297	-1.51461e-10	0.540123
111404670	rs150160160	1.11931e-09	-1.51461e-10	-0.974133	0.000613867	-1.51461e-10	-1.00241	0.000614352	-1.51461e-10	-1.00241
111404701	rs62529162	1.0187e-09	-0.106254	-0.962068	0.000126338	-1.61212	-0.971107	0.000126392	-1.61249	-0.971108
111404930	rs6990600	1.05298e-09	-0.0714574	-0.963761	0.000124582	-1.62453	-0.972692	0.000124636	-1.62489	-0.972693
111406290	rs62529164	1.02921e-09	-0.0942953	-0.963761	0.000125594	-1.61644	-0.972692	0.000125648	-1.6168	-0.972693
111406321	rs62529165	1.04163e-09	-0.0822944	-0.963761	0.000125058	-1.62072	-0.972692	0.000125112	-1.62107	-0.972693
111406569	rs62529166	1.01669e-09	-0.106254	-0.964042	0.000125942	-1.61212	-0.974245	0.000125996	-1.61249	-0.974246
111406605	rs62529167	1.0151e-09	-0.106254	-0.9656	0.000125921	-1.61212	-0.974414	0.000125974	-1.61249	-0.974415
111406977	rs73327199	6.31453e-10	-1.54658	-1.26951e-10	0.00034873	-1.56789	-1.26951e-10	0.000349002	-1.5679	-1.26951e-10
111407109	rs78937232	1.00427e-09	-0.11698	-0.9656	0.000126415	-1.6082	-0.974414	0.000126469	-1.60857	-0.974415
111407984	rs58473544	1.26005e-09	0.109234	-0.96493	0.000100178	-1.83729	-0.977951	0.000100253	-1.83733	-0.977952
111408223	rs150360717	1.07787e-09	-1.51461e-10	-1.01186	0.000598342	-1.51461e-10	-1.02802	0.000598816	-1.51461e-10	-1.02803
111408446	rs73329103	6.19028e-10	-1.56645	-1.26951e-10	0.000342123	-1.58702	-1.26951e-10	0.00034239	-1.58703	-1.26951e-10
111409267	rs73329109	4.79559e-10	-1.82173	-1.26951e-10	0.00026657	-1.83655	-1.26951e-10	0.000266779	-1.83656	-1.26951e-10
111409697	rs62529169	1.00234e-09	-0.11698	-0.967526	0.000126029	-1.6082	-0.977471	0.000126083	-1.60857	-0.977472
111411137	rs62529170	9.88893e-10	-0.128859	-0.969155	0.000126394	-1.60381	-0.978977	0.000126447	-1.60418	-0.978978
111411250	rs62529171	9.88893e-10	-0.128859	-0.969155	0.000126394	-1.60381	-0.978977	0.000126447	-1.60418	-0.978978
111411518	rs75664511	4.71019e-10	-1.8397	-1.26951e-10	0.000265552	-1.84038	-1.26951e-10	0.000265762	-1.84038	-1.26951e-10
111411849	rs116982133	5.87097e-10	-1.61941	-1.26951e-10	0.000304993	-1.7019	-1.26951e-10	0.0003052	-1.70201	-1.26951e-10
111412688	rs62529172	9.75686e-10	-0.140695	-0.970765	0.000126768	-1.59937	-0.980464	0.00012682	-1.59974	-0.980465
111413440	rs78780911	1.45714e-09	-0.710368	-1.26951e-10	0.00145635	-0.138498	-1.26951e-10	0.00145692	-0.138897	-1.26951e-10
111413883	rs57705832	9.64604e-10	-0.154114	-0.968769	0.000130448	-1.57514	-0.976075	0.000130501	-1.57552	-0.976076
111414644	rs58439854	6.94113e-10	-1.45197	-1.26951e-10	0.000403553	-1.42188	-1.26951e-10	0.000403893	-1.42183	-1.26951e-10
111414729	rs16880675	7.02385e-10	-1.44012	-1.26951e-10	0.000419316	-1.38356	-1.26951e-10	0.000419667	-1.38352	-1.26951e-10
111414861	rs74968779	1.0911e-09	-1.51461e-10	-0.999656	0.000595933	-1.51461e-10	-1.03206	0.000596405	-1.51461e-10	-1.03206
111415902	rs62529174	8.80717e-10	-0.241886	-0.971978	0.000132161	-1.55906	-0.979104	0.000132212	-1.55947	-0.979105
111416091	rs4523225	1.59023e-09	0.183338	-0.806306	0.000186429	-1.76022	-0.433914	0.000186539	-1.76045	-0.433892
111416743	rs79425976	2.83619e-10	-1.62047	-0.7265	0.000236758	-1.64557	-0.30958	0.000236939	-1.64562	-0.309556
111417139	rs16880680	1.28196e-09	-0.000795976	-0.837661	0.000198045	-1.64833	-0.485362	0.00019814	-1.64866	-0.48534
111417730	rs117251452	4.57068e-09	-1.51461e-10	0.432817	0.00327503	-1.51461e-10	0.671895	0.00327798	-1.51461e-10	0.672004
111418235	rs62529175	8.73052e-10	-0.264697	-0.957908	0.000134865	-1.54937	-0.968551	0.000134916	-1.54978	-0.968552
111418573	rs75622982	1.27712e-09	-0.000795976	-0.84144	0.000196801	-1.64833	-0.491667	0.000196895	-1.64866	-0.491645
111419529	rs17840659	1.7227e-09	0.277534	-0.820489	0.000165583	-1.83766	-0.475057	0.000165711	-1.8377	-0.475036
111420053	rs75573675	1.26308e-09	-0.0118541	-0.84144	0.000197511	-1.64473	-0.491667	0.000197605	-1.64506	-0.491645
111420754	rs16880683	1.27235e-09	-0.000795976	-0.845184	0.000195571	-1.64833	-0.497936	0.000195664	-1.64866	-0.497915
111420914	rs74897179	1.22493e-09	-1.51461e-10	-0.883958	0.000799243	-1.51461e-10	-0.738523	0.000799877	-1.51461e-10	-0.738522
111421001	rs16880685	1.26975e-09	-0.000795976	-0.847227	0.0001949	-1.64833	-0.50137	0.000194994	-1.64866	-0.501348
111421582	rs11993192	6.8327e-10	-1.46771	-1.26951e-10	0.000365978	-1.51961	-1.26951e-10	0.000366268	-1.51961	-1.26951e-10
111421802	rs73329127	6.71471e-10	-1.48513	-1.26951e-10	0.000389887	-1.45633	-1.26951e-10	0.000390215	-1.45628	-1.26951e-10
111422460	rs62529176	8.45055e-10	-0.274907	-0.980292	0.000132838	-1.54495	-0.988106	0.000132889	-1.54536	-0.988107
111422564	rs140742719	4.70492e-10	-1.84082	-1.26951e-10	0.000278662	-1.79219	-1.26951e-10	0.000278858	-1.79228	-1.26951e-10
111422806	rs80323721	1.44708e-09	-1.51461e-10	-0.717298	0.000689299	-1.51461e-10	-0.886512	0.000689855	-1.51461e-10	-0.886498
111423484	rs6993306	8.38026e-10	-0.281796	-0.981756	0.000131001	-1.55752	-0.989463	0.000131054	-1.55791	-0.989464
111423515	rs6993587	8.38026e-10	-0.281796	-0.981756	0.000131001	-1.55752	-0.989463	0.000131054	-1.55791	-0.989464
111423565	rs6993451	8.46607e-10	-0.271608	-0.981756	0.000130436	-1.56184	-0.989463	0.000130489	-1.56223	-0.989464
111423601	rs59097789	7.16834e-10	-1.41976	-1.26951e-10	0.000417261	-1.38848	-1.26951e-10	0.000417615	-1.38842	-1.26951e-10
111423689	rs77423629	5.19185e-10	-1.74234	-1.26951e-10	0.000348018	-1.56993	-1.26951e-10	0.000348297	-1.56992	-1.26951e-10
111424401	rs4543520	8.64378e-10	-0.264697	-0.967893	0.000133789	-1.54937	-0.976558	0.00013384	-1.54978	-0.976559
111424417	rs4595100	8.7968e-10	-0.230417	-0.984625	0.000129829	-1.56385	-0.99212	0.000129879	-1.56425	-0.992121
111426823	rs117039283	3.46843e-08	2.45944	-1.26951e-10	0.000509772	-1.18822	-1.26951e-10	0.000510147	-1.18828	-1.26951e-10
111427503	rs12547504	3.54592e-09	-1.51461e-10	0.178951	0.00256298	-1.51461e-10	0.426739	0.00256525	-1.51461e-10	0.426832
111427941	rs11991389	4.81082e-10	-1.81856	-1.26951e-10	0.000268346	-1.82991	-1.26951e-10	0.000268558	-1.82991	-1.26951e-10
111428553	rs7814046	1.59988e-09	0.242779	-0.859698	0.000161502	-1.7892	-0.548475	0.000161598	-1.78941	-0.548456
111429449	rs76077962	1.54019e-09	-1.51461e-10	-0.654937	0.000935136	-1.51461e-10	-0.581496	0.000935902	-1.51461e-10	-0.581468
111430010	rs13263372	4.82243e-10	-1.81615	-1.26951e-10	0.000357725	-1.54242	-1.26951e-10	0.000357923	-1.54266	-1.26951e-10
111430701	rs117818009	3.44228e-08	2.45187	-1.26951e-10	0.000508272	-1.19117	-1.26951e-10	0.000508645	-1.19123	-1.26951e-10
111432235	rs140215651	2.90943e-09	-1.51461e-10	-0.0188866	0.00158491	-1.51461e-10	-0.0539051	0.00158621	-1.51461e-10	-0.0538783
111432405	rs4500059	1.08784e-09	-0.0181709	-0.984479	0.000108531	-1.73782	-0.99733	0.000108584	-1.73813	-0.997331
111432997	rs60587669	4.73979e-10	-1.83344	-1.26951e-10	0.000265834	-1.83932	-1.26951e-10	0.000266044	-1.83932	-1.26951e-10
111433156	rs75018065	1.62741e-09	-0.599854	-1.26951e-10	0.000511077	-1.18567	-1.26951e-10	0.000510358	-1.18787	-1.26951e-10
111433308	rs62529178	9.14442e-10	-0.264581	-0.911705	0.000228367	-1.36861	-0.622628	0.000228389	-1.36932	-0.622609
111434372	rs186858315	2.38609e-09	-0.217187	-1.26951e-10	0.000265384	-1.84101	-1.26951e-10	0.000265594	-1.84101	-1.26951e-10
111435687	rs16880688	4.73846e-10	-1.83372	-1.26951e-10	0.000265796	-1.83946	-1.26951e-10	0.000266006	-1.83946	-1.26951e-10
111438655	rs7008113	2.9757e-10	-1.44389	-0.855061	0.000157001	-1.83421	-0.531725	0.000157125	-1.83423	-0.531705
111438792	rs7008289	1.51747e-09	0.270683	-0.940481	0.000141648	-1.7935	-0.675343	0.000141733	-1.79371	-0.675326
111440501	rs184617743	2.55835e-09	-1.51461e-10	-0.147482	0.00124362	-1.51461e-10	-0.29641	0.00124463	-1.51461e-10	-0.296388
111440532	rs141790813	1.05774e-09	-1.51461e-10	-1.03071	0.00062423	-1.51461e-10	-0.985669	0.000624724	-1.51461e-10	-0.985668
111440823	rs187193793	1.09319e-09	-1.51461e-10	-0.997742	0.000599001	-1.51461e-10	-1.02693	0.000599475	-1.51461e-10	-1.02693
111442473	rs78072813	6.16522e-10	-0.569662	-1.00084	0.000187866	-1.17621	-1.01025	0.000187856	-1.17705	-1.01025
111442800	rs62526779	1.06509e-09	0.0114999	-1.03529	0.000100103	-1.78204	-1.03395	0.00010016	-1.78227	-1.03395
111443506	rs148603898	1.09396e-09	-1.51461e-10	-0.997046	0.000599208	-1.51461e-10	-1.02658	0.000599682	-1.51461e-10	-1.02658
111443742	rs7006695	1.48642e-09	0.257441	-0.947914	0.000144155	-1.79149	-0.659815	0.000144241	-1.7917	-0.6598
111444455	rs6469308	7.31511e-10	-0.401274	-0.998214	0.000149629	-1.40621	-1.00782	0.000149642	-1.40691	-1.00782
111446267	rs35182400	4.71488e-10	-1.83871	-1.26951e-10	0.000383576	-1.47265	-1.26951e-10	0.000383952	-1.47246	-1.26951e-10
111447078	rs16880707	4.7065e-10	-1.84049	-1.26951e-10	0.000265363	-1.84109	-1.26951e-10	0.000265573	-1.84109	-1.26951e-10
111447455	rs76143671	5.9351e-10	-1.60855	-1.26951e-10	0.000326471	-1.63385	-1.26951e-10	0.000326746	-1.6338	-1.26951e-10
111447645	rs76731892	2.19046e-09	-1.51461e-10	-0.302733	0.000927917	-1.51461e-10	-0.589246	0.000928682	-1.51461e-10	-0.589212
111447963	rs16880713	6.46815e-10	-1.52254	-1.26951e-10	0.000347878	-1.57034	-1.26951e-10	0.000348153	-1.57034	-1.26951e-10
111448402	rs72672992	8.85101e-09	1.09369	-1.26951e-10	0.000457134	-1.29721	-1.26951e-10	0.000457365	-1.2975	-1.26951e-10
111448427	rs4552876	9.96157e-10	-0.110632	-0.980063	0.000111435	-1.71431	-0.994438	0.000111486	-1.71464	-0.99444
111448472	rs72672993	5.39323e-10	-1.70429	-1.26951e-10	0.000275212	-1.80465	-1.26951e-10	0.000275421	-1.80468	-1.26951e-10
111450985	rs73701421	7.14532e-10	-1.42297	-1.26951e-10	0.000265316	-1.84127	-1.26951e-10	0.000265527	-1.84126	-1.26951e-10
111452267	rs56243049	1.04904e-09	-1.03897	-1.26951e-10	0.000331602	-1.61825	-1.26951e-10	0.000331916	-1.6181	-1.26951e-10
111453025	rs76860489	8.03941e-10	-0.386392	-0.918683	0.000257367	-1.29812	-0.573563	0.000257379	-1.29888	-0.573545
111454903	rs62526780	9.74041e-10	-0.0933022	-1.01984	0.00010001	-1.78334	-1.03358	0.000100068	-1.78355	-1.03358
111455605	rs16880715	1.17942e-09	-0.0454064	-0.876419	0.000178982	-1.73121	-0.503694	0.000179071	-1.73152	-0.503676
111456141	rs150878647	6.34661e-10	-1.54151	-1.26951e-10	0.000596541	-1.03104	-1.26951e-10	0.000596978	-1.0311	-1.26951e-10
111456750	rs10046630	5.21446e-10	-1.738	-1.26951e-10	0.0002858	-1.76689	-1.26951e-10	0.00028598	-1.76706	-1.26951e-10
111456806	rs10046631	3.01187e-10	-1.34746	-0.939413	0.00010045	-1.84028	-0.972249	0.000100529	-1.84028	-0.972249
111457175	rs12542501	1.48751e-07	4.94543	-1.03	0.000211137	-1.4228	-0.646882	0.000211369	-1.4225	-0.646871
111457766	rs117357655	1.13867e-09	-1.51461e-10	-0.956982	0.000672931	-1.51461e-10	-0.910546	0.000673472	-1.51461e-10	-0.910533
111458276	rs75483786	6.60706e-10	-1.50129	-1.26951e-10	0.000278522	-1.79269	-1.26951e-10	0.000278703	-1.79283	-1.26951e-10
111458665	rs17390371	3.2649e-10	-1.72522	-0.480983	0.000207393	-1.60399	-0.483584	0.000207499	-1.60427	-0.483584
111459226	rs186291442	5.49497e-10	-1.6856	-1.26951e-10	0.000293232	-1.74123	-1.26951e-10	0.000293426	-1.74135	-1.26951e-10
111460027	rs10106136	2.68687e-06	7.15692	-0.347631	9.69925e-05	-1.81252	-1.03504	9.70775e-05	-1.81243	-1.03504
111462027	rs117659076	1.64814e-09	-1.51461e-10	-0.587197	0.00127474	-1.51461e-10	-0.271693	0.00127575	-1.51461e-10	-0.27169
111462136	rs4487731	6.5283e-08	3.23602	-0.144129	9.66236e-05	-1.82497	-1.0264	9.67045e-05	-1.82492	-1.0264
111463358	rs12155933	6.68414e-10	-1.48969	-1.26951e-10	0.00027734	-1.79694	-1.26951e-10	0.000277522	-1.79708	-1.26951e-10
111464432	rs66481762	8.15766e-10	-1.29047	-1.26951e-10	0.000275439	-1.80382	-1.26951e-10	0.000275624	-1.80394	-1.26951e-10
111465950	rs6995709	7.2349e-09	1.11668	-0.224606	9.96484e-05	-1.78595	-1.03459	9.97258e-05	-1.78597	-1.03459
111466025	rs147603820	6.68414e-10	-1.48969	-1.26951e-10	0.00027734	-1.79694	-1.26951e-10	0.000277522	-1.79708	-1.26951e-10
111467053	rs12680581	1.06369e-09	-1.51461e-10	-1.0251	0.00059417	-1.51461e-10	-1.03502	0.000594639	-1.51461e-10	-1.03502
111467493	rs62526782	1.43302e-08	1.57552	-1.26951e-10	0.000990902	-0.523572	-1.26951e-10	0.000989115	-0.526168	-1.26951e-10
111468172	rs10103911	2.74412e-06	7.20672	-0.376349	9.68818e-05	-1.81394	-1.03475	9.69667e-05	-1.81386	-1.03475
111468269	rs144751639	1.54549e-09	-1.51461e-10	-0.651506	0.000757024	-1.51461e-10	-0.792793	0.000757632	-1.51461e-10	-0.792782
111468937	rs111518312	6.68414e-10	-1.48969	-1.26951e-10	0.00027734	-1.79694	-1.26951e-10	0.000277522	-1.79708	-1.26951e-10
111469701	rs4319062	4.11015e-08	2.6292	-1.26951e-10	0.000313643	-1.67393	-1.26951e-10	0.000313997	-1.67359	-1.26951e-10
111470045	rs4496942	6.87592e-09	1.20721	-0.366035	0.000102643	-1.75532	-1.03561	0.000102722	-1.75534	-1.03561
111470323	rs78135316	6.82968e-10	-1.46815	-1.26951e-10	0.000275346	-1.80416	-1.26951e-10	0.000275529	-1.80429	-1.26951e-10
111470378	rs76565480	7.54191e-10	-1.36895	-1.26951e-10	0.000326825	-1.63276	-1.26951e-10	0.00032711	-1.63268	-1.26951e-10
111470839	rs75355554	6.90962e-10	-1.45652	-1.26951e-10	0.000274369	-1.80772	-1.26951e-10	0.000274553	-1.80783	-1.26951e-10
111471061	rs73314791	5.43978e-10	-1.69569	-1.26951e-10	0.000267312	-1.83377	-1.26951e-10	0.000267521	-1.83378	-1.26951e-10
111471071	rs116871946	4.94502e-10	-1.79105	-1.26951e-10	0.000469634	-1.27023	-1.26951e-10	0.000469922	-1.27041	-1.26951e-10
111471166	rs62526783	0.00558982	13.0249	1.42469	0.000125827	-1.64918	-0.938099	0.00012594	-1.64908	-0.938096
111471516	rs76873757	1.08544e-09	-1.51461e-10	-1.00486	0.000595879	-1.51461e-10	-1.03215	0.00059635	-1.51461e-10	-1.03215
111472014	rs36043959	0.0205982	14.5112	1.24268	0.000141674	-1.49752	-0.971141	0.000141795	-1.49745	-0.971139
111472473	rs11784003	7.60942e-10	-1.36004	-1.26951e-10	0.000267067	-1.83469	-1.26951e-10	0.000267264	-1.83474	-1.26951e-10
111474325	rs117317185	1.0821e-09	-1.51461e-10	-1.00794	0.00059646	-1.51461e-10	-1.03118	0.000596932	-1.51461e-10	-1.03118
111475829	rs72672996	7.45415e-08	3.22451	-1.26951e-10	0.000531965	-1.14561	-1.26951e-10	0.000532139	-1.14608	-1.26951e-10
111476214	rs146476522	5.38664e-10	-1.70551	-1.26951e-10	0.000504517	-1.19859	-1.26951e-10	0.000504878	-1.19866	-1.26951e-10
111476291	rs7815044	2.0116e-06	5.19853	1.32131	0.000134953	-1.56013	-0.957131	0.00013504	-1.56028	-0.957128
111476477	rs16880726	9.98629e-10	-1.08822	-1.26951e-10	0.000266582	-1.83651	-1.26951e-10	0.000266783	-1.83654	-1.26951e-10
111476741	rs7815859	0.0223555	14.6135	1.22225	0.000143224	-1.48255	-0.975224	0.000143348	-1.48248	-0.975222
111477134	rs7838140	1.82856e-06	5.19853	1.22591	0.000132513	-1.56013	-0.975374	0.000132598	-1.56028	-0.975372
111478321	rs13267290	0.0213148	14.5112	1.27688	0.000142655	-1.49752	-0.964236	0.000142778	-1.49745	-0.964234
111479206	rs117042580	3.44703e-09	0.150669	-1.26951e-10	0.00104748	-0.468045	-1.26951e-10	0.00104901	-0.467375	-1.26951e-10
111481733	rs16880731	5.57024e-10	-1.67199	-1.26951e-10	0.000266426	-1.83709	-1.26951e-10	0.000266636	-1.83709	-1.26951e-10
111481995	rs16880734	5.50472e-10	-1.68383	-1.26951e-10	0.000266991	-1.83497	-1.26951e-10	0.000267201	-1.83498	-1.26951e-10
111483782	rs34137090	0.0212842	14.5623	1.22434	0.000141841	-1.49008	-0.977408	0.000141963	-1.49001	-0.977406
111484516	rs13261067	5.54805e-10	-1.67598	-1.26951e-10	0.000266602	-1.83643	-1.26951e-10	0.000266812	-1.83644	-1.26951e-10
111485050	rs78287915	4.71388e-08	2.76625	-1.26951e-10	0.000483774	-1.24057	-1.26951e-10	0.000483953	-1.24099	-1.26951e-10
111485761	rs36068923	0.0174943	14.3471	1.24345	0.000138113	-1.52096	-0.973157	0.000138231	-1.5209	-0.973155
111486859	rs78742932	5.11609e-10	-1.75704	-1.26951e-10	0.000281514	-1.782	-1.26951e-10	0.000281718	-1.78207	-1.26951e-10
111486909	rs71526757	2.63729e-08	3.21873	-1.03324	9.98265e-05	-1.78393	-1.03483	9.99074e-05	-1.78391	-1.03483
111487292	rs4621780	0.00011388	9.10432	1.45173	0.000143733	-1.52112	-0.933112	0.000143853	-1.52108	-0.933109
111487468	rs4642619	0.02023	14.5623	1.17354	0.000140716	-1.49008	-0.985371	0.000140837	-1.49001	-0.985369
111488227	rs76623639	8.12068e-10	-1.29502	-1.26951e-10	0.000350786	-1.56201	-1.26951e-10	0.00035103	-1.56211	-1.26951e-10
111489302	rs34183176	0.0215555	14.5623	1.237	0.000142293	-1.49008	-0.974226	0.000142415	-1.49001	-0.974224
111489464	rs72673002	5.26737e-10	-0.693683	-1.03422	0.000113143	-1.66968	-1.02385	0.000113282	-1.66925	-1.02385
111489800	rs4404887	0.000122868	9.10185	1.53017	0.000150463	-1.49205	-0.916421	0.000150591	-1.49199	-0.916418
111489831	rs9650041	9.15472e-10	-1.17516	-1.26951e-10	0.000269223	-1.82665	-1.26951e-10	0.00026942	-1.82671	-1.26951e-10
111492306	rs72674903	5.4256e-10	-1.6983	-1.26951e-10	0.000268557	-1.82913	-1.26951e-10	0.000268753	-1.82919	-1.26951e-10
111493342	rs13264696	9.05862e-10	-1.18571	-1.26951e-10	0.000269649	-1.82507	-1.26951e-10	0.000269845	-1.82513	-1.26951e-10
111493397	rs10092632	2.32153e-06	5.32747	1.33566	0.000134806	-1.56746	-0.950886	0.000134891	-1.56763	-0.950884
111493605	rs10092899	2.27459e-06	5.35151	1.2912	0.00014385	-1.49426	-0.959156	0.000143938	-1.49444	-0.959154
111494579	rs117217908	9.48703e-09	1.16308	-1.26951e-10	0.000308019	-1.69203	-1.26951e-10	0.000308259	-1.69204	-1.26951e-10
111495105	rs35314202	5.3906e-10	-1.70477	-1.26951e-10	0.000268357	-1.82987	-1.26951e-10	0.000268568	-1.82988	-1.26951e-10
111495249	rs7002308	0.0249683	14.6251	1.32117	0.000149076	-1.45579	-0.961941	0.000149205	-1.45572	-0.961939
111495677	rs7002942	0.0240687	14.6135	1.29609	0.0001448	-1.48255	-0.964283	0.000144925	-1.48248	-0.964281
111496660	rs71526759	2.97648e-08	3.33444	-1.02796	0.000100967	-1.77102	-1.03637	0.000101049	-1.771	-1.03637
111498025	rs7018126	0.000128751	9.10432	1.57447	0.000146737	-1.52112	-0.912432	0.000146858	-1.52108	-0.912429
111498521	rs4735157	0.000123698	9.10432	1.53444	0.000146464	-1.52112	-0.91429	0.000146586	-1.52108	-0.914287
111498941	rs75243947	5.35522e-10	-1.71136	-1.26951e-10	0.00040315	-1.42288	-1.26951e-10	0.000403497	-1.42281	-1.26951e-10
111499725	rs6986210	0.0212575	14.5112	1.27419	0.000142126	-1.49752	-0.967952	0.000142248	-1.49745	-0.96795
111500641	rs143410394	1.54219e-09	-1.51461e-10	-0.653642	0.000989527	-1.51461e-10	-0.524961	0.000990312	-1.51461e-10	-0.524959
111501034	rs13270632	5.39126e-10	-1.70465	-1.26951e-10	0.000269575	-1.82534	-1.26951e-10	0.000269785	-1.82535	-1.26951e-10
111501500	rs78050072	5.01202e-10	-1.77759	-1.26951e-10	0.000287166	-1.76213	-1.26951e-10	0.00028737	-1.76221	-1.26951e-10
111501541	rs4439097	2.46357e-06	5.47997	1.24255	0.000146287	-1.4656	-0.971025	0.000146375	-1.46578	-0.971023
111502137	rs34372269	8.78206e-10	-1.21672	-1.26951e-10	0.000271087	-1.81975	-1.26951e-10	0.000271281	-1.81983	-1.26951e-10
111502852	rs72674907	7.03685e-08	3.1669	-1.26951e-10	0.000446006	-1.32186	-1.26951e-10	0.000446168	-1.32228	-1.26951e-10
111503007	rs185349432	1.5126e-09	-1.51461e-10	-0.673016	0.0010699	-1.51461e-10	-0.446866	0.0010708	-1.51461e-10	-0.446814
111503740	rs6999731	8.78206e-10	-1.21672	-1.26951e-10	0.000271087	-1.81975	-1.26951e-10	0.000271281	-1.81983	-1.26951e-10
111503988	rs80210254	4.9081e-10	-1.79854	-1.26951e-10	0.000365403	-1.52119	-1.26951e-10	0.000365681	-1.52122	-1.26951e-10
111504149	rs147812574	1.05242e-09	-1.51461e-10	-1.03575	0.000601158	-1.51461e-10	-1.02333	0.000601633	-1.51461e-10	-1.02333
111504897	rs72674909	3.36991e-08	2.43062	-1.26951e-10	0.000358899	-1.53915	-1.26951e-10	0.000359066	-1.53947	-1.26951e-10
111504942	rs36004920	8.69332e-10	-1.22688	-1.26951e-10	0.000271612	-1.81781	-1.26951e-10	0.000271806	-1.81789	-1.26951e-10
111505925	rs6994168	2.9635e-10	-1.29219	-1.01087	9.67331e-05	-1.82341	-1.02682	9.68018e-05	-1.82349	-1.02682
111506565	rs6995307	0.0255529	14.6705	1.29896	0.000146103	-1.4741	-0.963779	0.000146229	-1.47403	-0.963777
111506979	rs6999792	0.0264349	14.7218	1.28152	0.000146784	-1.4664	-0.966826	0.00014691	-1.46633	-0.966824
111508571	rs7835980	8.35407e-10	-1.26668	-1.26951e-10	0.000273953	-1.80923	-1.26951e-10	0.000274145	-1.80932	-1.26951e-10
111508697	rs7836126	8.60617e-10	-1.23695	-1.26951e-10	0.000272161	-1.81579	-1.26951e-10	0.000272354	-1.81587	-1.26951e-10
111509589	rs4364607	8.5206e-10	-1.24694	-1.26951e-10	0.000272735	-1.81369	-1.26951e-10	0.000272927	-1.81377	-1.26951e-10
111509813	rs13264567	2.62541e-06	5.58726	1.19889	0.000137851	-1.51483	-0.981189	0.000137936	-1.51501	-0.981187
111510162	rs117127474	1.95821e-08	1.88777	-1.26951e-10	0.0013578	-0.208569	-1.26951e-10	0.00135466	-0.21167	-1.26951e-10
111510799	rs10096710	0.0254285	14.6135	1.35105	0.000145924	-1.48255	-0.956554	0.000146049	-1.48248	-0.956552
111511043	rs35355486	0.0278698	14.7218	1.33438	0.000147383	-1.4664	-0.962751	0.00014751	-1.46633	-0.962749
111511123	rs6983428	2.50207e-06	5.4538	1.28423	0.000141033	-1.50729	-0.9659	0.000141122	-1.50746	-0.965897
111512136	rs9297433	3.90044e-07	4.87793	0.00147882	0.000123805	-1.58839	-1.01509	0.000123881	-1.58857	-1.01509
111512333	rs117771392	1.11933e-09	-1.51461e-10	-0.974111	0.000599916	-1.51461e-10	-1.0254	0.00060039	-1.51461e-10	-1.0254
111513030	rs60590905	1.79851e-08	1.8027	-1.26951e-10	0.000274358	-1.80775	-1.26951e-10	0.000274613	-1.80762	-1.26951e-10
111513094	rs187309516	9.92053e-09	1.20776	-1.26951e-10	0.000311142	-1.68194	-1.26951e-10	0.000311384	-1.68195	-1.26951e-10
111513400	rs11991945	6.22754e-10	-1.56045	-1.26951e-10	0.000265794	-1.83947	-1.26951e-10	0.000266005	-1.83946	-1.26951e-10
111513550	rs62526787	1.87052e-08	1.84196	-1.26951e-10	0.00027542	-1.80389	-1.26951e-10	0.000275678	-1.80374	-1.26951e-10
111513850	rs11774955	6.38112e-10	-1.53609	-1.26951e-10	0.000277682	-1.79571	-1.26951e-10	0.000277865	-1.79584	-1.26951e-10
111514205	rs75919057	6.26453e-10	-1.55453	-1.26951e-10	0.000661048	-0.928361	-1.26951e-10	0.000661519	-0.92844	-1.26951e-10
111514248	rs7009218	9.50674e-07	4.81045	0.959871	0.000119745	-1.63004	-1.00679	0.000119822	-1.63019	-1.00678
111515368	rs62526788	1.05946e-08	1.2735	-1.26951e-10	0.000265709	-1.83979	-1.26951e-10	0.000265927	-1.83976	-1.26951e-10
111515424	rs34885613	0.000100431	9.37289	1.05749	0.000129226	-1.57576	-0.984869	0.000129308	-1.57592	-0.984868
111515545	rs72674913	6.95357e-10	-0.483486	-0.96669	0.000152013	-1.58218	-0.816037	0.000152218	-1.58166	-0.816005
111516517	rs10113806	0.00874782	13.9702	0.927301	0.000125579	-1.57723	-1.01202	0.000125683	-1.5772	-1.01202
111517635	rs35639161	0.00860253	13.9702	0.910553	0.000125349	-1.57723	-1.01385	0.000125453	-1.5772	-1.01385
111518434	rs13265247	6.22754e-10	-1.56045	-1.26951e-10	0.000265794	-1.83947	-1.26951e-10	0.000266005	-1.83946	-1.26951e-10
111519450	rs6469310	0.00574442	13.5496	0.927301	0.00011923	-1.62912	-1.01202	0.000119328	-1.62909	-1.01202
111519765	rs6469311	2.19706e-05	7.7851	1.12552	0.000113682	-1.70506	-0.983715	0.000113773	-1.70506	-0.983714
111519986	rs7832811	2.0744e-05	7.73654	1.11663	0.000112878	-1.71079	-0.985095	0.000112968	-1.71078	-0.985094
111520670	rs4439100	2.18061e-05	7.73654	1.16656	0.000113077	-1.71079	-0.983335	0.000113167	-1.71078	-0.983333
111521865	rs6985117	2.01882e-05	7.69294	1.13307	0.000112071	-1.71583	-0.987219	0.000112161	-1.71583	-0.987218
111521907	rs71526761	6.13402e-10	-1.57558	-1.26951e-10	0.000266023	-1.8386	-1.26951e-10	0.000266236	-1.8386	-1.26951e-10
111522124	rs4424233	2.0113e-05	7.68921	1.13307	0.000114719	-1.69248	-0.987219	0.000114812	-1.69247	-0.987218
111522649	rs113542096	6.58677e-10	-1.50437	-1.26951e-10	0.000274597	-1.80688	-1.26951e-10	0.000274782	-1.807	-1.26951e-10
111522935	rs11985998	1.79163e-05	7.50523	1.20139	0.000110959	-1.73654	-0.976482	0.000111048	-1.73654	-0.976481
111523924	rs13270567	0.0087464	13.8145	1.08279	0.000125078	-1.59701	-0.996234	0.000125181	-1.59698	-0.996233
111524367	rs13272325	5.47367e-10	-1.68948	-1.26951e-10	0.000266748	-1.83588	-1.26951e-10	0.000266955	-1.8359	-1.26951e-10
111524368	rs13272069	5.49288e-10	-1.68598	-1.26951e-10	0.000290049	-1.75214	-1.26951e-10	0.000290265	-1.75219	-1.26951e-10
111524375	rs62526829	1.55495e-08	1.65718	-1.26951e-10	0.000271268	-1.81908	-1.26951e-10	0.000271512	-1.81897	-1.26951e-10
111524740	rs74648432	6.60013e-10	-1.50234	-1.26951e-10	0.000271893	-1.81678	-1.26951e-10	0.000272126	-1.81671	-1.26951e-10
111524864	rs7001495	2.3999e-05	7.69294	1.30598	0.000115351	-1.71583	-0.958372	0.000115443	-1.71583	-0.95837
111525870	rs16880769	6.07037e-10	-1.58601	-1.26951e-10	0.000265391	-1.84098	-1.26951e-10	0.000265602	-1.84098	-1.26951e-10
111526519	rs142427686	5.00997e-10	-1.778	-1.26951e-10	0.000379734	-1.48272	-1.26951e-10	0.000380018	-1.48276	-1.26951e-10
111527144	rs142050749	1.64833e-09	-1.51461e-10	-0.587084	0.00127467	-1.51461e-10	-0.271745	0.00127569	-1.51461e-10	-0.27174
111527527	rs113898134	1.68182e-08	1.73561	-1.26951e-10	0.000272674	-1.81391	-1.26951e-10	0.000272924	-1.81379	-1.26951e-10
111530239	rs7821660	2.43089e-05	7.64462	1.36713	0.000115856	-1.72132	-0.948519	0.000115948	-1.72132	-0.948518
111530486	rs67159506	6.00771e-10	-1.59639	-1.26951e-10	0.000265319	-1.84126	-1.26951e-10	0.000265529	-1.84126	-1.26951e-10
111532085	rs13262894	2.33974e-05	7.59644	1.3771	0.000115647	-1.72669	-0.944957	0.000115739	-1.72668	-0.944955
111532588	rs144061883	4.88754e-10	-1.80274	-1.26951e-10	0.000278587	-1.79246	-1.26951e-10	0.000278816	-1.79243	-1.26951e-10
111533331	rs73316466	5.56662e-10	-1.67264	-1.26951e-10	0.000268389	-1.82975	-1.26951e-10	0.000268598	-1.82976	-1.26951e-10
111533799	rs58445806	5.52535e-10	-1.68008	-1.26951e-10	0.000274942	-1.80563	-1.26951e-10	0.000275151	-1.80566	-1.26951e-10
111534146	rs139285104	2.11402e-08	1.96433	-1.26951e-10	0.00466171	1.02495	-1.26951e-10	0.00467062	1.02607	-1.26951e-10
111534657	rs79732399	4.96439e-10	-1.78714	-1.26951e-10	0.000281493	-1.78208	-1.26951e-10	0.000281719	-1.78207	-1.26951e-10
111535253	rs35909617	5.80028e-10	-1.63152	-1.26951e-10	0.000275966	-1.80191	-1.26951e-10	0.000276171	-1.80196	-1.26951e-10
111535617	rs7820821	1.75831e-05	7.24503	1.44282	0.000128614	-1.6318	-0.933572	0.000128716	-1.6318	-0.93357
111536312	rs141063145	1.06659e-08	1.2802	-1.26951e-10	0.000466868	-1.27614	-1.26951e-10	0.000467411	-1.27577	-1.26951e-10
111536392	rs11997242	5.63517e-10	-1.6604	-1.26951e-10	0.000274209	-1.8083	-1.26951e-10	0.000274419	-1.80832	-1.26951e-10
111536566	rs143128089	2.9482e-09	-1.51461e-10	-0.00565068	0.00234652	-1.51461e-10	0.338499	0.00234847	-1.51461e-10	0.338541
111536716	rs11990209	7.51949e-10	-1.37193	-1.26951e-10	0.000283328	-1.77558	-1.26951e-10	0.000283574	-1.77551	-1.26951e-10
111536742	rs185302252	5.55121e-10	-1.67541	-1.26951e-10	0.000280516	-1.78556	-1.26951e-10	0.000280712	-1.78565	-1.26951e-10
111537691	rs62526830	1.49581e-08	1.61841	-1.26951e-10	0.000270132	-1.82328	-1.26951e-10	0.000270373	-1.82318	-1.26951e-10
111538227	rs11995877	5.63517e-10	-1.6604	-1.26951e-10	0.000274209	-1.8083	-1.26951e-10	0.000274419	-1.80832	-1.26951e-10
111538735	rs13255000	5.63517e-10	-1.6604	-1.26951e-10	0.000274209	-1.8083	-1.26951e-10	0.000274419	-1.80832	-1.26951e-10
111539033	rs62526831	1.45754e-08	1.59249	-1.26951e-10	0.000269639	-1.82511	-1.26951e-10	0.000269878	-1.82501	-1.26951e-10
111539106	rs16880778	1.45754e-08	1.59249	-1.26951e-10	0.000269639	-1.82511	-1.26951e-10	0.000269878	-1.82501	-1.26951e-10
111539429	rs62526832	1.43785e-08	1.57889	-1.26951e-10	0.00026939	-1.82603	-1.26951e-10	0.000269628	-1.82593	-1.26951e-10
111539679	rs11993254	1.40708e-05	6.99465	1.47036	0.000121143	-1.69912	-0.926095	0.000121241	-1.69911	-0.926093
111539792	rs62526833	1.4204e-08	1.56668	-1.26951e-10	0.000269173	-1.82683	-1.26951e-10	0.00026941	-1.82674	-1.26951e-10
111539891	rs62526834	1.43785e-08	1.57889	-1.26951e-10	0.00026939	-1.82603	-1.26951e-10	0.000269628	-1.82593	-1.26951e-10
111540498	rs62526835	1.4204e-08	1.56668	-1.26951e-10	0.000269173	-1.82683	-1.26951e-10	0.00026941	-1.82674	-1.26951e-10
111541733	rs61404187	1.4204e-08	1.56668	-1.26951e-10	0.000269173	-1.82683	-1.26951e-10	0.00026941	-1.82674	-1.26951e-10
111543178	rs4077446	1.4204e-08	1.56668	-1.26951e-10	0.000269173	-1.82683	-1.26951e-10	0.00026941	-1.82674	-1.26951e-10
111543667	rs9942808	5.53993e-10	-1.67745	-1.26951e-10	0.000276379	-1.80041	-1.26951e-10	0.000276591	-1.80044	-1.26951e-10
111544017	rs11985542	5.44871e-10	-1.69405	-1.26951e-10	0.000278867	-1.79145	-1.26951e-10	0.000279079	-1.79148	-1.26951e-10
111544989	rs112112576	5.20334e-10	-1.74013	-1.26951e-10	0.000331052	-1.61991	-1.26951e-10	0.000331296	-1.61997	-1.26951e-10
111545138	rs9297434	1.75129e-05	7.08417	1.59968	0.000126724	-1.68757	-0.892608	0.000126826	-1.68756	-0.892605
111545305	rs9297435	1.20938e-05	6.70049	1.6131	0.000122912	-1.72126	-0.889459	0.000123019	-1.72119	-0.889457
111545900	rs13279172	0.00224468	12.2775	1.25974	0.000111548	-1.74087	-0.966863	0.00011164	-1.74084	-0.966861
111546300	rs35530507	0.00067878	11.4338	0.907431	0.000110747	-1.71621	-0.998727	0.000110847	-1.7161	-0.998726
111546388	rs7002413	5.92388e-10	-1.61044	-1.26951e-10	0.000270145	-1.82323	-1.26951e-10	0.00027035	-1.82326	-1.26951e-10
111547789	rs4735158	0.00301223	12.6762	1.15518	0.000114935	-1.68844	-0.989375	0.00011503	-1.68841	-0.989374
111547813	rs16880800	5.31844e-10	-1.71825	-1.26951e-10	0.000278754	-1.79186	-1.26951e-10	0.000278967	-1.79189	-1.26951e-10
111548853	rs79561728	4.70399e-10	-1.84102	-1.26951e-10	0.000302798	-1.70912	-1.26951e-10	0.00030303	-1.70915	-1.26951e-10
111549206	rs9297436	2.29977e-05	7.40312	1.55319	0.00012588	-1.6723	-0.914555	0.00012598	-1.67231	-0.914552
111549604	rs16880802	5.37711e-10	-1.70728	-1.26951e-10	0.000276928	-1.79843	-1.26951e-10	0.00027714	-1.79846	-1.26951e-10
111550439	rs4599783	2.45059e-05	7.49483	1.525	0.000129354	-1.63903	-0.920609	0.000129458	-1.63902	-0.920607
111550547	rs17391603	2.94905e-05	7.99011	1.21487	0.000113938	-1.71549	-0.971041	0.000114017	-1.71559	-0.97104
111550702	rs4599784	0.00268596	12.5274	1.18927	0.000113767	-1.70336	-0.984669	0.000113861	-1.70333	-0.984668
111552144	rs66555851	0.00272327	12.5752	1.15535	0.000113728	-1.69865	-0.98973	0.000113822	-1.69862	-0.989729
111552338	rs117402917	5.7417e-10	-1.64167	-1.26951e-10	0.00027025	-1.82284	-1.26951e-10	0.00027047	-1.82282	-1.26951e-10
111552557	rs13254795	2.77616e-05	7.70982	1.43474	0.000137949	-1.55614	-0.939161	0.000138058	-1.55615	-0.939159
111553549	rs11778703	7.15486e-10	-1.42164	-1.26951e-10	0.000280217	-1.78662	-1.26951e-10	0.00028048	-1.78648	-1.26951e-10
111553679	rs16880808	5.41798e-10	-1.69971	-1.26951e-10	0.000275789	-1.80255	-1.26951e-10	0.000276	-1.80258	-1.26951e-10
111554872	rs13280801	5.33765e-10	-1.71465	-1.26951e-10	0.000278129	-1.7941	-1.26951e-10	0.000278342	-1.79413	-1.26951e-10
111555308	rs4386954	2.65929e-05	7.45554	1.64601	0.000129854	-1.67061	-0.885168	0.000129957	-1.67061	-0.885165
111556136	rs62526839	1.55434e-08	1.65679	-1.26951e-10	0.000270908	-1.82041	-1.26951e-10	0.000271152	-1.8203	-1.26951e-10
111557027	rs6469312	1.47553e-08	1.60475	-1.26951e-10	0.000269869	-1.82425	-1.26951e-10	0.000270109	-1.82415	-1.26951e-10
111557094	rs726685	5.39736e-10	-1.70352	-1.26951e-10	0.000276351	-1.80052	-1.26951e-10	0.000276562	-1.80054	-1.26951e-10
111557212	rs7841274	1.49581e-08	1.61841	-1.26951e-10	0.000270132	-1.82328	-1.26951e-10	0.000270373	-1.82318	-1.26951e-10
111557299	rs13268467	3.42918e-05	8.18561	1.17021	0.000115165	-1.69582	-0.980009	0.000115243	-1.69593	-0.980007
111557475	rs187151833	4.20507e-09	0.349445	-1.26951e-10	0.0003252	-1.63775	-1.26951e-10	0.00032552	-1.63756	-1.26951e-10
111557570	rs4128381	1.53314e-08	1.64306	-1.26951e-10	0.000270624	-1.82146	-1.26951e-10	0.000270867	-1.82135	-1.26951e-10
111557843	rs4128382	1.47553e-08	1.60475	-1.26951e-10	0.000269869	-1.82425	-1.26951e-10	0.000270109	-1.82415	-1.26951e-10
111558106	rs117249190	1.19696e-07	3.69811	-1.26951e-10	0.000666573	-0.920038	-1.26951e-10	0.000667031	-0.920143	-1.26951e-10
111558174	rs62526841	1.47553e-08	1.60475	-1.26951e-10	0.000269869	-1.82425	-1.26951e-10	0.000270109	-1.82415	-1.26951e-10
111558924	rs13250442	5.29957e-10	-1.7218	-1.26951e-10	0.000279394	-1.78956	-1.26951e-10	0.000279607	-1.78959	-1.26951e-10
111559103	rs13251031	5.27153e-10	-1.72711	-1.26951e-10	0.000282941	-1.77695	-1.26951e-10	0.000283153	-1.77699	-1.26951e-10
111559188	rs62526842	1.47553e-08	1.60475	-1.26951e-10	0.000269869	-1.82425	-1.26951e-10	0.000270109	-1.82415	-1.26951e-10
111560551	rs117457745	1.97758e-09	-1.51461e-10	-0.404971	0.00087046	-1.51461e-10	-0.653166	0.000871175	-1.51461e-10	-0.653136
111561505	rs16880831	0.00259791	12.5274	1.15594	0.000112978	-1.70336	-0.99163	0.000113072	-1.70333	-0.991629
111561814	rs16880833	1.45754e-08	1.59249	-1.26951e-10	0.000269639	-1.82511	-1.26951e-10	0.000269878	-1.82501	-1.26951e-10
111561979	rs62526843	1.45754e-08	1.59249	-1.26951e-10	0.000269639	-1.82511	-1.26951e-10	0.000269878	-1.82501	-1.26951e-10
111562264	rs6993169	1.45754e-08	1.59249	-1.26951e-10	0.000269639	-1.82511	-1.26951e-10	0.000269878	-1.82501	-1.26951e-10
111562304	rs13265535	5.31844e-10	-1.71825	-1.26951e-10	0.000278754	-1.79186	-1.26951e-10	0.000278967	-1.79189	-1.26951e-10
111562819	rs74482879	1.43785e-08	1.57889	-1.26951e-10	0.00026939	-1.82603	-1.26951e-10	0.000269628	-1.82593	-1.26951e-10
111562938	rs79836452	5.00137e-10	-1.77972	-1.26951e-10	0.000295164	-1.73466	-1.26951e-10	0.000295386	-1.73469	-1.26951e-10
111563316	rs11994178	5.3572e-10	-1.71099	-1.26951e-10	0.000277521	-1.79629	-1.26951e-10	0.000277733	-1.79632	-1.26951e-10
111563468	rs13273764	5.31844e-10	-1.71825	-1.26951e-10	0.000278754	-1.79186	-1.26951e-10	0.000278967	-1.79189	-1.26951e-10
111563726	rs7845363	1.43785e-08	1.57889	-1.26951e-10	0.00026939	-1.82603	-1.26951e-10	0.000269628	-1.82593	-1.26951e-10
111563903	rs80080371	1.0581e-09	-1.51461e-10	-1.03037	0.000742661	-1.51461e-10	-0.811949	0.000743255	-1.51461e-10	-0.811939
111564307	rs13248717	1.90001e-05	7.24966	1.51569	0.000121521	-1.69751	-0.924588	0.000121618	-1.69751	-0.924586
111565711	rs16880839	1.44768e-08	1.5857	-1.26951e-10	0.000271008	-1.82004	-1.26951e-10	0.00027125	-1.81994	-1.26951e-10
111567651	rs13278891	5.26286e-10	-1.72876	-1.26951e-10	0.000280724	-1.78482	-1.26951e-10	0.000280938	-1.78485	-1.26951e-10
111567783	rs13279857	5.245e-10	-1.73215	-1.26951e-10	0.000281413	-1.78236	-1.26951e-10	0.000281627	-1.78239	-1.26951e-10
111567822	rs116868706	1.20888e-07	3.70802	-1.26951e-10	0.000669274	-0.915994	-1.26951e-10	0.000669734	-0.916099	-1.26951e-10
111568197	rs13252314	5.26286e-10	-1.72876	-1.26951e-10	0.000280724	-1.78482	-1.26951e-10	0.000280938	-1.78485	-1.26951e-10
111568286	rs13253273	5.26286e-10	-1.72876	-1.26951e-10	0.000280724	-1.78482	-1.26951e-10	0.000280938	-1.78485	-1.26951e-10
111568635	rs143232191	4.98577e-10	-1.78284	-1.26951e-10	0.000265355	-1.84112	-1.26951e-10	0.000265565	-1.84112	-1.26951e-10
111569521	rs10092244	8.11105e-05	8.50993	1.70679	0.000176985	-1.34841	-0.897713	0.000177133	-1.34837	-0.89771
111569951	rs62526844	1.53314e-08	1.64306	-1.26951e-10	0.000270624	-1.82146	-1.26951e-10	0.000270867	-1.82135	-1.26951e-10
111570645	rs77830483	4.98124e-10	-1.78375	-1.26951e-10	0.000500835	-1.20591	-1.26951e-10	0.000501147	-1.20608	-1.26951e-10
111571237	rs72674930	3.72809e-08	2.53164	-1.26951e-10	0.000360414	-1.53493	-1.26951e-10	0.000360579	-1.53527	-1.26951e-10
111571550	rs13250438	0.0671344	15.5777	1.35761	0.000135323	-1.54219	-0.97233	0.000135441	-1.54211	-0.972329
111571921	rs77679095	1.06095e-08	1.2749	-1.26951e-10	0.00609267	1.29265	-1.26951e-10	0.00607711	1.28931	-1.26951e-10
111572122	rs13274273	2.88191e-09	-0.0283936	-1.26951e-10	0.000269698	-1.82488	-1.26951e-10	0.000269911	-1.82489	-1.26951e-10
111572193	rs7828750	5.22665e-10	-1.73566	-1.26951e-10	0.000283505	-1.77496	-1.26951e-10	0.000283719	-1.77499	-1.26951e-10
111572755	rs145694316	1.61998e-09	-0.604429	-1.26951e-10	0.000645674	-0.951893	-1.26951e-10	0.000644845	-0.953969	-1.26951e-10
111573474	rs118055940	1.95387e-09	-0.417032	-1.26951e-10	0.000505546	-1.19655	-1.26951e-10	0.000505794	-1.19685	-1.26951e-10
111573641	rs35921369	3.07265e-09	0.0356958	-1.26951e-10	0.000267259	-1.83397	-1.26951e-10	0.000267468	-1.83398	-1.26951e-10
111573937	rs113199181	5.47482e-10	-1.68927	-1.26951e-10	0.000486779	-1.23438	-1.26951e-10	0.000487151	-1.23441	-1.26951e-10
111575206	rs1494243	5.29957e-10	-1.7218	-1.26951e-10	0.000279394	-1.78956	-1.26951e-10	0.000279607	-1.78959	-1.26951e-10
111575511	rs76730699	2.70302e-09	-1.51461e-10	-0.092477	0.0010955	-1.51461e-10	-0.42322	0.00109641	-1.51461e-10	-0.423183
111576073	rs73320482	5.22748e-10	-1.7355	-1.26951e-10	0.000282119	-1.77986	-1.26951e-10	0.000282333	-1.77989	-1.26951e-10
111576689	rs13280766	0.0590241	15.4754	1.33126	0.000133339	-1.55548	-0.973817	0.000133455	-1.5554	-0.973815
111576851	rs67856195	5.22748e-10	-1.7355	-1.26951e-10	0.000282119	-1.77986	-1.26951e-10	0.000282333	-1.77989	-1.26951e-10
111577614	rs118185235	4.8047e-10	-1.81984	-1.26951e-10	0.000266409	-1.83715	-1.26951e-10	0.000266618	-1.83716	-1.26951e-10
111578094	rs34642482	5.22748e-10	-1.7355	-1.26951e-10	0.000282119	-1.77986	-1.26951e-10	0.000282333	-1.77989	-1.26951e-10
111578478	rs35697720	5.29067e-10	-1.72349	-1.26951e-10	0.000278532	-1.79265	-1.26951e-10	0.000278745	-1.79268	-1.26951e-10
111578730	rs34872913	0.000762708	11.1513	1.30646	0.000132234	-1.56631	-0.971307	0.000132318	-1.56647	-0.971305
111579239	rs11997872	5.22748e-10	-1.7355	-1.26951e-10	0.000282119	-1.77986	-1.26951e-10	0.000282333	-1.77989	-1.26951e-10
111580170	rs1494232	5.25281e-10	-1.73067	-1.26951e-10	0.000281108	-1.78345	-1.26951e-10	0.000281322	-1.78348	-1.26951e-10
111580570	rs10086619	0.0892121	15.8324	1.38725	0.00014072	-1.50801	-0.967405	0.000140843	-1.50793	-0.967404
111580622	rs10086732	7.43091e-05	8.47242	1.65672	0.000167192	-1.39022	-0.91282	0.000167328	-1.3902	-0.912817
111581359	rs117687590	6.04003e-10	-1.59102	-1.26951e-10	0.000276493	-1.8	-1.26951e-10	0.000276721	-1.79997	-1.26951e-10
111581847	rs1389671	5.22748e-10	-1.7355	-1.26951e-10	0.000282119	-1.77986	-1.26951e-10	0.000282333	-1.77989	-1.26951e-10
111582040	rs77392599	1.52972e-09	-1.51461e-10	-0.661761	0.00110455	-1.51461e-10	-0.414994	0.00110548	-1.51461e-10	-0.414943
111582995	rs10113345	8.73456e-05	8.65256	1.63822	0.000179204	-1.3169	-0.916758	0.000179354	-1.31686	-0.916755
111584146	rs36110122	5.26286e-10	-1.72876	-1.26951e-10	0.000280724	-1.78482	-1.26951e-10	0.000280938	-1.78485	-1.26951e-10
111584188	rs117282734	1.16755e-09	-1.51461e-10	-0.931938	0.000789627	-1.51461e-10	-0.750627	0.000790253	-1.51461e-10	-0.750626
111584631	rs4735159	6.75386e-05	8.42357	1.61004	0.000164515	-1.40039	-0.918793	0.000164649	-1.40038	-0.91879
111586155	rs13277548	5.22748e-10	-1.7355	-1.26951e-10	0.000282119	-1.77986	-1.26951e-10	0.000282333	-1.77989	-1.26951e-10
111586510	rs58672526	5.21028e-10	-1.7388	-1.26951e-10	0.000282841	-1.7773	-1.26951e-10	0.000283056	-1.77733	-1.26951e-10
111587121	rs13252162	5.21028e-10	-1.7388	-1.26951e-10	0.000282841	-1.7773	-1.26951e-10	0.000283056	-1.77733	-1.26951e-10
111589806	rs202026106	2.56919e-09	-1.51461e-10	-0.143256	0.00115419	-1.51461e-10	-0.371034	0.00115519	-1.51461e-10	-0.370962
111590211	rs35035583	8.22015e-05	8.559	1.67109	0.000176762	-1.33766	-0.909728	0.000176909	-1.33762	-0.909725
111590383	rs35322508	5.39913e-05	8.14211	1.66762	0.000158449	-1.44888	-0.907874	0.000158578	-1.44886	-0.907872
111591248	rs7007378	1.4204e-08	1.56668	-1.26951e-10	0.000269173	-1.82683	-1.26951e-10	0.00026941	-1.82674	-1.26951e-10
111592025	rs10100041	9.17952e-05	8.60326	1.73721	0.000181882	-1.32788	-0.890951	0.000182034	-1.32784	-0.890948
111592072	rs7460087	9.08875e-05	8.60326	1.72727	0.00018147	-1.32788	-0.89322	0.000181621	-1.32784	-0.893217
111592314	rs1494233	8.69521e-05	8.559	1.72727	0.000179704	-1.33766	-0.89322	0.000179854	-1.33762	-0.893217
111592526	rs4637794	9.54803e-05	8.65256	1.72727	0.000183472	-1.3169	-0.89322	0.000183626	-1.31686	-0.893217
111593141	rs6469313	8.77206e-05	8.559	1.73607	0.000179584	-1.33766	-0.893888	0.000179734	-1.33762	-0.893885
111593882	rs7825323	4.89635e-05	8.05096	1.66103	0.000155229	-1.46679	-0.910502	0.000155355	-1.46676	-0.910499
111594425	rs12677768	0.00103908	11.466	1.301	0.000138675	-1.51892	-0.971135	0.000138762	-1.51909	-0.971132
111595409	rs6469314	7.66099e-05	8.42357	1.73607	0.000168664	-1.40039	-0.893888	0.000168801	-1.40038	-0.893885
111595769	rs4486175	5.19341e-10	-1.74204	-1.26951e-10	0.00028358	-1.77469	-1.26951e-10	0.000283795	-1.77473	-1.26951e-10
111595776	rs4602862	8.68533e-05	8.559	1.72613	0.000179181	-1.33766	-0.896133	0.000179331	-1.33762	-0.89613
111596577	rs17392088	0.000956919	11.3926	1.29206	0.000136907	-1.53026	-0.97262	0.000136993	-1.53043	-0.972618
111597408	rs1353211	8.77206e-05	8.559	1.73607	0.000179584	-1.33766	-0.893888	0.000179734	-1.33762	-0.893885
111597875	rs10096014	8.85099e-05	8.559	1.74503	0.00017995	-1.33766	-0.891851	0.000180101	-1.33762	-0.891848
111597995	rs80001085	5.26975e-10	-1.72745	-1.26951e-10	0.000413333	-1.39793	-1.26951e-10	0.000413646	-1.39797	-1.26951e-10
111598096	rs12675948	0.0485029	15.2663	1.34402	0.000130157	-1.57992	-0.973524	0.00013027	-1.57985	-0.973523
111598824	rs16880887	5.19341e-10	-1.74204	-1.26951e-10	0.00028358	-1.77469	-1.26951e-10	0.000283795	-1.77473	-1.26951e-10
111598943	rs187347318	8.56539e-09	-1.51461e-10	1.06088	0.0042573	-1.51461e-10	0.934203	0.00426098	-1.51461e-10	0.934275
111599207	rs4321975	8.34716e-05	8.47242	1.773	0.000171837	-1.39022	-0.885421	0.000171976	-1.3902	-0.885418
111599271	rs13249019	9.51399e-05	8.60326	1.773	0.00018289	-1.32788	-0.885421	0.000183043	-1.32784	-0.885418
111600446	rs34880112	5.26286e-10	-1.72876	-1.26951e-10	0.000280724	-1.78482	-1.26951e-10	0.000280938	-1.78485	-1.26951e-10
111600532	rs7009912	9.19375e-05	8.559	1.78302	0.000181534	-1.33766	-0.88309	0.000181685	-1.33762	-0.883087
111600595	rs6989639	0.000100957	8.65258	1.78302	0.000189814	-1.29305	-0.88309	0.000189971	-1.29302	-0.883087
111600899	rs6469315	9.60985e-05	8.60326	1.78302	0.000183317	-1.32788	-0.88309	0.00018347	-1.32784	-0.883087
111600991	rs7825105	5.05764e-05	8.05096	1.69344	0.000156844	-1.46679	-0.900153	0.000156971	-1.46676	-0.90015
111601159	rs16880899	1.38434e-08	1.54096	-1.26951e-10	0.000268734	-1.82846	-1.26951e-10	0.00026897	-1.82838	-1.26951e-10
111601659	rs35495230	0.00105446	11.4131	1.36859	0.000139162	-1.52711	-0.95944	0.000139249	-1.52728	-0.959438
111601741	rs17392372	0.00110269	11.466	1.36042	0.000140102	-1.51892	-0.960895	0.00014019	-1.51909	-0.960893
111601857	rs117738230	1.15214e-07	3.65994	-1.26951e-10	0.000656304	-0.935564	-1.26951e-10	0.000656755	-0.935668	-1.26951e-10
111602201	rs113206866	5.62834e-10	-1.66162	-1.26951e-10	0.000296484	-1.7302	-1.26951e-10	0.000296662	-1.73039	-1.26951e-10
111602314	rs13260906	9.68052e-05	8.559	1.83461	0.00018448	-1.33766	-0.866989	0.000184635	-1.33762	-0.866984
111602994	rs11776016	6.07813e-10	-1.58473	-1.26951e-10	0.000496641	-1.21432	-1.26951e-10	0.000496895	-1.2146	-1.26951e-10
111603123	rs2088034	0.0506365	15.2182	1.43515	0.00013176	-1.58584	-0.955367	0.000131875	-1.58576	-0.955364
111603503	rs75741277	5.21028e-10	-1.7388	-1.26951e-10	0.000282841	-1.7773	-1.26951e-10	0.000283056	-1.77733	-1.26951e-10
111603824	rs4595101	0.000114907	8.70198	1.86306	0.00019178	-1.30581	-0.860027	0.000191941	-1.30577	-0.860022
111604017	rs191712311	3.65376e-09	-1.51461e-10	0.208911	0.00157044	-1.51461e-10	-0.0630769	0.00157182	-1.51461e-10	-0.0629897
111605194	rs11988759	9.90452e-05	8.559	1.85749	0.000185515	-1.33766	-0.861398	0.00018567	-1.33762	-0.861393
111605212	rs11992558	8.7382e-05	8.42357	1.86763	0.00017467	-1.40039	-0.858897	0.000174812	-1.40038	-0.858892
111606077	rs139828744	3.6626e-09	-1.51461e-10	0.211328	0.0015738	-1.51461e-10	-0.0609398	0.00157518	-1.51461e-10	-0.0608525
111606336	rs150916076	1.21151e-09	-1.51461e-10	-0.894974	0.000657459	-1.51461e-10	-0.933806	0.000657979	-1.51461e-10	-0.933806
111606917	rs7828456	0.000105544	8.60326	1.87678	0.000188233	-1.32788	-0.85663	0.00018839	-1.32784	-0.856626
111607147	rs4269512	0.000105544	8.60326	1.87678	0.000188233	-1.32788	-0.85663	0.00018839	-1.32784	-0.856626
111607468	rs62528173	1.2192e-08	1.41394	-1.26951e-10	0.000266942	-1.83516	-1.26951e-10	0.000267169	-1.8351	-1.26951e-10
111607634	rs13276609	0.0538582	15.2182	1.49683	0.000133281	-1.58584	-0.943888	0.000133397	-1.58576	-0.943885
111607943	rs16892519	5.17687e-10	-1.74523	-1.26951e-10	0.000284336	-1.77203	-1.26951e-10	0.000284552	-1.77206	-1.26951e-10
111608015	rs16892522	0.00011426	8.66325	1.89614	0.000192413	-1.31075	-0.851798	0.000192575	-1.3107	-0.851793
111608237	rs13250165	0.000107607	8.60326	1.89614	0.000189144	-1.32788	-0.851798	0.000189303	-1.32784	-0.851793
111608434	rs13250780	0.0543165	15.2182	1.5053	0.000133498	-1.58584	-0.942263	0.000133614	-1.58576	-0.94226
111609000	rs7008795	9.95747e-05	8.51649	1.90533	0.00017978	-1.38097	-0.849486	0.000179926	-1.38095	-0.849482
111609469	rs11992948	5.19341e-10	-1.74204	-1.26951e-10	0.00028358	-1.77469	-1.26951e-10	0.000283795	-1.77473	-1.26951e-10
111610208	rs13270291	0.000114089	8.65256	1.90533	0.000191674	-1.3169	-0.849486	0.000191835	-1.31686	-0.849482
111610383	rs12679851	0.00116272	11.4131	1.46632	0.00014248	-1.52711	-0.935881	0.000142569	-1.52728	-0.935878
111610692	rs12679933	0.000120152	8.70198	1.90769	0.000194613	-1.30581	-0.845365	0.000194776	-1.30577	-0.845361
111611048	rs147905477	4.3787e-09	-1.51461e-10	0.389907	0.00110854	-1.51461e-10	-0.411392	0.00110943	-1.51461e-10	-0.411374
111611499	rs7814305	0.000134301	8.79621	1.92478	0.000198983	-1.28441	-0.844558	0.00019915	-1.28437	-0.844553
111611907	rs7016455	5.14316e-10	-1.75176	-1.26951e-10	0.000285979	-1.76627	-1.26951e-10	0.000286195	-1.76631	-1.26951e-10
111612359	rs138593398	7.37918e-08	3.2144	-1.26951e-10	0.000550831	-1.11076	-1.26951e-10	0.000551216	-1.11085	-1.26951e-10
111612360	rs34077261	4.74268e-10	-1.83283	-1.26951e-10	0.000304297	-1.70419	-1.26951e-10	0.000304522	-1.70424	-1.26951e-10
111613586	rs6984924	5.15903e-10	-1.74868	-1.26951e-10	0.000285187	-1.76904	-1.26951e-10	0.000285403	-1.76908	-1.26951e-10
111614589	rs10104961	0.000117556	8.65256	1.93527	0.000192783	-1.3169	-0.843718	0.000192945	-1.31686	-0.843714
111614642	rs66906875	5.15903e-10	-1.74868	-1.26951e-10	0.000285187	-1.76904	-1.26951e-10	0.000285403	-1.76908	-1.26951e-10
111614818	rs10090417	0.000117556	8.65256	1.93527	0.000192783	-1.3169	-0.843718	0.000192945	-1.31686	-0.843714
111614965	rs7012481	0.000117556	8.65256	1.93527	0.000192783	-1.3169	-0.843718	0.000192945	-1.31686	-0.843714
111615297	rs6995161	5.17687e-10	-1.74523	-1.26951e-10	0.000284336	-1.77203	-1.26951e-10	0.000284552	-1.77206	-1.26951e-10
111615400	rs150635729	3.92168e-09	-1.51461e-10	0.279675	0.00102273	-1.51461e-10	-0.491961	0.00102355	-1.51461e-10	-0.491944
111615743	rs6469316	5.17687e-10	-1.74523	-1.26951e-10	0.000284336	-1.77203	-1.26951e-10	0.000284552	-1.77206	-1.26951e-10
111616532	rs6980765	5.17687e-10	-1.74523	-1.26951e-10	0.000284336	-1.77203	-1.26951e-10	0.000284552	-1.77206	-1.26951e-10
111617553	rs62528175	1.04149e-09	-1.04619	-1.26951e-10	0.000274877	-1.80587	-1.26951e-10	0.000275036	-1.80608	-1.26951e-10
111618037	rs34517324	6.85162e-10	-1.46495	-1.26951e-10	0.000265746	-1.83965	-1.26951e-10	0.000265958	-1.83964	-1.26951e-10
111618107	rs1494242	1.0786e-05	6.30281	1.89635	0.000144558	-1.59498	-0.853533	0.000144677	-1.59495	-0.853528
111620054	rs16880919	0.0714044	15.5178	1.47921	0.000142589	-1.51371	-0.948508	0.000142712	-1.51364	-0.948505
111620218	rs6469317	1.21915e-05	6.47306	1.84859	0.000150242	-1.54463	-0.865311	0.000150365	-1.54461	-0.865307
111620778	rs11991599	7.43677e-10	-1.38299	-1.26951e-10	0.000267659	-1.83247	-1.26951e-10	0.000267874	-1.83246	-1.26951e-10
111621137	rs1552880	2.41552e-08	0.897699	1.19996	0.000514869	-1.76606	0.587784	0.000515106	-1.76644	0.587837
111621265	rs7007361	0.0714044	15.5178	1.47921	0.000142589	-1.51371	-0.948508	0.000142712	-1.51364	-0.948505
111621403	rs10089323	1.25159e-05	6.47306	1.87485	0.000151745	-1.54463	-0.85536	0.000151868	-1.54461	-0.855356
111622603	rs1494234	1.17616e-05	6.42805	1.8577	0.000149309	-1.55308	-0.863087	0.000149431	-1.55306	-0.863082
111622977	rs6989319	1.24986e-05	6.47306	1.87347	0.000151161	-1.54463	-0.859213	0.000151284	-1.54461	-0.859209
111623556	rs10104648	1.10742e-05	6.34287	1.88266	0.000147887	-1.5688	-0.85694	0.000148007	-1.56879	-0.856935
111623745	rs7821574	1.08013e-05	6.34287	1.8577	0.00014698	-1.5688	-0.863087	0.0001471	-1.56879	-0.863082
111623767	rs112774367	1.37747e-09	-0.766597	-1.26951e-10	0.00159981	-0.0445487	-1.26951e-10	0.00160035	-0.0450022	-1.26951e-10
111623895	rs7824927	7.62421e-10	-1.3581	-1.26951e-10	0.000268117	-1.83077	-1.26951e-10	0.000268332	-1.83075	-1.26951e-10
111624043	rs117133253	1.08621e-09	-1.51461e-10	-1.00415	0.000599195	-1.51461e-10	-1.0266	0.000599669	-1.51461e-10	-1.0266
111624134	rs1494235	9.81403e-09	1.19697	-1.26951e-10	0.000265382	-1.84102	-1.26951e-10	0.000265595	-1.84101	-1.26951e-10
111624563	rs4089010	7.61635e-10	-1.35913	-1.26951e-10	0.000268618	-1.8289	-1.26951e-10	0.000268834	-1.82888	-1.26951e-10
111624750	rs11997449	1.07324e-05	6.38764	1.80653	0.000146374	-1.56058	-0.875436	0.000146493	-1.56057	-0.875432
111625324	rs10112075	1.09114e-05	6.34287	1.86785	0.000147347	-1.5688	-0.860598	0.000147466	-1.56879	-0.860593
111625614	rs34385996	0.0013798	11.7066	1.344	0.00015315	-1.42818	-0.962596	0.000153239	-1.42839	-0.962593
111626061	rs1494236	1.03561e-05	6.34287	1.81561	0.000145491	-1.5688	-0.873271	0.000145609	-1.56879	-0.873266
111626162	rs1494237	9.06597e-06	6.19972	1.82572	0.000138449	-1.62084	-0.870847	0.000138558	-1.62085	-0.870843
111626655	rs7006232	1.03561e-05	6.34287	1.81561	0.000145491	-1.5688	-0.873271	0.000145609	-1.56879	-0.873266
111627068	rs34921000	0.0401465	15.0127	1.40851	0.000131761	-1.57989	-0.961312	0.000131874	-1.57983	-0.961309
111627075	rs35915779	3.5446e-09	0.178581	-1.26951e-10	0.000265347	-1.84115	-1.26951e-10	0.000265557	-1.84115	-1.26951e-10
111627180	rs11985995	7.67617e-10	-1.35131	-1.26951e-10	0.000268963	-1.82762	-1.26951e-10	0.000269179	-1.8276	-1.26951e-10
111627267	rs138276870	2.8634e-09	-1.51461e-10	-0.0348345	0.00197475	-1.51461e-10	0.166007	0.00197648	-1.51461e-10	0.166093
111627288	rs10955539	9.66531e-06	6.29823	1.79123	0.000143484	-1.5769	-0.879062	0.000143601	-1.57688	-0.879058
111627430	rs62528178	7.31463e-09	0.903031	-1.26951e-10	0.000266572	-1.83654	-1.26951e-10	0.000266769	-1.8366	-1.26951e-10
111627835	rs10095875	9.37917e-06	6.25815	1.80125	0.000142796	-1.58408	-0.876692	0.000142912	-1.58407	-0.876688
111628388	rs1353207	8.31519e-06	6.20362	1.73537	0.00013542	-1.62512	-0.88869	0.000135529	-1.62511	-0.888686
111628625	rs1353208	9.46428e-06	6.25815	1.81028	0.000143103	-1.58408	-0.874543	0.000143219	-1.58407	-0.874539
111628745	rs1353209	7.67819e-10	-1.35105	-1.26951e-10	0.000268586	-1.82902	-1.26951e-10	0.0002688	-1.82901	-1.26951e-10
111629421	rs4376475	0.00123974	11.5906	1.353	0.000150348	-1.44823	-0.961004	0.000150436	-1.44844	-0.961001
111629767	rs6984880	9.37917e-06	6.25815	1.80125	0.000142796	-1.58408	-0.876692	0.000142912	-1.58407	-0.876688
111629802	rs6984516	7.91211e-06	6.08806	1.80125	0.000134542	-1.64362	-0.876692	0.00013465	-1.64362	-0.876688
111629898	rs6988550	9.83417e-06	6.25815	1.84862	0.000144954	-1.58408	-0.861691	0.000145072	-1.58407	-0.861687
111630960	rs11993780	1.84366e-07	2.9524	1.17768	0.000161393	-1.44839	-0.889949	0.000161473	-1.44869	-0.889951
111631522	rs11990174	7.92596e-10	-1.31929	-1.26951e-10	0.000270521	-1.82184	-1.26951e-10	0.00027074	-1.82182	-1.26951e-10
111632949	rs62528180	1.37659e-08	1.53535	-1.26951e-10	0.000268913	-1.8278	-1.26951e-10	0.000269148	-1.82772	-1.26951e-10
111633212	rs7015010	4.33008e-06	6.12522	1.16127	0.000159834	-1.44117	-0.906878	0.000159947	-1.44125	-0.906881
111633642	rs7015828	8.12834e-10	-1.29407	-1.26951e-10	0.000271907	-1.81673	-1.26951e-10	0.000272127	-1.81671	-1.26951e-10
111633923	rs34713421	0.00095879	11.94	0.746551	0.000207614	-1.10029	-0.986217	0.000207674	-1.10079	-0.986219
111634273	rs13282411	4.07938e-06	6.0812	1.14566	0.000157677	-1.45099	-0.910647	0.000157789	-1.45107	-0.91065
111634503	rs62528181	9.58044e-09	1.17288	-1.26951e-10	0.000265331	-1.84121	-1.26951e-10	0.000265543	-1.8412	-1.26951e-10
111635070	rs34406760	0.000841864	11.8237	0.732829	0.000201666	-1.12708	-0.988497	0.000201727	-1.12757	-0.988499
111635212	rs6987732	8.06198e-10	-1.30227	-1.26951e-10	0.000271442	-1.81844	-1.26951e-10	0.000271661	-1.81842	-1.26951e-10
111635283	rs7007822	3.81577e-06	6.03729	1.12276	0.000155306	-1.46069	-0.916098	0.000155417	-1.46077	-0.916101
111635516	rs7008151	3.19006e-06	5.87366	1.10729	0.000143904	-1.53332	-0.919727	0.000144004	-1.5334	-0.91973
111635715	rs35856466	0.000571897	11.4779	0.691996	0.000185442	-1.20443	-0.995016	0.000185503	-1.20489	-0.995017
111635765	rs7008570	3.92584e-06	6.0812	1.10729	0.000156252	-1.45099	-0.919727	0.000156362	-1.45107	-0.91973
111636078	rs6992656	3.19006e-06	5.87366	1.10729	0.000143904	-1.53332	-0.919727	0.000144004	-1.5334	-0.91973
111636091	rs75165426	6.02106e-10	-1.59417	-1.26951e-10	0.000273136	-1.81222	-1.26951e-10	0.000273365	-1.81217	-1.26951e-10
111636663	rs7824276	3.05488e-06	5.83035	1.10729	0.000142671	-1.54192	-0.919727	0.000142771	-1.54201	-0.91973
111636762	rs16880926	7.92596e-10	-1.31929	-1.26951e-10	0.000270521	-1.82184	-1.26951e-10	0.00027074	-1.82182	-1.26951e-10
111636950	rs13276325	3.05488e-06	5.83035	1.10729	0.000142671	-1.54192	-0.919727	0.000142771	-1.54201	-0.91973
111637860	rs11991686	2.96243e-06	5.79149	1.11543	0.000141855	-1.54956	-0.917824	0.000141955	-1.54964	-0.917827
111637891	rs74361296	9.58044e-09	1.17288	-1.26951e-10	0.000265331	-1.84121	-1.26951e-10	0.000265543	-1.8412	-1.26951e-10
111638689	rs13251639	0.000810619	11.94	0.578677	0.000202547	-1.10029	-1.01092	0.000202606	-1.10079	-1.01093
111638794	rs13251985	2.73833e-06	5.87162	0.956642	0.00014446	-1.49642	-0.952768	0.000144563	-1.49649	-0.95277
111639094	rs17393287	0.000716662	11.8237	0.571814	0.000197025	-1.12708	-1.01178	0.000197084	-1.12757	-1.01178
111639619	rs35692703	0.000743924	11.861	0.571814	0.000198718	-1.11852	-1.01178	0.000198777	-1.11901	-1.01178
111639653	rs7009966	9.47207e-09	1.1615	-1.26951e-10	0.000265315	-1.84127	-1.26951e-10	0.000265527	-1.84126	-1.26951e-10
111639659	rs34485821	8.47618e-10	-1.25217	-1.26951e-10	0.0002745	-1.80724	-1.26951e-10	0.000274723	-1.80721	-1.26951e-10
111639975	rs16880927	8.06198e-10	-1.30227	-1.26951e-10	0.000271442	-1.81844	-1.26951e-10	0.000271661	-1.81842	-1.26951e-10
111640443	rs140484942	1.03017e-08	1.24546	-1.26951e-10	0.000346134	-1.57536	-1.26951e-10	0.000346372	-1.57547	-1.26951e-10
111640914	rs11994690	2.6019e-06	5.82832	0.948832	0.000142922	-1.50553	-0.954361	0.000143024	-1.5056	-0.954364
111641489	rs13279944	1.32195e-07	3.79743	-1.26951e-10	0.000337737	-1.59992	-1.26951e-10	0.000337959	-1.60005	-1.26951e-10
111642122	rs12681997	0.000677351	11.7864	0.55268	0.000194905	-1.13558	-1.0141	0.000194964	-1.13607	-1.0141
111643350	rs11991593	8.54539e-10	-1.24404	-1.26951e-10	0.000274132	-1.80858	-1.26951e-10	0.000274355	-1.80856	-1.26951e-10
111643489	rs10955540	2.50179e-06	5.83329	0.904623	0.000144884	-1.48311	-0.963149	0.000144986	-1.48319	-0.963152
111643508	rs10955541	2.3945e-06	5.78946	0.904623	0.00014053	-1.51362	-0.963149	0.00014063	-1.51369	-0.963152
111643944	rs13256485	0.000481603	11.4779	0.520157	0.000181264	-1.20443	-1.0178	0.000181324	-1.20489	-1.0178
111643982	rs10104068	2.37796e-06	5.78946	0.897691	0.000140342	-1.51362	-0.964491	0.000140442	-1.51369	-0.964493
111644699	rs76002156	9.62593e-10	-1.12497	-1.26951e-10	0.000295963	-1.73195	-1.26951e-10	0.000296225	-1.73186	-1.26951e-10
111645187	rs10505145	0.000490359	11.5147	0.501348	0.000182368	-1.19636	-1.0198	0.000182427	-1.19682	-1.01981
111646032	rs117628534	4.70383e-10	-1.84105	-1.26951e-10	0.000266916	-1.83525	-1.26951e-10	0.000267133	-1.83523	-1.26951e-10
111646053	rs11994475	2.33154e-06	5.82832	0.83912	0.000139944	-1.50553	-0.97542	0.000140044	-1.5056	-0.975422
111646201	rs11987363	1.52812e-06	5.42013	0.824816	0.000124683	-1.61844	-0.977977	0.000124772	-1.61851	-0.977979
111646626	rs11987479	2.29843e-06	5.82832	0.824816	0.000139587	-1.50553	-0.977977	0.000139686	-1.5056	-0.977979
111646733	rs11994670	1.57581e-06	5.45762	0.818061	0.00012536	-1.61183	-0.979168	0.000125449	-1.61191	-0.97917
111647187	rs4275208	1.53172e-06	5.45762	0.789681	0.000124748	-1.61183	-0.984063	0.000124837	-1.61191	-0.984065
111647323	rs76907106	5.0021e-10	-1.77957	-1.26951e-10	0.000484469	-1.23913	-1.26951e-10	0.000484741	-1.23937	-1.26951e-10
111647664	rs1472250	1.89684e-06	5.69957	0.76153	0.00013448	-1.53204	-0.988738	0.000134576	-1.53211	-0.988739
111648187	rs11989354	2.05523e-10	-1.7882	-0.88084	0.000108742	-1.83327	-0.899943	0.000108824	-1.8333	-0.899943
111648754	rs7840882	5.92981e-09	0.693147	-1.26951e-10	0.000265599	-1.8402	-1.26951e-10	0.0002658	-1.84024	-1.26951e-10
111649375	rs2351182	6.2285e-07	5.10225	0.245212	0.000147407	-1.44722	-0.981767	0.000147517	-1.44727	-0.981766
111649429	rs11997623	9.95768e-10	-1.09109	-1.26951e-10	0.000283268	-1.7758	-1.26951e-10	0.000283498	-1.77577	-1.26951e-10
111649680	rs6996931	1.85801e-09	-0.346221	-0.121119	0.00030496	-1.80571	0.103706	0.000305259	-1.80556	0.103736
111650388	rs60679001	1.02543e-09	-1.06173	-1.26951e-10	0.000285792	-1.76692	-1.26951e-10	0.000286025	-1.7669	-1.26951e-10
111651546	rs35477724	9.37911e-10	-1.15095	-1.26951e-10	0.000279818	-1.78805	-1.26951e-10	0.000280046	-1.78802	-1.26951e-10
111651874	rs62528205	5.10499e-09	0.543373	-1.26951e-10	0.00326771	0.669658	-1.26951e-10	0.00326096	0.666798	-1.26951e-10
111652574	rs6984552	1.0055e-09	-1.08136	-1.26951e-10	0.000284089	-1.7729	-1.26951e-10	0.00028432	-1.77288	-1.26951e-10
111653308	rs34526441	1.0055e-09	-1.08136	-1.26951e-10	0.000284089	-1.7729	-1.26951e-10	0.00028432	-1.77288	-1.26951e-10
111653314	rs34945017	1.04602e-09	-1.04186	-1.26951e-10	0.000287577	-1.7607	-1.26951e-10	0.000287812	-1.76067	-1.26951e-10
111653713	rs16880943	0.000313949	11.7171	-0.146949	0.000447384	-0.288107	-1.03066	0.000447377	-0.288913	-1.03066
111654829	rs16880946	1.0055e-09	-1.08136	-1.26951e-10	0.000284089	-1.7729	-1.26951e-10	0.00028432	-1.77288	-1.26951e-10
111655680	rs118056122	1.87502e-09	-1.51461e-10	-0.458226	0.000752852	-1.51461e-10	-0.79832	0.00075345	-1.51461e-10	-0.798316
111656157	rs117451890	3.69665e-08	2.52317	-1.26951e-10	0.015544	2.22924	-1.26951e-10	0.0154114	2.21988	-1.26951e-10
111656235	rs34991511	0.000246639	11.5184	-0.189522	0.000417217	-0.354885	-1.0337	0.000417218	-0.355674	-1.0337
111657556	rs16880947	1.0055e-09	-1.08136	-1.26951e-10	0.000284089	-1.7729	-1.26951e-10	0.00028432	-1.77288	-1.26951e-10
111657799	rs16880951	9.95768e-10	-1.09109	-1.26951e-10	0.000283268	-1.7758	-1.26951e-10	0.000283498	-1.77577	-1.26951e-10
111657868	rs17393840	9.23495e-10	-1.16644	-1.26951e-10	0.000279012	-1.79093	-1.26951e-10	0.000279243	-1.7909	-1.26951e-10
111657875	rs62528206	3.94066e-09	0.284504	-1.26951e-10	0.000272846	-1.81328	-1.26951e-10	0.000273013	-1.81346	-1.26951e-10
111658024	rs34235257	9.95768e-10	-1.09109	-1.26951e-10	0.000283268	-1.7758	-1.26951e-10	0.000283498	-1.77577	-1.26951e-10
111658091	rs1845420	6.07613e-07	5.18461	0.138079	0.000147625	-1.42741	-1.0001	0.000147735	-1.42746	-1.0001
111658125	rs62528207	3.94066e-09	0.284504	-1.26951e-10	0.000272846	-1.81328	-1.26951e-10	0.000273013	-1.81346	-1.26951e-10
111658436	rs6998792	9.95768e-10	-1.09109	-1.26951e-10	0.000283268	-1.7758	-1.26951e-10	0.000283498	-1.77577	-1.26951e-10
111659176	rs9643056	1.22902e-09	-1.51461e-10	-0.880626	0.000777055	-1.51461e-10	-0.766677	0.000777664	-1.51461e-10	-0.766685
111659275	rs117137106	1.2691e-09	-1.51461e-10	-0.848535	0.000686677	-1.51461e-10	-0.890324	0.000687232	-1.51461e-10	-0.890308
111660331	rs7820158	8.716e-10	-1.22427	-1.26951e-10	0.000274584	-1.80693	-1.26951e-10	0.000274807	-1.80691	-1.26951e-10
111660606	rs34379073	5.5991e-10	-1.66683	-1.26951e-10	0.000266838	-1.83555	-1.26951e-10	0.000267048	-1.83555	-1.26951e-10
111661278	rs35238090	8.41144e-10	-1.25984	-1.26951e-10	0.000272398	-1.81492	-1.26951e-10	0.000272618	-1.81491	-1.26951e-10
111661941	rs7838123	7.9933e-10	-1.31083	-1.26951e-10	0.000269703	-1.82487	-1.26951e-10	0.00026992	-1.82485	-1.26951e-10
111662265	rs4735160	0.000449036	12.115	-0.186938	0.000511372	-0.151543	-1.03355	0.000511346	-0.152384	-1.03355
111662441	rs35772751	9.48506e-10	-1.13971	-1.26951e-10	0.000279386	-1.78959	-1.26951e-10	0.000279613	-1.78957	-1.26951e-10
111663941	rs16880965	3.74575e-09	0.233776	-1.26951e-10	0.000274534	-1.80711	-1.26951e-10	0.000274696	-1.80731	-1.26951e-10
111664368	rs10505147	9.13205e-10	-1.17764	-1.26951e-10	0.00027663	-1.79951	-1.26951e-10	0.000276854	-1.79949	-1.26951e-10
111665054	rs74863399	1.28706e-09	-1.51461e-10	-0.834482	0.000689612	-1.51461e-10	-0.88606	0.000690169	-1.51461e-10	-0.886043
111665105	rs10505149	8.41144e-10	-1.25984	-1.26951e-10	0.000272398	-1.81492	-1.26951e-10	0.000272618	-1.81491	-1.26951e-10
111665189	rs10089409	3.45761e-09	0.153732	-1.26951e-10	0.000277617	-1.79595	-1.26951e-10	0.000277772	-1.79618	-1.26951e-10
111665920	rs34285191	0.000471048	12.1538	-0.177909	0.000518619	-0.138014	-1.033	0.000518591	-0.138858	-1.033
111666353	rs78589245	2.28107e-09	-1.51461e-10	-0.262203	0.00180042	-1.51461e-10	0.0735885	0.00180207	-1.51461e-10	0.0737103
111666798	rs11779104	5.3426e-10	-1.71372	-1.26951e-10	0.000266355	-1.83736	-1.26951e-10	0.000266555	-1.8374	-1.26951e-10
111667074	rs7846310	6.13314e-07	5.18461	0.147419	0.000147869	-1.42741	-0.998446	0.00014798	-1.42746	-0.998445
111667112	rs118037591	4.84228e-10	-1.81205	-1.26951e-10	0.000269441	-1.82584	-1.26951e-10	0.00026965	-1.82585	-1.26951e-10
111667925	rs13248958	9.48506e-10	-1.13971	-1.26951e-10	0.000279386	-1.78959	-1.26951e-10	0.000279613	-1.78957	-1.26951e-10
111668102	rs144220480	1.33839e-09	-1.51461e-10	-0.795375	0.000698819	-1.51461e-10	-0.872797	0.000699373	-1.51461e-10	-0.872795
111668505	rs13250757	7.92851e-10	-1.31896	-1.26951e-10	0.000269324	-1.82627	-1.26951e-10	0.00026954	-1.82626	-1.26951e-10
111671089	rs34555166	8.20077e-10	-1.2852	-1.26951e-10	0.00027099	-1.82011	-1.26951e-10	0.000271209	-1.82009	-1.26951e-10
111671190	rs1080305	0.000401006	11.9945	-0.179631	0.000490683	-0.193279	-1.03311	0.000490663	-0.194109	-1.03311
111672263	rs13272419	9.13205e-10	-1.17764	-1.26951e-10	0.00027663	-1.79951	-1.26951e-10	0.000276854	-1.79949	-1.26951e-10
111672325	rs186818988	3.50051e-09	-1.51461e-10	0.166063	0.00255734	-1.51461e-10	0.424536	0.00255944	-1.51461e-10	0.424565
111673039	rs6983816	4.73362e-10	-1.83474	-1.26951e-10	0.000279978	-1.78748	-1.26951e-10	0.000280168	-1.78759	-1.26951e-10
111673693	rs720966	8.16802e-07	5.46421	0.154346	0.000158778	-1.35749	-0.997197	0.000158895	-1.35754	-0.997197
111673699	rs720965	7.92851e-10	-1.31896	-1.26951e-10	0.000269324	-1.82627	-1.26951e-10	0.00026954	-1.82626	-1.26951e-10
111674068	rs79893819	5.04962e-09	-1.51461e-10	0.532468	0.00219534	-1.51461e-10	0.271905	0.00219712	-1.51461e-10	0.271925
111674402	rs62528208	3.78535e-09	0.244292	-1.26951e-10	0.000274168	-1.80845	-1.26951e-10	0.000274331	-1.80864	-1.26951e-10
111674630	rs16881002	0.000469435	12.1538	-0.181339	0.000518509	-0.138014	-1.03322	0.000518481	-0.138858	-1.03322
111674664	rs12541621	1.20564e-09	-1.51461e-10	-0.899837	0.000792968	-1.51461e-10	-0.746406	0.000793624	-1.51461e-10	-0.746369
111676464	rs117264078	7.57399e-10	-1.36471	-1.26951e-10	0.000586405	-1.04818	-1.26951e-10	0.000586954	-1.04803	-1.26951e-10
111677200	rs28519655	3.86203e-09	0.264348	-1.26951e-10	0.000273493	-1.81091	-1.26951e-10	0.000273658	-1.8111	-1.26951e-10
111677643	rs10101713	7.31386e-07	5.38434	0.123752	0.000154737	-1.37788	-1.00258	0.000154852	-1.37792	-1.00258
111677678	rs13254571	9.13205e-10	-1.17764	-1.26951e-10	0.00027663	-1.79951	-1.26951e-10	0.000276854	-1.79949	-1.26951e-10
111677923	rs73326105	8.3401e-10	-1.26835	-1.26951e-10	0.000271911	-1.81671	-1.26951e-10	0.00027213	-1.8167	-1.26951e-10
111679420	rs13271531	4.74428e-10	-1.83249	-1.26951e-10	0.00027836	-1.79327	-1.26951e-10	0.000278551	-1.79338	-1.26951e-10
111679614	rs6996577	9.13205e-10	-1.17764	-1.26951e-10	0.00027663	-1.79951	-1.26951e-10	0.000276854	-1.79949	-1.26951e-10
111680476	rs11991460	8.96803e-10	-1.19576	-1.26951e-10	0.0002754	-1.80396	-1.26951e-10	0.000275623	-1.80395	-1.26951e-10
111681660	rs1587014	8.48391e-10	-1.25126	-1.26951e-10	0.000272903	-1.81307	-1.26951e-10	0.000273124	-1.81305	-1.26951e-10
111682705	rs6996014	8.79332e-10	-1.21544	-1.26951e-10	0.000275164	-1.80482	-1.26951e-10	0.000275387	-1.8048	-1.26951e-10
111683718	rs12678413	0.000326205	11.7936	-0.185177	0.00045788	-0.262135	-1.03345	0.00045787	-0.262948	-1.03345
111684296	rs13254072	5.52453e-10	-1.68023	-1.26951e-10	0.000267574	-1.83279	-1.26951e-10	0.000267785	-1.8328	-1.26951e-10
111685201	rs143082435	1.25888e-09	-1.51461e-10	-0.856626	0.000665059	-1.51461e-10	-0.922312	0.000665596	-1.51461e-10	-0.922296
111685793	rs16881009	8.95171e-10	-1.19759	-1.26951e-10	0.000276379	-1.80041	-1.26951e-10	0.000276603	-1.80039	-1.26951e-10
111686501	rs11994387	9.30998e-10	-1.15834	-1.26951e-10	0.000278002	-1.79456	-1.26951e-10	0.000278227	-1.79454	-1.26951e-10
111687000	rs11995224	9.47145e-10	-1.14115	-1.26951e-10	0.000279277	-1.78998	-1.26951e-10	0.000279504	-1.78996	-1.26951e-10
111687071	rs13248174	9.66582e-10	-1.12083	-1.26951e-10	0.000280848	-1.78438	-1.26951e-10	0.000281076	-1.78435	-1.26951e-10
111687371	rs16881021	4.99641e-09	0.521873	-1.26951e-10	0.000267374	-1.83354	-1.26951e-10	0.00026756	-1.83364	-1.26951e-10
111687770	rs62528210	5.60602e-09	0.636996	-1.26951e-10	0.000265534	-1.84045	-1.26951e-10	0.000265736	-1.84048	-1.26951e-10
111688620	rs16881022	8.55754e-10	-1.24262	-1.26951e-10	0.000273426	-1.81116	-1.26951e-10	0.000273648	-1.81114	-1.26951e-10
111690975	rs13253192	1.42685e-09	-0.731378	-1.26951e-10	0.000320061	-1.65368	-1.26951e-10	0.00032034	-1.6536	-1.26951e-10
111691751	rs35429403	6.19242e-10	-1.5661	-1.26951e-10	0.000265304	-1.84131	-1.26951e-10	0.000265514	-1.84131	-1.26951e-10
111692351	rs10216707	2.00069e-08	2.9365	-1.02727	0.000100873	-1.78693	-1.02139	0.000100926	-1.78719	-1.0214
111693132	rs7819148	9.67785e-09	1.56767	-0.384674	0.000803818	0.214004	-0.946819	0.000805443	0.215214	-0.946801
111693242	rs13256480	1.61032e-09	-0.610414	-1.26951e-10	0.000337002	-1.6021	-1.26951e-10	0.000337299	-1.60201	-1.26951e-10
111694230	rs870637	3.74574e-09	0.233775	-1.26951e-10	0.000271321	-1.81888	-1.26951e-10	0.000271531	-1.8189	-1.26951e-10
111694657	rs2351320	2.32394e-08	3.09471	-1.0357	0.000101907	-1.7689	-1.02923	0.000101956	-1.76919	-1.02924
111695467	rs2220823	1.60665e-09	0.396666	-1.00936	9.69097e-05	-1.84038	-1.00803	9.69885e-05	-1.84035	-1.00804
111697069	rs375516153	4.52587e-09	-1.51461e-10	0.422965	0.00128224	-1.51461e-10	-0.265826	0.00128328	-1.51461e-10	-0.265803
111697107	rs10481058	1.70792e-08	2.7797	-1.02869	9.92018e-05	-1.80249	-1.02254	9.9258e-05	-1.80271	-1.02255
111697169	rs34267887	1.60161e-09	-0.615839	-1.26951e-10	0.000336198	-1.60449	-1.26951e-10	0.000336495	-1.6044	-1.26951e-10
111697504	rs10481059	1.7489e-08	2.80404	-1.02931	9.93431e-05	-1.80023	-1.02338	9.93988e-05	-1.80045	-1.02339
111697535	rs10481111	1.7489e-08	2.80404	-1.02931	9.93431e-05	-1.80023	-1.02338	9.93988e-05	-1.80045	-1.02339
111697594	rs16881028	1.66399e-09	-0.577628	-1.26951e-10	0.000341949	-1.58753	-1.26951e-10	0.000342252	-1.58743	-1.26951e-10
111697701	rs10505151	6.55138e-09	0.792831	-1.26951e-10	0.00029627	-1.73092	-1.26951e-10	0.000296492	-1.73096	-1.26951e-10
111698913	rs6981969	1.80489e-08	2.83488	-1.02864	9.97261e-05	-1.79728	-1.02248	9.97813e-05	-1.79751	-1.02248
111700014	rs57792399	1.66399e-09	-0.577628	-1.26951e-10	0.000341949	-1.58753	-1.26951e-10	0.000342252	-1.58743	-1.26951e-10
111700610	rs2131847	2.05489e-08	2.96395	-1.02799	0.000101151	-1.78396	-1.02161	0.000101204	-1.78423	-1.02162
111700742	rs35496562	2.05634e-07	4.23925	-1.26951e-10	0.000408431	-1.40987	-1.26951e-10	0.000408683	-1.41004	-1.26951e-10
111700879	rs10955543	1.39909e-09	0.262971	-1.014	9.70305e-05	-1.83438	-1.01278	9.71148e-05	-1.83429	-1.01279
111701049	rs937278	1.43316e-09	0.287035	-1.014	9.71113e-05	-1.83355	-1.01278	9.71961e-05	-1.83346	-1.01279
111701071	rs937279	1.28231e-09	0.175813	-1.014	9.77461e-05	-1.82703	-1.01278	9.78345e-05	-1.82691	-1.01279
111701407	rs73328011	1.66399e-09	-0.577628	-1.26951e-10	0.000341949	-1.58753	-1.26951e-10	0.000342252	-1.58743	-1.26951e-10
111701601	rs10107288	2.95246e-07	5.61692	-1.01596	0.000107163	-1.73482	-1.01301	0.000107209	-1.73518	-1.01302
111702110	rs16881031	1.23065e-08	2.44989	-1.0266	9.60674e-05	-1.83735	-1.01979	9.61361e-05	-1.83741	-1.0198
111703643	rs10109131	1.89889e-08	2.88432	-1.02731	0.000100394	-1.79237	-1.02071	0.000100449	-1.79261	-1.02072
111704467	rs62528212	4.05149e-09	0.31224	-1.26951e-10	0.000273722	-1.81007	-1.26951e-10	0.000273933	-1.8101	-1.26951e-10
111704563	rs2220822	1.7649e-07	5.10025	-1.01383	0.000101803	-1.7884	-1.01075	0.000101857	-1.78865	-1.01076
111705663	rs4735161	1.95282e-08	2.91162	-1.0266	0.00010077	-1.78955	-1.01979	0.000100824	-1.7898	-1.0198
111706119	rs62528213	4.08638e-09	0.320815	-1.26951e-10	0.000274007	-1.80903	-1.26951e-10	0.000274218	-1.80906	-1.26951e-10
111706203	rs192135626	1.30721e-09	-1.51461e-10	-0.818947	0.00075952	-1.51461e-10	-0.789501	0.000760155	-1.51461e-10	-0.789457
111706516	rs7840844	1.71516e-07	5.06795	-1.01012	0.000101922	-1.79118	-1.00679	0.000101977	-1.79143	-1.0068
111707229	rs62528214	4.71573e-10	-0.882558	-0.955968	0.000113935	-1.83116	-0.855396	0.000114009	-1.83131	-0.855389
111708039	rs11995209	2.7686e-07	5.54678	-1.01012	0.000106948	-1.74306	-1.00679	0.000106994	-1.7434	-1.0068
111709731	rs2055108	1.24422e-09	0.141754	-1.01009	9.90776e-05	-1.81751	-1.00878	9.91707e-05	-1.81735	-1.00879
111709802	rs1494240	2.16065e-08	3.01404	-1.02789	0.00010162	-1.77838	-1.02258	0.000101671	-1.77865	-1.02258
111709909	rs1494241	1.70604e-09	-0.552672	-1.26951e-10	0.000345819	-1.57627	-1.26951e-10	0.000346125	-1.57618	-1.26951e-10
111711195	rs118134080	1.02846e-07	3.54639	-1.26951e-10	0.00144656	-0.145248	-1.26951e-10	0.00144744	-0.145428	-1.26951e-10
111711197	rs10112109	2.98206e-09	1.02904	-1.02327	9.86842e-05	-1.80727	-1.02299	9.87433e-05	-1.80746	-1.023
111711247	rs7846423	1.61284e-09	-0.608851	-1.26951e-10	0.000344666	-1.57961	-1.26951e-10	0.000344973	-1.57951	-1.26951e-10
111711291	rs62528215	4.12378e-09	0.329926	-1.26951e-10	0.000279378	-1.78962	-1.26951e-10	0.00027959	-1.78965	-1.26951e-10
111713158	rs10112225	2.10904e-08	2.99285	-1.03088	0.000102792	-1.76338	-1.0261	0.000102841	-1.76369	-1.02611
111713168	rs10099110	1.679e-09	0.446973	-1.01562	9.61584e-05	-1.84092	-1.01527	9.62316e-05	-1.84094	-1.01528
111713352	rs11991227	1.51314e-09	-0.672661	-1.26951e-10	0.000323359	-1.64342	-1.26951e-10	0.000323647	-1.64332	-1.26951e-10
111713816	rs77732702	4.19954e-09	0.348129	-1.26951e-10	0.000280173	-1.78678	-1.26951e-10	0.000280386	-1.78681	-1.26951e-10
111714128	rs4286920	2.22212e-08	3.04561	-1.0314	0.000103421	-1.75655	-1.02683	0.000103469	-1.75688	-1.02684
111714208	rs117924008	5.38926e-09	0.597564	-1.26951e-10	0.000318514	-1.65852	-1.26951e-10	0.000318743	-1.65859	-1.26951e-10
111714422	rs11781395	1.64964e-09	-0.586291	-1.26951e-10	0.000335362	-1.60698	-1.26951e-10	0.000335664	-1.60687	-1.26951e-10
111714568	rs10088690	1.20784e-09	-0.898013	-1.26951e-10	0.00108519	-0.432682	-1.26951e-10	0.00108532	-0.433347	-1.26951e-10
111714739	rs142036703	4.82803e-10	-1.81499	-1.26951e-10	0.000269298	-1.82637	-1.26951e-10	0.000269517	-1.82635	-1.26951e-10
111715041	rs62528216	1.09471e-09	-0.717333	-0.279027	0.000436976	-1.11059	-0.231725	0.00043621	-1.11311	-0.231747
111716182	rs10096227	1.96701e-08	2.92416	-1.03191	0.000101453	-1.77506	-1.02753	0.000101505	-1.77533	-1.02754
111716480	rs4302819	1.83664e-09	0.538761	-1.01767	9.61623e-05	-1.83881	-1.01734	9.62325e-05	-1.83887	-1.01735
111718125	rs62528235	4.78091e-09	0.477786	-1.26951e-10	0.000286415	-1.76475	-1.26951e-10	0.000286631	-1.76478	-1.26951e-10
111718487	rs7839018	1.00112e-08	1.40105	-0.184194	0.000769462	0.0850937	-0.86159	0.000770994	0.0862653	-0.861565
111719067	rs146633599	1.80434e-09	-1.51461e-10	-0.49665	0.000837419	-1.51461e-10	-0.691863	0.000838093	-1.51461e-10	-0.69185
111720115	rs35656705	1.26915e-09	-0.848502	-1.26951e-10	0.000302058	-1.71157	-1.26951e-10	0.000302322	-1.71149	-1.26951e-10
111721090	rs117972779	5.79555e-10	-1.63234	-1.26951e-10	0.000292863	-1.74248	-1.26951e-10	0.000293116	-1.74241	-1.26951e-10
111722028	rs117571212	5.22106e-10	-1.73673	-1.26951e-10	0.000432598	-1.35238	-1.26951e-10	0.000432822	-1.35265	-1.26951e-10
111722469	rs4484665	5.51025e-07	6.24457	-1.01963	0.000118667	-1.62818	-1.01769	0.000118702	-1.62866	-1.0177
111724208	rs77398184	2.48643e-09	-1.51461e-10	-0.175996	0.00112415	-1.51461e-10	-0.397408	0.0011251	-1.51461e-10	-0.397353
111724555	rs34262877	1.53138e-09	-0.660679	-1.26951e-10	0.000324963	-1.63848	-1.26951e-10	0.000325253	-1.63837	-1.26951e-10
111726748	rs184260015	1.47481e-09	-1.51461e-10	-0.698319	0.000743334	-1.51461e-10	-0.811043	0.000743953	-1.51461e-10	-0.811001
111726894	rs188496911	4.10972e-09	-1.51461e-10	0.326511	0.00209585	-1.51461e-10	0.225525	0.00209756	-1.51461e-10	0.225553
111726964	rs7838042	9.0888e-09	1.25218	-0.131983	0.000702965	-0.0292526	-0.837628	0.00070434	-0.0281162	-0.837601
111727393	rs72674991	1.39909e-08	1.55156	-1.26951e-10	0.000412835	-1.39914	-1.26951e-10	0.00041301	-1.39951	-1.26951e-10
111728028	rs140937479	1.08561e-09	-1.51461e-10	-1.00471	0.000601167	-1.51461e-10	-1.02332	0.000601644	-1.51461e-10	-1.02331
111728748	rs79364125	4.71233e-10	-1.83925	-1.26951e-10	0.000311735	-1.68003	-1.26951e-10	0.000311969	-1.68008	-1.26951e-10
111730071	rs4496938	2.42127e-08	3.13286	-1.03283	0.000104049	-1.74848	-1.02885	0.000104097	-1.7488	-1.02886
111730236	rs146115892	1.59816e-09	-1.51461e-10	-0.61799	0.000800824	-1.51461e-10	-0.736547	0.00080146	-1.51461e-10	-0.736544
111730284	rs138616172	5.1052e-08	2.846	-1.26951e-10	0.00135038	-0.214049	-1.26951e-10	0.00135126	-0.21419	-1.26951e-10
111730410	rs4474004	1.25526e-09	-0.859505	-1.26951e-10	0.000300865	-1.71553	-1.26951e-10	0.000301127	-1.71545	-1.26951e-10
111730425	rs4593517	1.52193e-09	-0.666863	-1.26951e-10	0.000324133	-1.64103	-1.26951e-10	0.000324422	-1.64093	-1.26951e-10
111730725	rs147996014	1.99673e-09	-1.51461e-10	-0.395332	0.00106353	-1.51461e-10	-0.45284	0.00106439	-1.51461e-10	-0.452819
111731004	rs7822960	1.4415e-09	-0.721161	-1.26951e-10	0.000317065	-1.66308	-1.26951e-10	0.000317346	-1.66299	-1.26951e-10
111731081	rs7823242	1.4415e-09	-0.721161	-1.26951e-10	0.000317065	-1.66308	-1.26951e-10	0.000317346	-1.66299	-1.26951e-10
111732518	rs62528237	5.50892e-09	0.619523	-1.26951e-10	0.000294394	-1.73727	-1.26951e-10	0.000294613	-1.73732	-1.26951e-10
111734036	rs62528238	5.67498e-09	0.649222	-1.26951e-10	0.000296218	-1.73109	-1.26951e-10	0.000296438	-1.73114	-1.26951e-10
111735353	rs12548699	1.62643e-09	-1.51461e-10	-0.600458	0.00119787	-1.51461e-10	-0.333889	0.00119888	-1.51461e-10	-0.333833
111735446	rs76145245	4.04804e-09	-1.51461e-10	0.311389	0.00414988	-1.51461e-10	0.908646	0.00415385	-1.51461e-10	0.908812
111737050	rs13273439	1.37622e-09	-0.767505	-1.26951e-10	0.000311349	-1.68127	-1.26951e-10	0.000311624	-1.68118	-1.26951e-10
111737158	rs13273763	6.51538e-10	-1.51527	-1.26951e-10	0.000266417	-1.83712	-1.26951e-10	0.000266628	-1.83713	-1.26951e-10
111737692	rs59053718	1.31368e-09	-0.814011	-1.26951e-10	0.000305906	-1.69891	-1.26951e-10	0.000306174	-1.69883	-1.26951e-10
111737776	rs62528239	7.17188e-09	0.883322	-1.26951e-10	0.000312466	-1.67769	-1.26951e-10	0.000312695	-1.67775	-1.26951e-10
111737958	rs13280595	1.28469e-09	-0.836329	-1.26951e-10	0.000303398	-1.70714	-1.26951e-10	0.000303663	-1.70706	-1.26951e-10
111738453	rs149971763	1.09388e-09	-1.51461e-10	-0.997113	0.000604194	-1.51461e-10	-1.01829	0.000604674	-1.51461e-10	-1.01829
111738746	rs4524765	2.96269e-08	3.3368	-1.03496	0.000107283	-1.71455	-1.03217	0.000107325	-1.71494	-1.03218
111738940	rs4351391	3.18845e-09	1.0974	-1.02471	0.000104548	-1.74809	-1.02445	0.000104598	-1.7484	-1.02446
111739529	rs35211908	1.10973e-09	-0.982729	-1.26951e-10	0.000291387	-1.74754	-1.26951e-10	0.000291634	-1.74748	-1.26951e-10
111740425	rs11786206	1.11273e-09	-0.980031	-1.26951e-10	0.000293981	-1.73867	-1.26951e-10	0.000294239	-1.73859	-1.26951e-10
111741160	rs62528240	7.39305e-09	0.913695	-1.26951e-10	0.00031482	-1.67019	-1.26951e-10	0.000315051	-1.67024	-1.26951e-10
111741347	rs7846547	3.03972e-08	3.36273	-1.03523	0.000107672	-1.71046	-1.03264	0.000107714	-1.71086	-1.03264
111741398	rs77192604	2.77326e-10	-1.45361	-0.915801	0.000106838	-1.82513	-0.925745	0.000106914	-1.82521	-0.925748
111741996	rs72609808	1.82769e-10	-1.75008	-1.0363	0.00012782	-1.5561	-1.01547	0.000127905	-1.55624	-1.01545
111742220	rs11786160	1.26915e-09	-0.848502	-1.26951e-10	0.000302058	-1.71157	-1.26951e-10	0.000302322	-1.71149	-1.26951e-10
111742834	rs117553358	3.41046e-09	-1.51461e-10	0.140001	0.00253713	-1.51461e-10	0.416599	0.00253935	-1.51461e-10	0.416684
111742871	rs11994819	1.22816e-09	-0.881329	-1.26951e-10	0.000298548	-1.72326	-1.26951e-10	0.000298807	-1.72318	-1.26951e-10
111742977	rs72674993	4.14829e-09	0.33585	-1.26951e-10	0.000330978	-1.62014	-1.26951e-10	0.000331176	-1.62033	-1.26951e-10
111744066	rs62528241	6.32252e-09	0.757272	-1.26951e-10	0.000303303	-1.70746	-1.26951e-10	0.000303527	-1.70751	-1.26951e-10
111744543	rs7819652	1.0435e-09	-1.04427	-1.26951e-10	0.000285739	-1.76711	-1.26951e-10	0.00028598	-1.76706	-1.26951e-10
111744575	rs13254384	1.20193e-09	-0.902913	-1.26951e-10	0.00029632	-1.73075	-1.26951e-10	0.000296577	-1.73067	-1.26951e-10
111745353	rs62528243	2.0178e-08	1.91775	-1.26951e-10	0.0483537	3.36411	-1.26951e-10	0.0477718	3.35121	-1.26951e-10
111745724	rs75024382	5.65664e-10	-1.6566	-1.26951e-10	0.000295118	-1.73481	-1.26951e-10	0.000295293	-1.73501	-1.26951e-10
111746514	rs4391404	2.28783e-08	1.75851	0.284837	0.00149864	0.508987	-0.618859	0.00150233	0.510612	-0.618819
111746767	rs11776494	4.83539e-08	3.82783	-1.03613	0.000115993	-1.63392	-1.03474	0.000116028	-1.6344	-1.03475
111746849	rs11784133	1.34366e-09	-0.791451	-1.26951e-10	0.00030851	-1.69043	-1.26951e-10	0.000308781	-1.69035	-1.26951e-10
111747457	rs35157570	1.31368e-09	-0.814011	-1.26951e-10	0.000305906	-1.69891	-1.26951e-10	0.000306174	-1.69883	-1.26951e-10
111747867	rs10103670	3.15874e-09	1.08809	-1.02476	0.000100072	-1.79017	-1.02612	0.000100127	-1.79041	-1.02613
111748675	rs10104666	3.15673e-09	1.08809	-1.0254	0.000100111	-1.79017	-1.02574	0.000100166	-1.79041	-1.02574
111749504	rs62528244	6.84514e-09	0.836693	-1.26951e-10	0.000308963	-1.68897	-1.26951e-10	0.00030919	-1.68902	-1.26951e-10
111750458	rs11998297	1.32855e-09	-0.802761	-1.26951e-10	0.000307196	-1.6947	-1.26951e-10	0.000307465	-1.69462	-1.26951e-10
111750847	rs4130794	3.41972e-09	1.16733	-1.02461	0.000101261	-1.77952	-1.02497	0.000101314	-1.77978	-1.02497
111751203	rs13252565	1.29907e-09	-0.8252	-1.26951e-10	0.00030464	-1.70306	-1.26951e-10	0.000304907	-1.70297	-1.26951e-10
111751506	rs4130422	3.33198e-09	1.14205	-1.02533	0.000100597	-1.78631	-1.02476	0.000100651	-1.78655	-1.02477
111751520	rs11992165	1.4415e-09	-0.721161	-1.26951e-10	0.000317065	-1.66308	-1.26951e-10	0.000317346	-1.66299	-1.26951e-10
111751539	rs11992190	1.39213e-09	-0.756009	-1.26951e-10	0.00031274	-1.67682	-1.26951e-10	0.000313016	-1.67672	-1.26951e-10
111751558	rs111359011	7.13207e-10	-1.42483	-1.26951e-10	0.000515501	-1.17705	-1.26951e-10	0.000515889	-1.17709	-1.26951e-10
111751781	rs72609809	1.79806e-10	-1.76708	-1.03564	0.000125045	-1.58684	-1.00667	0.00012513	-1.58697	-1.00666
111752010	rs13281768	1.412e-09	-0.74184	-1.26951e-10	0.00031208	-1.67893	-1.26951e-10	0.000312356	-1.67883	-1.26951e-10
111752012	rs117816021	4.7528e-10	-1.8307	-1.26951e-10	0.000327567	-1.6305	-1.26951e-10	0.00032781	-1.63054	-1.26951e-10
111752369	rs71506395	1.31368e-09	-0.814011	-1.26951e-10	0.000305906	-1.69891	-1.26951e-10	0.000306174	-1.69883	-1.26951e-10
111752570	rs11784106	1.31368e-09	-0.814011	-1.26951e-10	0.000305906	-1.69891	-1.26951e-10	0.000306174	-1.69883	-1.26951e-10
111752811	rs72674996	4.67997e-09	0.456447	-1.26951e-10	0.000269935	-1.82401	-1.26951e-10	0.000270127	-1.82409	-1.26951e-10
111752863	rs62528245	7.474e-09	0.924585	-1.26951e-10	0.000315679	-1.66746	-1.26951e-10	0.00031591	-1.66752	-1.26951e-10
111753477	rs7008236	4.70336e-10	-1.84115	-1.26951e-10	0.000265748	-1.83964	-1.26951e-10	0.000265955	-1.83965	-1.26951e-10
111754075	rs13266787	1.34366e-09	-0.791451	-1.26951e-10	0.00030851	-1.69043	-1.26951e-10	0.000308781	-1.69035	-1.26951e-10
111754947	rs35778983	1.3427e-09	-0.79216	-1.26951e-10	0.000310629	-1.68359	-1.26951e-10	0.000310902	-1.6835	-1.26951e-10
111755351	rs35767554	1.40729e-09	-0.745177	-1.26951e-10	0.00031644	-1.66506	-1.26951e-10	0.000316719	-1.66496	-1.26951e-10
111755516	rs62528247	6.98565e-09	0.857013	-1.26951e-10	0.000310473	-1.68409	-1.26951e-10	0.000310701	-1.68415	-1.26951e-10
111755989	rs34382898	1.3427e-09	-0.79216	-1.26951e-10	0.000310629	-1.68359	-1.26951e-10	0.000310902	-1.6835	-1.26951e-10
111757346	rs148659587	3.18377e-09	0.0712222	-1.26951e-10	0.00110272	-0.416653	-1.26951e-10	0.00110061	-0.419361	-1.26951e-10
111758165	rs7014432	7.33895e-09	0.90635	-1.26951e-10	0.000400361	-1.42982	-1.26951e-10	0.000400618	-1.42997	-1.26951e-10
111760661	rs73317928	4.84406e-10	-1.81168	-1.26951e-10	0.00027509	-1.80509	-1.26951e-10	0.000275318	-1.80505	-1.26951e-10
111761174	rs57854589	4.97931e-10	-1.78414	-1.26951e-10	0.000270863	-1.82057	-1.26951e-10	0.000271084	-1.82055	-1.26951e-10
111761289	rs61422897	5.09598e-10	-1.76098	-1.26951e-10	0.000267953	-1.83138	-1.26951e-10	0.000268169	-1.83136	-1.26951e-10
111761791	rs62528248	4.8917e-09	0.500694	-1.26951e-10	0.000313479	-1.67446	-1.26951e-10	0.000313702	-1.67453	-1.26951e-10
111761826	rs117450962	4.83145e-10	-1.81428	-1.26951e-10	0.000338707	-1.59705	-1.26951e-10	0.000338938	-1.59716	-1.26951e-10
111762807	rs117068563	7.38913e-10	-1.38942	-1.26951e-10	0.000583565	-1.05303	-1.26951e-10	0.000583736	-1.05353	-1.26951e-10
111762822	rs118036439	3.44354e-08	2.45224	-1.26951e-10	0.000521194	-1.16607	-1.26951e-10	0.000521494	-1.16628	-1.26951e-10
111763282	rs60042555	5.20344e-08	3.89458	-1.02952	0.000143445	-1.42315	-1.03308	0.000143483	-1.42368	-1.03308
111763310	rs73702338	5.06114e-10	-1.76784	-1.26951e-10	0.000268656	-1.82876	-1.26951e-10	0.000268873	-1.82874	-1.26951e-10
111763800	rs73702339	4.96989e-10	-1.78603	-1.26951e-10	0.000271179	-1.81941	-1.26951e-10	0.0002714	-1.81938	-1.26951e-10
111763966	rs73702340	4.96989e-10	-1.78603	-1.26951e-10	0.000271179	-1.81941	-1.26951e-10	0.0002714	-1.81938	-1.26951e-10
111764618	rs35073621	5.06801e-10	-1.76648	-1.26951e-10	0.000309059	-1.68866	-1.26951e-10	0.000309313	-1.68863	-1.26951e-10
111765571	rs35537988	6.93707e-08	4.17881	-1.02619	0.000153625	-1.35772	-1.02995	0.000153663	-1.35827	-1.02995
111765974	rs62528250	5.57991e-09	0.632328	-1.26951e-10	0.000325118	-1.638	-1.26951e-10	0.000325347	-1.63809	-1.26951e-10
111767009	rs73702341	4.96064e-10	-1.7879	-1.26951e-10	0.000271505	-1.81821	-1.26951e-10	0.000271726	-1.81818	-1.26951e-10
111767191	rs13273501	2.68061e-05	7.82921	1.28033	0.00041069	-1.17279	-0.231563	0.000410868	-1.17315	-0.231562
111767884	rs116953025	6.17762e-10	-1.5685	-1.26951e-10	0.000326294	-1.63439	-1.26951e-10	0.000326583	-1.6343	-1.26951e-10
111768397	rs55893358	4.96064e-10	-1.7879	-1.26951e-10	0.000271505	-1.81821	-1.26951e-10	0.000271726	-1.81818	-1.26951e-10
111768529	rs4469430	5.42671e-08	3.93086	-1.02379	0.000145478	-1.41331	-1.02885	0.000145516	-1.41385	-1.02885
111768568	rs59688001	5.0396e-10	-1.7721	-1.26951e-10	0.000269154	-1.8269	-1.26951e-10	0.000269372	-1.82688	-1.26951e-10
111768622	rs4541876	6.79158e-08	4.15438	-1.02296	0.000156431	-1.34137	-1.0282	0.000156474	-1.34189	-1.0282
111768650	rs75968408	1.06464e-09	-1.51461e-10	-1.02421	0.000694156	-1.51461e-10	-0.879492	0.000694705	-1.51461e-10	-0.879492
111768759	rs79998262	1.05235e-09	-1.51461e-10	-1.03582	0.000653032	-1.51461e-10	-0.940561	0.000653549	-1.51461e-10	-0.940562
111769300	rs7007326	1.04935e-08	1.26391	-1.26951e-10	0.000462868	-1.28475	-1.26951e-10	0.000463154	-1.28492	-1.26951e-10
111770095	rs11786095	4.95156e-10	-1.78973	-1.26951e-10	0.000271839	-1.81698	-1.26951e-10	0.000272061	-1.81695	-1.26951e-10
111770794	rs149976693	5.01879e-10	-1.77624	-1.26951e-10	0.000269688	-1.82492	-1.26951e-10	0.000269907	-1.8249	-1.26951e-10
111770865	rs7017332	8.99969e-09	2.14658	-1.03624	0.000224492	-0.992047	-1.0163	0.000224405	-0.993225	-1.0163
111771762	rs7812873	4.95156e-10	-1.78973	-1.26951e-10	0.000271839	-1.81698	-1.26951e-10	0.000272061	-1.81695	-1.26951e-10
111772394	rs73702342	4.96064e-10	-1.7879	-1.26951e-10	0.000271505	-1.81821	-1.26951e-10	0.000271726	-1.81818	-1.26951e-10
111772956	rs10111772	2.62105e-08	3.19115	-1.01183	0.00010609	-1.73291	-1.02499	0.000106139	-1.73325	-1.02499
111773203	rs11994872	5.01598e-10	-1.7768	-1.26951e-10	0.000269765	-1.82464	-1.26951e-10	0.000269984	-1.82462	-1.26951e-10
111773219	rs11994876	4.99609e-10	-1.78077	-1.26951e-10	0.000270336	-1.82252	-1.26951e-10	0.000270555	-1.8225	-1.26951e-10
111773808	rs7831145	5.55631e-08	3.94878	-1.0181	0.000146401	-1.41151	-1.02433	0.000146437	-1.41206	-1.02433
111773908	rs117596358	9.5805e-10	-1.1297	-1.26951e-10	0.000327123	-1.63185	-1.26951e-10	0.000327335	-1.632	-1.26951e-10
111774238	rs116880978	9.0598e-10	-1.18558	-1.26951e-10	0.000604965	-1.01702	-1.26951e-10	0.000605255	-1.01733	-1.26951e-10
111774579	rs117345810	7.36404e-10	-1.39282	-1.26951e-10	0.000299066	-1.72152	-1.26951e-10	0.00029937	-1.7213	-1.26951e-10
111775121	rs10106835	2.64235e-08	3.19783	-1.01043	0.000106297	-1.73192	-1.02403	0.000106345	-1.73226	-1.02402
111775807	rs6469321	5.94976e-08	4.01514	-1.01605	0.000149343	-1.39329	-1.02266	0.000149378	-1.39385	-1.02265
111776087	rs7844463	5.05028e-10	-1.76999	-1.26951e-10	0.000268901	-1.82785	-1.26951e-10	0.000269118	-1.82783	-1.26951e-10
111777198	rs73702343	5.06114e-10	-1.76784	-1.26951e-10	0.000268656	-1.82876	-1.26951e-10	0.000268873	-1.82874	-1.26951e-10
111777937	rs61246257	5.07218e-10	-1.76566	-1.26951e-10	0.00026842	-1.82964	-1.26951e-10	0.000268637	-1.82962	-1.26951e-10
111778138	rs55927648	5.07218e-10	-1.76566	-1.26951e-10	0.00026842	-1.82964	-1.26951e-10	0.000268637	-1.82962	-1.26951e-10
111778212	rs56342565	4.98891e-10	-1.78221	-1.26951e-10	0.000270556	-1.82171	-1.26951e-10	0.000270776	-1.82169	-1.26951e-10
111778322	rs56231277	4.98891e-10	-1.78221	-1.26951e-10	0.000270556	-1.82171	-1.26951e-10	0.000270776	-1.82169	-1.26951e-10
111779658	rs56745585	5.08341e-10	-1.76345	-1.26951e-10	0.000268193	-1.83048	-1.26951e-10	0.000268409	-1.83047	-1.26951e-10
111779914	rs11998111	5.09598e-10	-1.76098	-1.26951e-10	0.000267953	-1.83138	-1.26951e-10	0.000268169	-1.83136	-1.26951e-10
111780985	rs4332107	3.89963e-07	5.89546	-1.01625	0.000117776	-1.63127	-1.02213	0.000117813	-1.63176	-1.02212
111781187	rs11988693	5.00865e-10	-1.77826	-1.26951e-10	0.000269969	-1.82388	-1.26951e-10	0.000270188	-1.82386	-1.26951e-10
111781321	rs77277486	1.37567e-09	-1.51461e-10	-0.767906	0.000948851	-1.51461e-10	-0.566937	0.000949638	-1.51461e-10	-0.566898
111781341	rs11984981	5.00865e-10	-1.77826	-1.26951e-10	0.000269969	-1.82388	-1.26951e-10	0.000270188	-1.82386	-1.26951e-10
111781654	rs34991801	4.88058e-08	3.8106	-1.0096	0.000142193	-1.44855	-1.01646	0.000142232	-1.44907	-1.01645
111781883	rs151205956	1.11889e-09	-1.51461e-10	-0.97451	0.000614469	-1.51461e-10	-1.00143	0.000614957	-1.51461e-10	-1.00143
111781919	rs11996685	5.08341e-10	-1.76345	-1.26951e-10	0.000268193	-1.83048	-1.26951e-10	0.000268409	-1.83047	-1.26951e-10
111782488	rs56731337	5.10761e-10	-1.7587	-1.26951e-10	0.000267744	-1.83216	-1.26951e-10	0.00026796	-1.83214	-1.26951e-10
111782522	rs58604192	5.01879e-10	-1.77624	-1.26951e-10	0.000269688	-1.82492	-1.26951e-10	0.000269907	-1.8249	-1.26951e-10
111783220	rs11990604	5.01879e-10	-1.77624	-1.26951e-10	0.000269688	-1.82492	-1.26951e-10	0.000269907	-1.8249	-1.26951e-10
111783418	rs11997858	5.01879e-10	-1.77624	-1.26951e-10	0.000269688	-1.82492	-1.26951e-10	0.000269907	-1.8249	-1.26951e-10
111784144	rs73702353	5.01879e-10	-1.77624	-1.26951e-10	0.000269688	-1.82492	-1.26951e-10	0.000269907	-1.8249	-1.26951e-10
111784859	rs77446327	4.94266e-10	-1.79153	-1.26951e-10	0.000272183	-1.81571	-1.26951e-10	0.000272405	-1.81569	-1.26951e-10
111784892	rs77133536	4.96989e-10	-1.78603	-1.26951e-10	0.000271179	-1.81941	-1.26951e-10	0.0002714	-1.81938	-1.26951e-10
111785272	rs13258611	6.54076e-08	4.09284	-0.999049	0.000152912	-1.38509	-1.00724	0.000152951	-1.38564	-1.00722
111785553	rs62528252	1.40463e-09	-0.747068	-1.26951e-10	0.000494033	-1.21959	-1.26951e-10	0.00049439	-1.21965	-1.26951e-10
111786091	rs11986540	4.97931e-10	-1.78414	-1.26951e-10	0.000270863	-1.82057	-1.26951e-10	0.000271084	-1.82055	-1.26951e-10
111787029	rs78888382	2.43554e-09	-1.51461e-10	-0.196678	0.00109723	-1.51461e-10	-0.421646	0.0010981	-1.51461e-10	-0.42164
111787113	rs11987524	4.98891e-10	-1.78221	-1.26951e-10	0.000270556	-1.82171	-1.26951e-10	0.000270776	-1.82169	-1.26951e-10
111787271	rs11987583	5.07218e-10	-1.76566	-1.26951e-10	0.00026842	-1.82964	-1.26951e-10	0.000268637	-1.82962	-1.26951e-10
111787608	rs4613972	3.08304e-08	3.33145	-0.989792	0.000109685	-1.71667	-1.0079	0.000109733	-1.71704	-1.00789
111788051	rs76799302	4.98891e-10	-1.78221	-1.26951e-10	0.000270556	-1.82171	-1.26951e-10	0.000270776	-1.82169	-1.26951e-10
111789052	rs10283219	1.46826e-08	2.63443	-1.03461	0.000362462	-0.524634	-1.00463	0.000362183	-0.526199	-1.00463
111789749	rs4529438	8.1827e-08	4.31029	-0.992532	0.000172926	-1.26788	-1.00145	0.00017295	-1.26854	-1.00144
111789769	rs4510831	2.91762e-08	3.27255	-0.986048	0.000109415	-1.72208	-1.00496	0.000109464	-1.72244	-1.00495
111790433	rs11779888	4.88544e-10	-1.80317	-1.26951e-10	0.000276041	-1.80164	-1.26951e-10	0.000276267	-1.80161	-1.26951e-10
111790740	rs4735162	2.77993e-08	3.22253	-0.984365	0.00010931	-1.72437	-1.00363	0.000109359	-1.72473	-1.00362
111790929	rs78537599	4.8661e-10	-1.80714	-1.26951e-10	0.000273067	-1.81247	-1.26951e-10	0.000273282	-1.81247	-1.26951e-10
111791365	rs7832532	4.99909e-10	-1.78018	-1.26951e-10	0.000271116	-1.81964	-1.26951e-10	0.000271337	-1.81962	-1.26951e-10
111791873	rs76838635	4.88544e-10	-1.80317	-1.26951e-10	0.000276041	-1.80164	-1.26951e-10	0.000276267	-1.80161	-1.26951e-10
111792127	rs143150181	6.08605e-10	-1.58343	-1.26951e-10	0.000504592	-1.19844	-1.26951e-10	0.000505096	-1.19823	-1.26951e-10
111792561	rs75899156	4.87789e-10	-1.80472	-1.26951e-10	0.000276485	-1.80003	-1.26951e-10	0.000276712	-1.8	-1.26951e-10
111792573	rs77861729	6.84987e-10	-1.4652	-1.26951e-10	0.000307505	-1.6937	-1.26951e-10	0.00030772	-1.69379	-1.26951e-10
111792623	rs76868398	4.87789e-10	-1.80472	-1.26951e-10	0.000276485	-1.80003	-1.26951e-10	0.000276712	-1.8	-1.26951e-10
111793412	rs4613971	2.86633e-08	3.24612	-0.977353	0.000110731	-1.71707	-0.998018	0.00011078	-1.71743	-0.998006
111794398	rs7461078	6.39478e-08	4.05579	-0.984567	0.000165615	-1.31822	-0.994302	0.000165639	-1.31888	-0.994289
111794722	rs76155972	4.87789e-10	-1.80472	-1.26951e-10	0.000276485	-1.80003	-1.26951e-10	0.000276712	-1.8	-1.26951e-10
111795079	rs116464441	4.90104e-10	-1.79998	-1.26951e-10	0.00027518	-1.80476	-1.26951e-10	0.000275406	-1.80473	-1.26951e-10
111796686	rs142711453	5.68316e-09	0.650662	-1.26951e-10	0.000349919	-1.56449	-1.26951e-10	0.000350132	-1.56467	-1.26951e-10
111797108	rs117166786	7.12805e-10	-1.42539	-1.26951e-10	0.000287549	-1.76079	-1.26951e-10	0.000287777	-1.76079	-1.26951e-10
111797126	rs146016459	3.31516e-09	-1.51461e-10	0.111661	0.00103298	-1.51461e-10	-0.48199	0.00103379	-1.51461e-10	-0.481988
111797153	rs72609810	2.06421e-10	-1.77694	-0.887746	0.000153326	-1.60796	-0.78166	0.0001534	-1.60832	-0.781612
111797195	rs115480872	4.93427e-10	-1.79323	-1.26951e-10	0.000273572	-1.81062	-1.26951e-10	0.000273796	-1.8106	-1.26951e-10
111797316	rs75739372	4.86978e-10	-1.80638	-1.26951e-10	0.000276985	-1.79822	-1.26951e-10	0.000277213	-1.79819	-1.26951e-10
111797696	rs117482187	9.17208e-10	-1.17327	-1.26951e-10	0.00101827	-0.496326	-1.26951e-10	0.00101874	-0.496655	-1.26951e-10
111798316	rs4360267	2.82344e-08	3.21791	-0.96421	0.000111436	-1.72144	-0.987295	0.000111486	-1.7218	-0.98728
111798590	rs62528254	9.94685e-09	1.21041	-1.26951e-10	0.000501042	-1.2055	-1.26951e-10	0.000501285	-1.2058	-1.26951e-10
111799116	rs149900704	1.45457e-09	-0.712136	-1.26951e-10	0.000277942	-1.79478	-1.26951e-10	0.00027815	-1.79482	-1.26951e-10
111800534	rs117566531	2.12716e-08	1.97053	-1.26951e-10	0.000434299	-1.34846	-1.26951e-10	0.000434562	-1.34864	-1.26951e-10
111800625	rs10100947	2.84644e-08	3.21791	-0.956099	0.000111968	-1.72144	-0.982535	0.000112018	-1.7218	-0.98252
111800920	rs62530188	6.22398e-09	0.741564	-1.26951e-10	0.000360879	-1.53364	-1.26951e-10	0.000361095	-1.53384	-1.26951e-10
111801436	rs62530189	5.79896e-09	0.670833	-1.26951e-10	0.000352289	-1.55774	-1.26951e-10	0.000352502	-1.55792	-1.26951e-10
111801918	rs79366703	2.88571e-09	-1.51461e-10	-0.0270738	0.00243772	-1.51461e-10	0.376629	0.00244002	-1.51461e-10	0.376783
111802179	rs75610682	4.86978e-10	-1.80638	-1.26951e-10	0.000276985	-1.79822	-1.26951e-10	0.000277213	-1.79819	-1.26951e-10
111802867	rs6991689	2.85553e-08	3.21791	-0.95291	0.000112261	-1.72144	-0.979918	0.000112312	-1.7218	-0.979902
111803137	rs62530190	5.79896e-09	0.670833	-1.26951e-10	0.000352289	-1.55774	-1.26951e-10	0.000352502	-1.55792	-1.26951e-10
111803200	rs62530191	5.8548e-09	0.680417	-1.26951e-10	0.000353428	-1.55451	-1.26951e-10	0.000353641	-1.5547	-1.26951e-10
111803458	rs7839628	2.79626e-08	3.19693	-0.95291	0.000111501	-1.72824	-0.979918	0.000111552	-1.72859	-0.979902
111803537	rs62530192	1.02983e-08	1.24514	-1.26951e-10	0.000509074	-1.18959	-1.26951e-10	0.000509319	-1.1899	-1.26951e-10
111803586	rs7010569	1.10903e-07	4.57925	-0.957432	0.000199521	-1.1545	-0.971769	0.000199531	-1.15526	-0.971752
111803706	rs62530193	5.91762e-09	0.691089	-1.26951e-10	0.000354705	-1.5509	-1.26951e-10	0.000354919	-1.55109	-1.26951e-10
111805428	rs62530194	6.58936e-09	0.79861	-1.26951e-10	0.00036813	-1.51375	-1.26951e-10	0.000368348	-1.51395	-1.26951e-10
111805519	rs62530195	6.6621e-09	0.809589	-1.26951e-10	0.000369559	-1.50988	-1.26951e-10	0.000369777	-1.51008	-1.26951e-10
111805568	rs148082457	1.26062e-07	3.74993	-1.26951e-10	0.0348624	3.03698	-1.26951e-10	0.0349786	3.03951	-1.26951e-10
111805921	rs28452907	6.55696e-08	4.05579	-0.959523	0.00016907	-1.31822	-0.973659	0.000169095	-1.31888	-0.973642
111806051	rs7837510	6.6621e-09	0.809589	-1.26951e-10	0.000369559	-1.50988	-1.26951e-10	0.000369777	-1.51008	-1.26951e-10
111806102	rs7819559	6.6621e-09	0.809589	-1.26951e-10	0.000369559	-1.50988	-1.26951e-10	0.000369777	-1.51008	-1.26951e-10
111806236	rs7837807	6.6621e-09	0.809589	-1.26951e-10	0.000369559	-1.50988	-1.26951e-10	0.000369777	-1.51008	-1.26951e-10
111806279	rs36055723	6.55696e-08	4.05579	-0.959523	0.00016907	-1.31822	-0.973659	0.000169095	-1.31888	-0.973642
111806291	rs7819504	6.6621e-09	0.809589	-1.26951e-10	0.000369559	-1.50988	-1.26951e-10	0.000369777	-1.51008	-1.26951e-10
111806325	rs7819843	6.5247e-09	0.78875	-1.26951e-10	0.000366856	-1.51722	-1.26951e-10	0.000367073	-1.51742	-1.26951e-10
111806348	rs7837963	6.6621e-09	0.809589	-1.26951e-10	0.000369559	-1.50988	-1.26951e-10	0.000369777	-1.51008	-1.26951e-10
111806351	rs78950034	4.95192e-10	-1.78966	-1.26951e-10	0.000272825	-1.81336	-1.26951e-10	0.000273047	-1.81333	-1.26951e-10
111806703	rs13258383	6.34197e-08	4.02245	-0.959523	0.000167405	-1.32811	-0.973659	0.000167431	-1.32877	-0.973642
111806732	rs62530197	6.6621e-09	0.809589	-1.26951e-10	0.000369559	-1.50988	-1.26951e-10	0.000369777	-1.51008	-1.26951e-10
111806895	rs62530198	6.72839e-09	0.81949	-1.26951e-10	0.000370858	-1.50637	-1.26951e-10	0.000371076	-1.50657	-1.26951e-10
111807007	rs62530199	8.68557e-10	-1.22777	-1.26951e-10	0.000348812	-1.56765	-1.26951e-10	0.000349075	-1.56769	-1.26951e-10
111807020	rs62530200	6.72839e-09	0.81949	-1.26951e-10	0.000370858	-1.50637	-1.26951e-10	0.000371076	-1.50657	-1.26951e-10
111807059	rs73317991	6.6621e-09	0.809589	-1.26951e-10	0.000369559	-1.50988	-1.26951e-10	0.000369777	-1.51008	-1.26951e-10
111807160	rs62530201	6.13246e-09	0.726751	-1.26951e-10	0.000359044	-1.53874	-1.26951e-10	0.000359259	-1.53894	-1.26951e-10
111807183	rs10107334	9.72695e-08	4.4438	-0.953164	0.000185136	-1.2332	-0.967903	0.000185159	-1.23388	-0.967885
111807184	rs75545028	6.72839e-09	0.81949	-1.26951e-10	0.000370858	-1.50637	-1.26951e-10	0.000371076	-1.50657	-1.26951e-10
111807242	rs62530202	6.72839e-09	0.81949	-1.26951e-10	0.000370858	-1.50637	-1.26951e-10	0.000371076	-1.50657	-1.26951e-10
111807362	rs6993743	2.88102e-08	3.21791	-0.944022	0.000113089	-1.72144	-0.972568	0.00011314	-1.7218	-0.972551
111807580	rs116876936	3.86549e-08	2.56783	-1.26951e-10	0.000590127	-1.04185	-1.26951e-10	0.000590477	-1.04205	-1.26951e-10
111807764	rs62530203	6.72839e-09	0.81949	-1.26951e-10	0.000370858	-1.50637	-1.26951e-10	0.000371076	-1.50657	-1.26951e-10
111808147	rs62530204	6.72839e-09	0.81949	-1.26951e-10	0.000370858	-1.50637	-1.26951e-10	0.000371076	-1.50657	-1.26951e-10
111808387	rs62530205	6.72839e-09	0.81949	-1.26951e-10	0.000370858	-1.50637	-1.26951e-10	0.000371076	-1.50657	-1.26951e-10
111808482	rs73317997	6.72839e-09	0.81949	-1.26951e-10	0.000370858	-1.50637	-1.26951e-10	0.000371076	-1.50657	-1.26951e-10
111808490	rs117370877	4.78914e-10	-1.82308	-1.26951e-10	0.000280255	-1.78649	-1.26951e-10	0.000280484	-1.78646	-1.26951e-10
111808496	rs73317999	6.79547e-09	0.829411	-1.26951e-10	0.000372167	-1.50284	-1.26951e-10	0.000372386	-1.50305	-1.26951e-10
111808672	rs62530206	6.79547e-09	0.829411	-1.26951e-10	0.000372167	-1.50284	-1.26951e-10	0.000372386	-1.50305	-1.26951e-10
111808818	rs190210267	7.32853e-10	-1.39766	-1.26951e-10	0.000693049	-0.881087	-1.26951e-10	0.000693358	-0.881433	-1.26951e-10
111808831	rs78761983	6.79547e-09	0.829411	-1.26951e-10	0.000372167	-1.50284	-1.26951e-10	0.000372386	-1.50305	-1.26951e-10
111809261	rs73318001	6.79547e-09	0.829411	-1.26951e-10	0.000372167	-1.50284	-1.26951e-10	0.000372386	-1.50305	-1.26951e-10
111809304	rs140628618	7.44304e-10	-1.38215	-1.26951e-10	0.000708994	-0.858341	-1.26951e-10	0.000709307	-0.858691	-1.26951e-10
111809398	rs73319803	6.79547e-09	0.829411	-1.26951e-10	0.000372167	-1.50284	-1.26951e-10	0.000372386	-1.50305	-1.26951e-10
111809478	rs11781088	6.38243e-08	4.02245	-0.953164	0.000168371	-1.32811	-0.967903	0.000168398	-1.32877	-0.967885
111809482	rs112097844	6.79547e-09	0.829411	-1.26951e-10	0.000372167	-1.50284	-1.26951e-10	0.000372386	-1.50305	-1.26951e-10
111809523	rs10087692	6.59878e-08	4.05579	-0.953164	0.000170046	-1.31822	-0.967903	0.000170071	-1.31888	-0.967885
111809831	rs62530208	6.79547e-09	0.829411	-1.26951e-10	0.000372167	-1.50284	-1.26951e-10	0.000372386	-1.50305	-1.26951e-10
111810064	rs114958366	4.87739e-10	-1.80482	-1.26951e-10	0.000273325	-1.81153	-1.26951e-10	0.000273549	-1.8115	-1.26951e-10
111810108	rs62530209	6.58936e-09	0.79861	-1.26951e-10	0.00036813	-1.51375	-1.26951e-10	0.000368348	-1.51395	-1.26951e-10
111810323	rs74609063	1.75434e-08	1.77783	-1.26951e-10	0.000546369	-1.11889	-1.26951e-10	0.000546639	-1.11919	-1.26951e-10
111810643	rs10955544	6.87517e-09	0.841071	-1.26951e-10	0.000372878	-1.50094	-1.26951e-10	0.000373095	-1.50115	-1.26951e-10
111810720	rs146008147	4.97026e-10	-1.78596	-1.26951e-10	0.000272114	-1.81597	-1.26951e-10	0.000272336	-1.81594	-1.26951e-10
111810785	rs150733476	8.3666e-10	-1.26518	-1.26951e-10	0.000838755	-0.690269	-1.26951e-10	0.000839102	-0.690647	-1.26951e-10
111810987	rs7843429	1.02461e-09	-1.06253	-1.26951e-10	0.000409903	-1.40627	-1.26951e-10	0.000410201	-1.40633	-1.26951e-10
111811021	rs117063684	4.97969e-10	-1.78406	-1.26951e-10	0.000271772	-1.81722	-1.26951e-10	0.000271994	-1.8172	-1.26951e-10
111811223	rs7843626	6.79547e-09	0.829411	-1.26951e-10	0.000372167	-1.50284	-1.26951e-10	0.000372386	-1.50305	-1.26951e-10
111811518	rs11990659	4.90909e-10	-1.79834	-1.26951e-10	0.000274764	-1.80628	-1.26951e-10	0.000274989	-1.80625	-1.26951e-10
111811602	rs11990689	4.90909e-10	-1.79834	-1.26951e-10	0.000274764	-1.80628	-1.26951e-10	0.000274989	-1.80625	-1.26951e-10
111811605	rs62530211	6.79547e-09	0.829411	-1.26951e-10	0.000372167	-1.50284	-1.26951e-10	0.000372386	-1.50305	-1.26951e-10
111811916	rs62530212	6.79547e-09	0.829411	-1.26951e-10	0.000372167	-1.50284	-1.26951e-10	0.000372386	-1.50305	-1.26951e-10
111811966	rs10105924	9.14759e-08	4.36906	-0.939831	0.000186469	-1.23823	-0.955694	0.000186491	-1.23892	-0.955675
111812273	rs34128956	1.00223e-06	5.82314	-1.26951e-10	0.00101877	-0.49584	-1.26951e-10	0.00101948	-0.49593	-1.26951e-10
111812455	rs62530213	6.79547e-09	0.829411	-1.26951e-10	0.000372167	-1.50284	-1.26951e-10	0.000372386	-1.50305	-1.26951e-10
111812550	rs62530214	6.93974e-09	0.850418	-1.26951e-10	0.000374971	-1.49534	-1.26951e-10	0.000375191	-1.49554	-1.26951e-10
111812598	rs62530215	6.5247e-09	0.78875	-1.26951e-10	0.000366856	-1.51722	-1.26951e-10	0.000367073	-1.51742	-1.26951e-10
111812986	rs62530216	6.87095e-09	0.840457	-1.26951e-10	0.000373637	-1.4989	-1.26951e-10	0.000373856	-1.49911	-1.26951e-10
111813206	rs73319721	6.79547e-09	0.829411	-1.26951e-10	0.000372167	-1.50284	-1.26951e-10	0.000372386	-1.50305	-1.26951e-10
111813409	rs62530217	7.21438e-09	0.889231	-1.26951e-10	0.000380259	-1.48134	-1.26951e-10	0.00038048	-1.48154	-1.26951e-10
111813546	rs62530218	6.58936e-09	0.79861	-1.26951e-10	0.00036813	-1.51375	-1.26951e-10	0.000368348	-1.51395	-1.26951e-10
111813630	rs76444507	4.89315e-10	-1.80159	-1.26951e-10	0.000275606	-1.80322	-1.26951e-10	0.000275832	-1.80319	-1.26951e-10
111814037	rs139704496	4.9893e-10	-1.78213	-1.26951e-10	0.00027144	-1.81845	-1.26951e-10	0.000271661	-1.81843	-1.26951e-10
111814316	rs62530219	6.6621e-09	0.809589	-1.26951e-10	0.000369559	-1.50988	-1.26951e-10	0.000369777	-1.51008	-1.26951e-10
111814384	rs76572996	6.6621e-09	0.809589	-1.26951e-10	0.000369559	-1.50988	-1.26951e-10	0.000369777	-1.51008	-1.26951e-10
111814529	rs62530221	6.6621e-09	0.809589	-1.26951e-10	0.000369559	-1.50988	-1.26951e-10	0.000369777	-1.51008	-1.26951e-10
111814541	rs62530222	6.6621e-09	0.809589	-1.26951e-10	0.000369559	-1.50988	-1.26951e-10	0.000369777	-1.51008	-1.26951e-10
111814855	rs62530223	6.93974e-09	0.850418	-1.26951e-10	0.000374971	-1.49534	-1.26951e-10	0.000375191	-1.49554	-1.26951e-10
111815517	rs192658576	5.04903e-09	-1.51461e-10	0.532351	0.00136354	-1.51461e-10	-0.204348	0.00136462	-1.51461e-10	-0.204346
111815675	rs62530224	6.93974e-09	0.850418	-1.26951e-10	0.000374971	-1.49534	-1.26951e-10	0.000375191	-1.49554	-1.26951e-10
111816159	rs62530225	6.93974e-09	0.850418	-1.26951e-10	0.000374971	-1.49534	-1.26951e-10	0.000375191	-1.49554	-1.26951e-10
111816224	rs62530226	6.93974e-09	0.850418	-1.26951e-10	0.000374971	-1.49534	-1.26951e-10	0.000375191	-1.49554	-1.26951e-10
111816345	rs73702377	4.77071e-10	-1.82694	-1.26951e-10	0.000291988	-1.74547	-1.26951e-10	0.00029223	-1.74544	-1.26951e-10
111816367	rs72677111	5.45588e-09	0.609848	-1.26951e-10	0.000276581	-1.79968	-1.26951e-10	0.000276766	-1.79981	-1.26951e-10
111816417	rs77794847	3.66825e-09	-1.51461e-10	0.21287	0.00319501	-1.51461e-10	0.647159	0.00319807	-1.51461e-10	0.647325
111816634	rs62530227	7.01714e-09	0.86151	-1.26951e-10	0.000376468	-1.49136	-1.26951e-10	0.000376688	-1.49156	-1.26951e-10
111816805	rs72677113	6.41227e-09	0.771368	-1.26951e-10	0.000283099	-1.77639	-1.26951e-10	0.000283279	-1.77655	-1.26951e-10
111817064	rs62530228	7.01957e-09	0.861856	-1.26951e-10	0.000387578	-1.46227	-1.26951e-10	0.000387804	-1.46248	-1.26951e-10
111817071	rs11994590	7.80059e-08	4.18393	-0.91399	0.000196721	-1.20573	-0.934675	0.000196733	-1.20648	-0.934653
111817078	rs75564863	7.01957e-09	0.861856	-1.26951e-10	0.000387578	-1.46227	-1.26951e-10	0.000387804	-1.46248	-1.26951e-10
111817165	rs62530229	6.87095e-09	0.840457	-1.26951e-10	0.000373637	-1.4989	-1.26951e-10	0.000373856	-1.49911	-1.26951e-10
111817314	rs62530230	7.01714e-09	0.86151	-1.26951e-10	0.000376468	-1.49136	-1.26951e-10	0.000376688	-1.49156	-1.26951e-10
111817422	rs78232724	7.2394e-09	0.892693	-1.26951e-10	0.000380738	-1.48008	-1.26951e-10	0.000380959	-1.48029	-1.26951e-10
111817423	rs78520603	7.2394e-09	0.892693	-1.26951e-10	0.000380738	-1.48008	-1.26951e-10	0.000380959	-1.48029	-1.26951e-10
111817571	rs141990875	4.32482e-08	2.68011	-1.26951e-10	0.000619278	-0.993633	-1.26951e-10	0.000619642	-0.993838	-1.26951e-10
111817591	rs6469322	4.8784e-07	6.02747	-0.924324	0.000147038	-1.48742	-0.944075	0.000147057	-1.48811	-0.944055
111817831	rs6985976	7.2394e-09	0.892693	-1.26951e-10	0.000380738	-1.48008	-1.26951e-10	0.000380959	-1.48029	-1.26951e-10
111818365	rs6986809	7.16705e-09	0.882649	-1.26951e-10	0.000379352	-1.48372	-1.26951e-10	0.000379573	-1.48393	-1.26951e-10
111818464	rs80040770	4.99909e-10	-1.78018	-1.26951e-10	0.000271116	-1.81964	-1.26951e-10	0.000271337	-1.81962	-1.26951e-10
111818609	rs117059991	6.78311e-10	-1.475	-1.26951e-10	0.000430407	-1.35746	-1.26951e-10	0.000430663	-1.35765	-1.26951e-10
111818748	rs60514372	7.16705e-09	0.882649	-1.26951e-10	0.000379352	-1.48372	-1.26951e-10	0.000379573	-1.48393	-1.26951e-10
111819310	rs62526894	7.01714e-09	0.86151	-1.26951e-10	0.000376468	-1.49136	-1.26951e-10	0.000376688	-1.49156	-1.26951e-10
111819365	rs72677116	6.64063e-09	0.806361	-1.26951e-10	0.000284693	-1.77078	-1.26951e-10	0.000284872	-1.77094	-1.26951e-10
111819403	rs62526895	7.01714e-09	0.86151	-1.26951e-10	0.000376468	-1.49136	-1.26951e-10	0.000376688	-1.49156	-1.26951e-10
111819592	rs72677117	4.7114e-10	-1.83945	-1.26951e-10	0.000286969	-1.76282	-1.26951e-10	0.000287154	-1.76296	-1.26951e-10
111819723	rs62526896	7.08768e-09	0.871512	-1.26951e-10	0.000377828	-1.48775	-1.26951e-10	0.000378048	-1.48796	-1.26951e-10
111819849	rs57496484	7.01714e-09	0.86151	-1.26951e-10	0.000376468	-1.49136	-1.26951e-10	0.000376688	-1.49156	-1.26951e-10
111820079	rs60696976	7.01714e-09	0.86151	-1.26951e-10	0.000376468	-1.49136	-1.26951e-10	0.000376688	-1.49156	-1.26951e-10
111820391	rs61507597	7.01714e-09	0.86151	-1.26951e-10	0.000376468	-1.49136	-1.26951e-10	0.000376688	-1.49156	-1.26951e-10
111820461	rs61574028	7.01714e-09	0.86151	-1.26951e-10	0.000376468	-1.49136	-1.26951e-10	0.000376688	-1.49156	-1.26951e-10
111820489	rs58247271	6.67211e-08	4.03289	-0.919215	0.000182155	-1.2779	-0.939432	0.000182174	-1.27861	-0.939411
111820504	rs58874649	7.01714e-09	0.86151	-1.26951e-10	0.000376468	-1.49136	-1.26951e-10	0.000376688	-1.49156	-1.26951e-10
111820562	rs60413189	7.01714e-09	0.86151	-1.26951e-10	0.000376468	-1.49136	-1.26951e-10	0.000376688	-1.49156	-1.26951e-10
111820674	rs60656886	7.01714e-09	0.86151	-1.26951e-10	0.000376468	-1.49136	-1.26951e-10	0.000376688	-1.49156	-1.26951e-10
111820889	rs62526904	7.01714e-09	0.86151	-1.26951e-10	0.000376468	-1.49136	-1.26951e-10	0.000376688	-1.49156	-1.26951e-10
111821274	rs62526905	6.87095e-09	0.840457	-1.26951e-10	0.000373637	-1.4989	-1.26951e-10	0.000373856	-1.49911	-1.26951e-10
111821302	rs73319750	6.87095e-09	0.840457	-1.26951e-10	0.000373637	-1.4989	-1.26951e-10	0.000373856	-1.49911	-1.26951e-10
111821496	rs75086789	4.9893e-10	-1.78213	-1.26951e-10	0.00027144	-1.81845	-1.26951e-10	0.000271661	-1.81843	-1.26951e-10
111821701	rs79488890	6.07315e-09	0.717032	-1.26951e-10	0.00035785	-1.54207	-1.26951e-10	0.000358065	-1.54226	-1.26951e-10
111821942	rs7016834	6.87095e-09	0.840457	-1.26951e-10	0.000373637	-1.4989	-1.26951e-10	0.000373856	-1.49911	-1.26951e-10
111822043	rs7016989	6.95405e-09	0.852479	-1.26951e-10	0.000390988	-1.45351	-1.26951e-10	0.00039121	-1.45373	-1.26951e-10
111822141	rs7017275	6.87095e-09	0.840457	-1.26951e-10	0.000373637	-1.4989	-1.26951e-10	0.000373856	-1.49911	-1.26951e-10
111822507	rs62526906	7.32081e-09	0.903875	-1.26951e-10	0.000382291	-1.47601	-1.26951e-10	0.000382513	-1.47622	-1.26951e-10
111822600	rs62526907	7.32081e-09	0.903875	-1.26951e-10	0.000382291	-1.47601	-1.26951e-10	0.000382513	-1.47622	-1.26951e-10
111822866	rs57005858	7.32081e-09	0.903875	-1.26951e-10	0.000382291	-1.47601	-1.26951e-10	0.000382513	-1.47622	-1.26951e-10
111822870	rs61224245	7.32081e-09	0.903875	-1.26951e-10	0.000382291	-1.47601	-1.26951e-10	0.000382513	-1.47622	-1.26951e-10
111822887	rs56992800	7.32081e-09	0.903875	-1.26951e-10	0.000382291	-1.47601	-1.26951e-10	0.000382513	-1.47622	-1.26951e-10
111823128	rs58499839	7.39501e-09	0.91396	-1.26951e-10	0.000383703	-1.47232	-1.26951e-10	0.000383925	-1.47253	-1.26951e-10
111823286	rs4430061	9.43678e-08	4.38468	-0.924324	0.000202897	-1.16542	-0.944075	0.000202904	-1.16619	-0.944055
111823380	rs72677121	5.50454e-09	0.618728	-1.26951e-10	0.000276903	-1.79852	-1.26951e-10	0.000277088	-1.79864	-1.26951e-10
111823465	rs73319762	7.08768e-09	0.871512	-1.26951e-10	0.000377828	-1.48775	-1.26951e-10	0.000378048	-1.48796	-1.26951e-10
111823818	rs62526912	7.08768e-09	0.871512	-1.26951e-10	0.000377828	-1.48775	-1.26951e-10	0.000378048	-1.48796	-1.26951e-10
111823915	rs62526913	7.08768e-09	0.871512	-1.26951e-10	0.000377828	-1.48775	-1.26951e-10	0.000378048	-1.48796	-1.26951e-10
111824067	rs62526914	7.08768e-09	0.871512	-1.26951e-10	0.000377828	-1.48775	-1.26951e-10	0.000378048	-1.48796	-1.26951e-10
111824089	rs62526915	7.08768e-09	0.871512	-1.26951e-10	0.000377828	-1.48775	-1.26951e-10	0.000378048	-1.48796	-1.26951e-10
111824104	rs62526916	7.08768e-09	0.871512	-1.26951e-10	0.000377828	-1.48775	-1.26951e-10	0.000378048	-1.48796	-1.26951e-10
111824151	rs117359245	7.04493e-10	-1.43712	-1.26951e-10	0.000316443	-1.66504	-1.26951e-10	0.000316655	-1.66517	-1.26951e-10
111824299	rs73319766	7.01714e-09	0.86151	-1.26951e-10	0.000376468	-1.49136	-1.26951e-10	0.000376688	-1.49156	-1.26951e-10
111824370	rs58685030	1.19748e-08	1.39596	-1.26951e-10	0.000463391	-1.28362	-1.26951e-10	0.000463636	-1.28388	-1.26951e-10
111824407	rs62526917	7.08768e-09	0.871512	-1.26951e-10	0.000377828	-1.48775	-1.26951e-10	0.000378048	-1.48796	-1.26951e-10
111824477	rs62526918	7.01714e-09	0.86151	-1.26951e-10	0.000376468	-1.49136	-1.26951e-10	0.000376688	-1.49156	-1.26951e-10
111824551	rs62526919	7.08768e-09	0.871512	-1.26951e-10	0.000377828	-1.48775	-1.26951e-10	0.000378048	-1.48796	-1.26951e-10
111825791	rs6996359	7.01714e-09	0.86151	-1.26951e-10	0.000376468	-1.49136	-1.26951e-10	0.000376688	-1.49156	-1.26951e-10
111825812	rs114702676	4.87049e-10	-1.80624	-1.26951e-10	0.000275707	-1.80285	-1.26951e-10	0.000275934	-1.80282	-1.26951e-10
111825821	rs6996649	7.01714e-09	0.86151	-1.26951e-10	0.000376468	-1.49136	-1.26951e-10	0.000376688	-1.49156	-1.26951e-10
111825889	rs7000389	7.01714e-09	0.86151	-1.26951e-10	0.000376468	-1.49136	-1.26951e-10	0.000376688	-1.49156	-1.26951e-10
111826273	rs7001049	7.01714e-09	0.86151	-1.26951e-10	0.000376468	-1.49136	-1.26951e-10	0.000376688	-1.49156	-1.26951e-10
111826308	rs4573245	2.26312e-08	2.94631	-0.913822	0.000116401	-1.71718	-0.947971	0.000116451	-1.71756	-0.947951
111826385	rs140665800	4.97732e-10	-1.78454	-1.26951e-10	0.000267496	-1.83308	-1.26951e-10	0.000267702	-1.8331	-1.26951e-10
111826410	rs7001098	7.01714e-09	0.86151	-1.26951e-10	0.000376468	-1.49136	-1.26951e-10	0.000376688	-1.49156	-1.26951e-10
111826564	rs11995114	2.26312e-08	2.94631	-0.913822	0.000116401	-1.71718	-0.947971	0.000116451	-1.71756	-0.947951
111826656	rs62526920	7.01714e-09	0.86151	-1.26951e-10	0.000376468	-1.49136	-1.26951e-10	0.000376688	-1.49156	-1.26951e-10
111826698	rs73319779	7.01714e-09	0.86151	-1.26951e-10	0.000376468	-1.49136	-1.26951e-10	0.000376688	-1.49156	-1.26951e-10
111826812	rs73319780	7.01714e-09	0.86151	-1.26951e-10	0.000376468	-1.49136	-1.26951e-10	0.000376688	-1.49156	-1.26951e-10
111826826	rs1489356	5.92324e-08	3.92895	-0.934325	0.000174309	-1.30977	-0.951592	0.00017433	-1.31046	-0.951572
111826906	rs73319784	7.08768e-09	0.871512	-1.26951e-10	0.000377828	-1.48775	-1.26951e-10	0.000378048	-1.48796	-1.26951e-10
111827115	rs62526921	7.08768e-09	0.871512	-1.26951e-10	0.000377828	-1.48775	-1.26951e-10	0.000378048	-1.48796	-1.26951e-10
111827128	rs13254308	6.08269e-08	3.96238	-0.941193	0.000174996	-1.29959	-0.957841	0.000175015	-1.30028	-0.957822
111827287	rs77731846	9.49429e-10	-1.13874	-1.26951e-10	0.000450275	-1.31233	-1.26951e-10	0.000450546	-1.31252	-1.26951e-10
111827301	rs73319789	7.16705e-09	0.882649	-1.26951e-10	0.000379352	-1.48372	-1.26951e-10	0.000379573	-1.48393	-1.26951e-10
111827359	rs112061881	7.16705e-09	0.882649	-1.26951e-10	0.000379352	-1.48372	-1.26951e-10	0.000379573	-1.48393	-1.26951e-10
111827381	rs114084092	7.16705e-09	0.882649	-1.26951e-10	0.000379352	-1.48372	-1.26951e-10	0.000379573	-1.48393	-1.26951e-10
111827725	rs62526922	6.5247e-09	0.78875	-1.26951e-10	0.000366856	-1.51722	-1.26951e-10	0.000367073	-1.51742	-1.26951e-10
111828427	rs62526923	7.21438e-09	0.889231	-1.26951e-10	0.000380259	-1.48134	-1.26951e-10	0.00038048	-1.48154	-1.26951e-10
111828454	rs74847780	4.71941e-10	-1.83775	-1.26951e-10	0.000301787	-1.71247	-1.26951e-10	0.000302039	-1.71242	-1.26951e-10
111828467	rs62526924	7.21438e-09	0.889231	-1.26951e-10	0.000380259	-1.48134	-1.26951e-10	0.00038048	-1.48154	-1.26951e-10
111828544	rs1489357	7.21438e-09	0.889231	-1.26951e-10	0.000380259	-1.48134	-1.26951e-10	0.00038048	-1.48154	-1.26951e-10
111828658	rs7012252	7.21438e-09	0.889231	-1.26951e-10	0.000380259	-1.48134	-1.26951e-10	0.00038048	-1.48154	-1.26951e-10
111829206	rs7017172	7.21438e-09	0.889231	-1.26951e-10	0.000380259	-1.48134	-1.26951e-10	0.00038048	-1.48154	-1.26951e-10
111829321	rs62526926	1.13414e-09	-0.340555	-0.620416	0.000511918	-0.598849	-0.585175	0.000510671	-0.602063	-0.585191
111829535	rs115536152	4.70258e-10	-1.84132	-1.26951e-10	0.000316458	-1.665	-1.26951e-10	0.000316725	-1.66494	-1.26951e-10
111829548	rs139642783	4.70258e-10	-1.84132	-1.26951e-10	0.000316458	-1.665	-1.26951e-10	0.000316725	-1.66494	-1.26951e-10
111829605	rs7017811	7.13404e-09	0.878032	-1.26951e-10	0.000378719	-1.48539	-1.26951e-10	0.000378939	-1.4856	-1.26951e-10
111830080	rs16881074	1.22127e-09	-0.886951	-1.26951e-10	0.000460329	-1.29025	-1.26951e-10	0.000460663	-1.29031	-1.26951e-10
111830259	rs11988151	4.70262e-10	-1.84131	-1.26951e-10	0.000315384	-1.6684	-1.26951e-10	0.000315651	-1.66834	-1.26951e-10
111830266	rs11995351	4.70262e-10	-1.84131	-1.26951e-10	0.000315384	-1.6684	-1.26951e-10	0.000315651	-1.66834	-1.26951e-10
111830312	rs1844315	7.21438e-09	0.889231	-1.26951e-10	0.000380259	-1.48134	-1.26951e-10	0.00038048	-1.48154	-1.26951e-10
111830411	rs1844316	8.02477e-09	0.995688	-1.26951e-10	0.000395502	-1.44203	-1.26951e-10	0.000395727	-1.44225	-1.26951e-10
111830570	rs1489359	7.21438e-09	0.889231	-1.26951e-10	0.000380259	-1.48134	-1.26951e-10	0.00038048	-1.48154	-1.26951e-10
111830799	rs6985097	2.01026e-08	2.87303	-0.959024	0.000110891	-1.73243	-0.98121	0.000110941	-1.73279	-0.981194
111831034	rs62526927	7.28762e-09	0.899331	-1.26951e-10	0.000381658	-1.47766	-1.26951e-10	0.00038188	-1.47787	-1.26951e-10
111831348	rs73321614	7.37003e-09	0.910576	-1.26951e-10	0.000383228	-1.47356	-1.26951e-10	0.00038345	-1.47377	-1.26951e-10
111831758	rs113770889	7.21438e-09	0.889231	-1.26951e-10	0.000380259	-1.48134	-1.26951e-10	0.00038048	-1.48154	-1.26951e-10
111831871	rs62526928	7.44515e-09	0.920718	-1.26951e-10	0.000384654	-1.46985	-1.26951e-10	0.000384876	-1.47006	-1.26951e-10
111831923	rs62526929	7.44515e-09	0.920718	-1.26951e-10	0.000384654	-1.46985	-1.26951e-10	0.000384876	-1.47006	-1.26951e-10
111832605	rs7818667	2.0011e-08	2.8686	-0.959162	0.000111088	-1.72943	-0.98244	0.000111138	-1.72978	-0.982424
111833075	rs62526930	7.60676e-09	0.942192	-1.26951e-10	0.000387705	-1.46194	-1.26951e-10	0.000387928	-1.46216	-1.26951e-10
111833118	rs116222960	7.68476e-09	0.952394	-1.26951e-10	0.00038917	-1.45817	-1.26951e-10	0.000389394	-1.45839	-1.26951e-10
111833129	rs139323709	7.68476e-09	0.952394	-1.26951e-10	0.00038917	-1.45817	-1.26951e-10	0.000389394	-1.45839	-1.26951e-10
111833162	rs62526931	7.85258e-09	0.973997	-1.26951e-10	0.000392307	-1.45014	-1.26951e-10	0.000392531	-1.45036	-1.26951e-10
111833232	rs62526932	7.68476e-09	0.952394	-1.26951e-10	0.00038917	-1.45817	-1.26951e-10	0.000389394	-1.45839	-1.26951e-10
111833246	rs62528263	7.68476e-09	0.952394	-1.26951e-10	0.00038917	-1.45817	-1.26951e-10	0.000389394	-1.45839	-1.26951e-10
111833433	rs111693199	7.68476e-09	0.952394	-1.26951e-10	0.00038917	-1.45817	-1.26951e-10	0.000389394	-1.45839	-1.26951e-10
111834454	rs62528264	7.85258e-09	0.973997	-1.26951e-10	0.000392307	-1.45014	-1.26951e-10	0.000392531	-1.45036	-1.26951e-10
111834509	rs62520239	8.22615e-09	1.02047	-1.26951e-10	0.00039921	-1.4327	-1.26951e-10	0.000399436	-1.43292	-1.26951e-10
111834654	rs62520241	8.4703e-09	1.04972	-1.26951e-10	0.000403665	-1.4216	-1.26951e-10	0.000403893	-1.42183	-1.26951e-10
111834862	rs7002442	8.4703e-09	1.04972	-1.26951e-10	0.000403665	-1.4216	-1.26951e-10	0.000403893	-1.42183	-1.26951e-10
111834927	rs6982246	5.22108e-09	0.565859	-1.26951e-10	0.000340334	-1.59226	-1.26951e-10	0.000340544	-1.59244	-1.26951e-10
111834928	rs7002576	5.17309e-09	0.556624	-1.26951e-10	0.000339326	-1.59523	-1.26951e-10	0.000339536	-1.5954	-1.26951e-10
111834947	rs7002584	6.06388e-09	0.715504	-1.26951e-10	0.000357663	-1.5426	-1.26951e-10	0.000357878	-1.54279	-1.26951e-10
111834960	rs11994892	4.70262e-10	-1.84131	-1.26951e-10	0.000315384	-1.6684	-1.26951e-10	0.000315651	-1.66834	-1.26951e-10
111834981	rs7002594	8.56883e-09	1.06129	-1.26951e-10	0.00040545	-1.41719	-1.26951e-10	0.000405679	-1.41742	-1.26951e-10
111835062	rs11994924	4.70671e-10	-1.84044	-1.26951e-10	0.000324379	-1.64027	-1.26951e-10	0.000324655	-1.64022	-1.26951e-10
111835388	rs6983282	9.05045e-09	1.11597	-1.26951e-10	0.00041408	-1.39613	-1.26951e-10	0.000414311	-1.39636	-1.26951e-10
111835530	rs73321623	9.05045e-09	1.11597	-1.26951e-10	0.00041408	-1.39613	-1.26951e-10	0.000414311	-1.39636	-1.26951e-10
111835593	rs16881088	9.05045e-09	1.11597	-1.26951e-10	0.00041408	-1.39613	-1.26951e-10	0.000414311	-1.39636	-1.26951e-10
111835660	rs75396706	9.05045e-09	1.11597	-1.26951e-10	0.00041408	-1.39613	-1.26951e-10	0.000414311	-1.39636	-1.26951e-10
111835693	rs4357259	1.86538e-08	2.80422	-0.96502	0.000108765	-1.74676	-0.986239	0.000108818	-1.74708	-0.986223
111835723	rs77834857	6.53283e-09	0.789995	-1.26951e-10	0.000367016	-1.51678	-1.26951e-10	0.000367234	-1.51698	-1.26951e-10
111835940	rs62520242	9.14628e-09	1.1265	-1.26951e-10	0.000415778	-1.39204	-1.26951e-10	0.00041601	-1.39227	-1.26951e-10
111836060	rs73321626	9.14628e-09	1.1265	-1.26951e-10	0.000415778	-1.39204	-1.26951e-10	0.00041601	-1.39227	-1.26951e-10
111836234	rs62520243	9.14628e-09	1.1265	-1.26951e-10	0.000415778	-1.39204	-1.26951e-10	0.00041601	-1.39227	-1.26951e-10
111836370	rs62520244	9.25416e-09	1.13823	-1.26951e-10	0.000417682	-1.38747	-1.26951e-10	0.000417914	-1.3877	-1.26951e-10
111836476	rs10505153	1.33687e-09	-0.796516	-1.26951e-10	0.000493318	-1.22103	-1.26951e-10	0.000493674	-1.2211	-1.26951e-10
111836596	rs16881101	9.25416e-09	1.13823	-1.26951e-10	0.000417682	-1.38747	-1.26951e-10	0.000417914	-1.3877	-1.26951e-10
111836625	rs16881105	4.70298e-10	-1.84123	-1.26951e-10	0.000318648	-1.6581	-1.26951e-10	0.000318917	-1.65805	-1.26951e-10
111836739	rs62520245	9.25416e-09	1.13823	-1.26951e-10	0.000417682	-1.38747	-1.26951e-10	0.000417914	-1.3877	-1.26951e-10
111836805	rs10505152	1.33687e-09	-0.796516	-1.26951e-10	0.000493318	-1.22103	-1.26951e-10	0.000493674	-1.2211	-1.26951e-10
111836888	rs62522360	9.35254e-09	1.1488	-1.26951e-10	0.000419412	-1.38333	-1.26951e-10	0.000419645	-1.38357	-1.26951e-10
111837086	rs16881112	9.35254e-09	1.1488	-1.26951e-10	0.000419412	-1.38333	-1.26951e-10	0.000419645	-1.38357	-1.26951e-10
111837207	rs974684	4.70258e-10	-1.84132	-1.26951e-10	0.000316458	-1.665	-1.26951e-10	0.000316725	-1.66494	-1.26951e-10
111837226	rs16881121	9.35254e-09	1.1488	-1.26951e-10	0.000419412	-1.38333	-1.26951e-10	0.000419645	-1.38357	-1.26951e-10
111837344	rs73321691	9.25416e-09	1.13823	-1.26951e-10	0.000417682	-1.38747	-1.26951e-10	0.000417914	-1.3877	-1.26951e-10
111837362	rs73321692	9.25416e-09	1.13823	-1.26951e-10	0.000417682	-1.38747	-1.26951e-10	0.000417914	-1.3877	-1.26951e-10
111837412	rs73321695	9.35254e-09	1.1488	-1.26951e-10	0.000419412	-1.38333	-1.26951e-10	0.000419645	-1.38357	-1.26951e-10
111837437	rs73321698	9.35254e-09	1.1488	-1.26951e-10	0.000419412	-1.38333	-1.26951e-10	0.000419645	-1.38357	-1.26951e-10
111837605	rs16881123	9.35254e-09	1.1488	-1.26951e-10	0.000419412	-1.38333	-1.26951e-10	0.000419645	-1.38357	-1.26951e-10
111837712	rs73321700	9.46329e-09	1.16057	-1.26951e-10	0.000421352	-1.37872	-1.26951e-10	0.000421585	-1.37896	-1.26951e-10
111837742	rs16881124	9.46329e-09	1.16057	-1.26951e-10	0.000421352	-1.37872	-1.26951e-10	0.000421585	-1.37896	-1.26951e-10
111837879	rs2351324	9.35254e-09	1.1488	-1.26951e-10	0.000419412	-1.38333	-1.26951e-10	0.000419645	-1.38357	-1.26951e-10
111838078	rs1387410	8.4042e-08	4.32318	-0.978706	0.000187154	-1.20182	-0.988438	0.000187168	-1.20255	-0.988422
111838079	rs1387411	9.46329e-09	1.16057	-1.26951e-10	0.000421352	-1.37872	-1.26951e-10	0.000421585	-1.37896	-1.26951e-10
111838329	rs2220482	9.46329e-09	1.16057	-1.26951e-10	0.000421352	-1.37872	-1.26951e-10	0.000421585	-1.37896	-1.26951e-10
111838640	rs10111631	7.81897e-08	4.251	-0.978706	0.00018288	-1.22492	-0.988438	0.000182896	-1.22564	-0.988422
111838744	rs62522362	9.46329e-09	1.16057	-1.26951e-10	0.000421352	-1.37872	-1.26951e-10	0.000421585	-1.37896	-1.26951e-10
111838762	rs73323309	9.46329e-09	1.16057	-1.26951e-10	0.000421352	-1.37872	-1.26951e-10	0.000421585	-1.37896	-1.26951e-10
111839105	rs553160559	2.6557e-07	4.49503	-1.26951e-10	0.00910335	1.69421	-1.26951e-10	0.00911075	1.69423	-1.26951e-10
111839186	rs62522363	9.46329e-09	1.16057	-1.26951e-10	0.000421352	-1.37872	-1.26951e-10	0.000421585	-1.37896	-1.26951e-10
111839244	rs62522364	9.56429e-09	1.17119	-1.26951e-10	0.000423114	-1.37455	-1.26951e-10	0.000423348	-1.37479	-1.26951e-10
111839508	rs62522365	9.56429e-09	1.17119	-1.26951e-10	0.000423114	-1.37455	-1.26951e-10	0.000423348	-1.37479	-1.26951e-10
111839604	rs62522366	9.56429e-09	1.17119	-1.26951e-10	0.000423114	-1.37455	-1.26951e-10	0.000423348	-1.37479	-1.26951e-10
111839663	rs62522367	9.56429e-09	1.17119	-1.26951e-10	0.000423114	-1.37455	-1.26951e-10	0.000423348	-1.37479	-1.26951e-10
111839763	rs62522368	9.56429e-09	1.17119	-1.26951e-10	0.000423114	-1.37455	-1.26951e-10	0.000423348	-1.37479	-1.26951e-10
111839915	rs62522369	9.56429e-09	1.17119	-1.26951e-10	0.000423114	-1.37455	-1.26951e-10	0.000423348	-1.37479	-1.26951e-10
111840001	rs62522370	9.56429e-09	1.17119	-1.26951e-10	0.000423114	-1.37455	-1.26951e-10	0.000423348	-1.37479	-1.26951e-10
111840003	rs1352549	3.88273e-07	5.86366	-0.988791	0.000134533	-1.52377	-0.996612	0.000134555	-1.52441	-0.996598
111840494	rs77839964	9.16984e-10	-1.17351	-1.26951e-10	0.000330491	-1.62161	-1.26951e-10	0.000330752	-1.62161	-1.26951e-10
111841053	rs62522372	9.66655e-09	1.18183	-1.26951e-10	0.000424891	-1.37035	-1.26951e-10	0.000425126	-1.37059	-1.26951e-10
111841215	rs16881145	9.05045e-09	1.11597	-1.26951e-10	0.00041408	-1.39613	-1.26951e-10	0.000414311	-1.39636	-1.26951e-10
111841293	rs11990571	1.99922e-08	2.88143	-0.972929	0.000109167	-1.73547	-0.993836	0.000109218	-1.73581	-0.993822
111841298	rs62522373	9.66655e-09	1.18183	-1.26951e-10	0.000424891	-1.37035	-1.26951e-10	0.000425126	-1.37059	-1.26951e-10
111841414	rs16881150	9.66655e-09	1.18183	-1.26951e-10	0.000424891	-1.37035	-1.26951e-10	0.000425126	-1.37059	-1.26951e-10
111841448	rs7015288	9.65427e-08	4.46528	-0.98214	0.000195032	-1.1555	-0.993529	0.000195041	-1.15626	-0.993514
111841523	rs62522374	9.66655e-09	1.18183	-1.26951e-10	0.000424891	-1.37035	-1.26951e-10	0.000425126	-1.37059	-1.26951e-10
111841542	rs62522375	9.66655e-09	1.18183	-1.26951e-10	0.000424891	-1.37035	-1.26951e-10	0.000425126	-1.37059	-1.26951e-10
111841835	rs923429	9.3229e-08	4.43048	-0.982264	0.00019317	-1.16694	-0.991677	0.00019318	-1.1677	-0.991662
111842038	rs923430	9.78169e-09	1.19367	-1.26951e-10	0.000426885	-1.36567	-1.26951e-10	0.00042712	-1.36592	-1.26951e-10
111842070	rs923431	9.78169e-09	1.19367	-1.26951e-10	0.000426885	-1.36567	-1.26951e-10	0.00042712	-1.36592	-1.26951e-10
111842113	rs923432	9.78169e-09	1.19367	-1.26951e-10	0.000426885	-1.36567	-1.26951e-10	0.00042712	-1.36592	-1.26951e-10
111842149	rs6469323	4.70281e-10	-1.84127	-1.26951e-10	0.000314325	-1.67176	-1.26951e-10	0.00031459	-1.67171	-1.26951e-10
111842446	rs62522376	1.00076e-08	1.2165	-1.26951e-10	0.000452184	-1.3081	-1.26951e-10	0.000452424	-1.30836	-1.26951e-10
111842653	rs2130185	1.10461e-08	2.34781	-1.03258	0.000314617	-0.638641	-1.03219	0.000314433	-0.640017	-1.03219
111842686	rs72677127	4.75798e-09	0.472978	-1.26951e-10	0.000368528	-1.51267	-1.26951e-10	0.000368733	-1.51291	-1.26951e-10
111842745	rs62522377	1.00049e-08	1.21623	-1.26951e-10	0.000430726	-1.35672	-1.26951e-10	0.000430962	-1.35696	-1.26951e-10
111842835	rs62522378	1.01127e-08	1.22695	-1.26951e-10	0.000432571	-1.35244	-1.26951e-10	0.000432807	-1.35269	-1.26951e-10
111842842	rs2351325	4.14348e-07	5.93661	-0.996751	0.000135333	-1.50882	-1.00563	0.000135353	-1.50947	-1.00562
111842961	rs62522379	1.01127e-08	1.22695	-1.26951e-10	0.000432571	-1.35244	-1.26951e-10	0.000432807	-1.35269	-1.26951e-10
111842973	rs62522380	1.00049e-08	1.21623	-1.26951e-10	0.000430726	-1.35672	-1.26951e-10	0.000430962	-1.35696	-1.26951e-10
111843130	rs62522381	1.01127e-08	1.22695	-1.26951e-10	0.000432571	-1.35244	-1.26951e-10	0.000432807	-1.35269	-1.26951e-10
111843330	rs73323337	1.02219e-08	1.23769	-1.26951e-10	0.000434431	-1.34815	-1.26951e-10	0.000434668	-1.3484	-1.26951e-10
111843501	rs62522382	1.02219e-08	1.23769	-1.26951e-10	0.000434431	-1.34815	-1.26951e-10	0.000434668	-1.3484	-1.26951e-10
111843693	rs56966024	1.02219e-08	1.23769	-1.26951e-10	0.000434431	-1.34815	-1.26951e-10	0.000434668	-1.3484	-1.26951e-10
111843762	rs59243778	1.03449e-08	1.24965	-1.26951e-10	0.000436518	-1.34336	-1.26951e-10	0.000436756	-1.34361	-1.26951e-10
111844273	rs2882627	1.13241e-08	1.34009	-1.26951e-10	0.000452833	-1.30667	-1.26951e-10	0.000453075	-1.30692	-1.26951e-10
111844737	rs62522385	1.14627e-08	1.35225	-1.26951e-10	0.000455099	-1.30167	-1.26951e-10	0.000455342	-1.30193	-1.26951e-10
111845003	rs2087421	1.11259e-07	4.61247	-0.987456	0.000203859	-1.10639	-0.998371	0.000203863	-1.10718	-0.998357
111845042	rs4634614	1.02219e-08	1.23769	-1.26951e-10	0.000434431	-1.34815	-1.26951e-10	0.000434668	-1.3484	-1.26951e-10
111845435	rs1826046	1.06876e-07	4.57376	-0.988942	0.000200958	-1.11941	-0.999679	0.000200963	-1.12019	-0.999666
111845449	rs62522386	1.06984e-08	1.28325	-1.26951e-10	0.00044247	-1.32982	-1.26951e-10	0.000442709	-1.33007	-1.26951e-10
111845675	rs138041089	8.51748e-09	-1.51461e-10	1.05527	0.00363142	-1.51461e-10	0.775192	0.00363474	-1.51461e-10	0.775315
111845730	rs1602045	1.14627e-08	1.35225	-1.26951e-10	0.000455099	-1.30167	-1.26951e-10	0.000455342	-1.30193	-1.26951e-10
111845965	rs1602044	1.14627e-08	1.35225	-1.26951e-10	0.000455099	-1.30167	-1.26951e-10	0.000455342	-1.30193	-1.26951e-10
111846111	rs1489365	2.15109e-08	2.96384	-0.982126	0.000109535	-1.72283	-1.00312	0.000109583	-1.72319	-1.00311
111846155	rs1602043	1.14627e-08	1.35225	-1.26951e-10	0.000455099	-1.30167	-1.26951e-10	0.000455342	-1.30193	-1.26951e-10
111846163	rs78111053	1.14627e-08	1.35225	-1.26951e-10	0.000455099	-1.30167	-1.26951e-10	0.000455342	-1.30193	-1.26951e-10
111846557	rs4255108	9.10238e-09	0.542378	0.579313	0.000865086	-0.248485	-0.410874	0.000866796	-0.247354	-0.410821
111846636	rs2171708	1.14627e-08	1.35225	-1.26951e-10	0.000455099	-1.30167	-1.26951e-10	0.000455342	-1.30193	-1.26951e-10
111846734	rs2130186	1.12011e-08	1.32917	-1.26951e-10	0.000450811	-1.31114	-1.26951e-10	0.000451053	-1.31139	-1.26951e-10
111846900	rs1602042	1.23973e-07	4.72216	-0.988942	0.000211334	-1.06907	-0.999679	0.000211334	-1.06987	-0.999666
111847000	rs1602041	1.14627e-08	1.35225	-1.26951e-10	0.000455099	-1.30167	-1.26951e-10	0.000455342	-1.30193	-1.26951e-10
111847004	rs1602040	1.06984e-08	1.28325	-1.26951e-10	0.00044247	-1.32982	-1.26951e-10	0.000442709	-1.33007	-1.26951e-10
111847246	rs2351326	1.14627e-08	1.35225	-1.26951e-10	0.000455099	-1.30167	-1.26951e-10	0.000455342	-1.30193	-1.26951e-10
111847425	rs58289479	4.74383e-10	-1.83259	-1.26951e-10	0.000344885	-1.57898	-1.26951e-10	0.00034518	-1.57891	-1.26951e-10
111847471	rs62522387	1.14627e-08	1.35225	-1.26951e-10	0.000455099	-1.30167	-1.26951e-10	0.000455342	-1.30193	-1.26951e-10
111847553	rs1489364	2.12125e-08	2.94631	-0.978563	0.000110464	-1.71718	-1.00032	0.000110511	-1.71756	-1.00031
111847655	rs62522388	1.14627e-08	1.35225	-1.26951e-10	0.000455099	-1.30167	-1.26951e-10	0.000455342	-1.30193	-1.26951e-10
111847775	rs62522389	1.14627e-08	1.35225	-1.26951e-10	0.000455099	-1.30167	-1.26951e-10	0.000455342	-1.30193	-1.26951e-10
111847963	rs56122240	1.98092e-08	2.88143	-0.982126	0.000108159	-1.73547	-1.00312	0.000108209	-1.73581	-1.00311
111848261	rs62522391	1.13241e-08	1.34009	-1.26951e-10	0.000452833	-1.30667	-1.26951e-10	0.000453075	-1.30692	-1.26951e-10
111848685	rs1489363	1.24562e-09	-1.51461e-10	-0.867209	0.000814482	-1.51461e-10	-0.719636	0.00081515	-1.51461e-10	-0.719607
111848832	rs4314627	1.88396e-08	2.83098	-0.981861	0.000122204	-1.61119	-1.0053	0.000122237	-1.61173	-1.00529
111848910	rs6991190	1.98092e-08	2.88143	-0.982126	0.000108159	-1.73547	-1.00312	0.000108209	-1.73581	-1.00311
111849144	rs1602039	1.10662e-08	1.31705	-1.26951e-10	0.000448586	-1.31609	-1.26951e-10	0.000448827	-1.31634	-1.26951e-10
111849533	rs1304076	1.19405e-07	4.68314	-0.987456	0.000208805	-1.08242	-0.998371	0.000208806	-1.08322	-0.998357
111849542	rs1602038	1.13241e-08	1.34009	-1.26951e-10	0.000452833	-1.30667	-1.26951e-10	0.000453075	-1.30692	-1.26951e-10
111850034	rs11994263	2.20218e-08	2.97403	-0.968841	0.000111929	-1.71268	-0.991638	0.000111976	-1.71307	-0.991624
111850446	rs73323368	1.1472e-08	1.35307	-1.26951e-10	0.000471802	-1.26563	-1.26951e-10	0.000472056	-1.26588	-1.26951e-10
111850482	rs10096910	1.24157e-07	4.72216	-0.987456	0.000211611	-1.06907	-0.998371	0.000211611	-1.06987	-0.998357
111850501	rs55913145	4.73134e-10	-1.83522	-1.26951e-10	0.00033958	-1.59448	-1.26951e-10	0.000339871	-1.59441	-1.26951e-10
111850535	rs10110086	1.93206e-08	2.85645	-0.982126	0.000107758	-1.73918	-1.00312	0.000107809	-1.73951	-1.00311
111850637	rs62522411	1.13241e-08	1.34009	-1.26951e-10	0.000452833	-1.30667	-1.26951e-10	0.000453075	-1.30692	-1.26951e-10
111850672	rs62522412	1.13241e-08	1.34009	-1.26951e-10	0.000452833	-1.30667	-1.26951e-10	0.000453075	-1.30692	-1.26951e-10
111850847	rs62522413	1.13241e-08	1.34009	-1.26951e-10	0.000452833	-1.30667	-1.26951e-10	0.000453075	-1.30692	-1.26951e-10
111850894	rs74830296	4.75634e-10	-1.82995	-1.26951e-10	0.000349629	-1.56532	-1.26951e-10	0.000349929	-1.56525	-1.26951e-10
111851383	rs1387413	4.71486e-10	-1.83871	-1.26951e-10	0.000296291	-1.73085	-1.26951e-10	0.000296541	-1.73079	-1.26951e-10
111851695	rs1387412	1.19405e-07	4.68314	-0.987456	0.000208805	-1.08242	-0.998371	0.000208806	-1.08322	-0.998357
111852200	rs1489360	4.74466e-10	-1.83241	-1.26951e-10	0.000345217	-1.57802	-1.26951e-10	0.000345512	-1.57795	-1.26951e-10
111852332	rs113121157	4.95861e-10	-1.7883	-1.26951e-10	0.000340359	-1.59219	-1.26951e-10	0.000340631	-1.59218	-1.26951e-10
111853211	rs6469325	4.75634e-10	-1.82995	-1.26951e-10	0.000349629	-1.56532	-1.26951e-10	0.000349929	-1.56525	-1.26951e-10
111853231	rs117828131	1.2451e-09	-1.51461e-10	-0.867628	0.000672415	-1.51461e-10	-0.911312	0.000672946	-1.51461e-10	-0.911314
111853478	rs140106652	1.06855e-09	-1.51461e-10	-1.02054	0.000593397	-1.51461e-10	-1.03632	0.000593867	-1.51461e-10	-1.03632
111853531	rs2882628	1.07035e-07	4.57376	-0.987456	0.000201221	-1.11941	-0.998371	0.000201226	-1.12019	-0.998357
111853557	rs62522414	8.78382e-09	1.08607	-1.26951e-10	0.000409323	-1.40768	-1.26951e-10	0.000409552	-1.40791	-1.26951e-10
111853900	rs7820355	4.74839e-10	-1.83162	-1.26951e-10	0.00034667	-1.57382	-1.26951e-10	0.000346967	-1.57375	-1.26951e-10
111854075	rs62522415	1.14627e-08	1.35225	-1.26951e-10	0.000455099	-1.30167	-1.26951e-10	0.000455342	-1.30193	-1.26951e-10
111854117	rs4512357	2.09169e-08	2.93407	-0.980358	0.000109179	-1.72746	-1.00173	0.000109229	-1.72781	-1.00172
111854363	rs17506284	1.06429e-09	-1.02454	-1.26951e-10	0.000281398	-1.78242	-1.26951e-10	0.000281627	-1.7824	-1.26951e-10
111854491	rs2882708	1.19228e-07	4.68314	-0.988942	0.000208532	-1.08242	-0.999679	0.000208533	-1.08322	-0.999666
111854567	rs16881198	1.14627e-08	1.35225	-1.26951e-10	0.000455099	-1.30167	-1.26951e-10	0.000455342	-1.30193	-1.26951e-10
111855227	rs61536543	1.14627e-08	1.35225	-1.26951e-10	0.000455099	-1.30167	-1.26951e-10	0.000455342	-1.30193	-1.26951e-10
111855620	rs62522416	1.15891e-08	1.36322	-1.26951e-10	0.000457158	-1.29716	-1.26951e-10	0.000457402	-1.29742	-1.26951e-10
111855711	rs1844314	4.76948e-10	-1.82719	-1.26951e-10	0.000354204	-1.55231	-1.26951e-10	0.000354509	-1.55225	-1.26951e-10
111855887	rs4498516	1.28463e-07	4.75773	-0.988942	0.000213935	-1.05683	-0.999679	0.000213934	-1.05765	-0.999666
111855975	rs16881209	4.74839e-10	-1.83162	-1.26951e-10	0.00034667	-1.57382	-1.26951e-10	0.000346967	-1.57375	-1.26951e-10
111855997	rs16881214	1.14627e-08	1.35225	-1.26951e-10	0.000455099	-1.30167	-1.26951e-10	0.000455342	-1.30193	-1.26951e-10
111856002	rs145886677	3.55253e-09	-1.51461e-10	0.180814	0.00254769	-1.51461e-10	0.420753	0.00254978	-1.51461e-10	0.420782
111856824	rs13280768	9.54161e-10	-1.13377	-1.26951e-10	0.000295956	-1.73198	-1.26951e-10	0.000296201	-1.73194	-1.26951e-10
111857362	rs62522417	1.05833e-08	1.27243	-1.26951e-10	0.000440539	-1.33419	-1.26951e-10	0.000440778	-1.33444	-1.26951e-10
111857382	rs62522418	9.46329e-09	1.16057	-1.26951e-10	0.000421352	-1.37872	-1.26951e-10	0.000421585	-1.37896	-1.26951e-10
111857573	rs16881224	4.73696e-10	-1.83404	-1.26951e-10	0.000342056	-1.58721	-1.26951e-10	0.000342349	-1.58715	-1.26951e-10
111857965	rs4443634	8.78437e-09	2.05779	-0.971658	0.000154265	-1.39583	-0.987692	0.000154302	-1.39639	-0.987677
111857988	rs4329250	9.13397e-09	2.083	-0.957842	0.000158923	-1.37815	-0.97562	0.000158961	-1.37872	-0.975603
111858034	rs1906825	1.08777e-08	2.25559	-0.955728	0.000165244	-1.34101	-0.973758	0.000165283	-1.34158	-0.973741
111858082	rs1906824	9.87248e-09	2.17268	-0.96977	0.000158416	-1.36971	-0.987255	0.000158456	-1.37026	-0.98724
111858261	rs13264280	9.87248e-09	2.17268	-0.96977	0.000158416	-1.36971	-0.987255	0.000158456	-1.37026	-0.98724
111858552	rs76740276	5.73084e-10	-1.64357	-1.26951e-10	0.000308546	-1.69032	-1.26951e-10	0.000308792	-1.69031	-1.26951e-10
111858850	rs13273549	8.60644e-09	2.03544	-0.96977	0.000151255	-1.41597	-0.987255	0.000151297	-1.41649	-0.98724
111859069	rs11994274	2.05549e-08	2.90897	-0.972712	0.000109739	-1.73131	-0.992775	0.000109789	-1.73166	-0.992761
111859266	rs11998073	4.70506e-10	-1.84079	-1.26951e-10	0.000302117	-1.71137	-1.26951e-10	0.000302374	-1.71131	-1.26951e-10
111859688	rs77907462	1.51769e-09	-1.51461e-10	-0.669655	0.000727	-1.51461e-10	-0.833261	0.000727586	-1.51461e-10	-0.833246
111860191	rs4607577	4.78265e-10	-1.82444	-1.26951e-10	0.000358496	-1.54027	-1.26951e-10	0.000358804	-1.5402	-1.26951e-10
111860323	rs188620973	3.48981e-09	-1.51461e-10	0.163001	0.0015666	-1.51461e-10	-0.0655264	0.00156785	-1.51461e-10	-0.0655207
111860600	rs77171107	7.79737e-09	0.966941	-1.26951e-10	0.000391277	-1.45277	-1.26951e-10	0.000391502	-1.45299	-1.26951e-10
111860707	rs78030650	4.7071e-10	-1.84036	-1.26951e-10	0.000300392	-1.7171	-1.26951e-10	0.000300647	-1.71704	-1.26951e-10
111860724	rs11774323	9.14657e-09	2.09058	-0.964046	0.000154825	-1.39757	-0.982323	0.000154866	-1.39811	-0.982307
111861389	rs116874399	5.05661e-10	-1.76873	-1.26951e-10	0.00027635	-1.80052	-1.26951e-10	0.00027658	-1.80048	-1.26951e-10
111862196	rs145560849	7.97707e-08	3.29231	-1.26951e-10	0.021007	2.53042	-1.26951e-10	0.0210747	2.53285	-1.26951e-10
111862391	rs28653273	1.28926e-07	4.75773	-0.985338	0.000216341	-1.05683	-0.988499	0.000216339	-1.05765	-0.988484
111862528	rs16881248	8.87645e-09	2.06427	-0.967718	0.000153165	-1.40638	-0.984293	0.000153207	-1.40691	-0.984277
111862782	rs1489368	1.01403e-08	2.19933	-0.969666	0.000160078	-1.36054	-0.985988	0.000160117	-1.3611	-0.985973
111862846	rs72677141	6.72849e-09	0.819506	-1.26951e-10	0.000285308	-1.76862	-1.26951e-10	0.000285487	-1.76878	-1.26951e-10
111863127	rs13261074	2.24073e-08	2.987	-0.964457	0.000112221	-1.71917	-0.982548	0.000112271	-1.71953	-0.982533
111863652	rs6992712	4.87901e-10	-1.80449	-1.26951e-10	0.000385202	-1.46842	-1.26951e-10	0.000385537	-1.46834	-1.26951e-10
111864021	rs11786555	4.8099e-10	-1.81875	-1.26951e-10	0.000366715	-1.5176	-1.26951e-10	0.000367032	-1.51753	-1.26951e-10
111864086	rs117506221	4.71851e-10	-1.83794	-1.26951e-10	0.000281849	-1.78082	-1.26951e-10	0.000281854	-1.78159	-1.26951e-10
111864245	rs16881260	4.78777e-10	-1.82337	-1.26951e-10	0.000360101	-1.5358	-1.26951e-10	0.000360411	-1.53573	-1.26951e-10
111864649	rs16881262	4.77832e-10	-1.82534	-1.26951e-10	0.000352809	-1.55626	-1.26951e-10	0.000353115	-1.55619	-1.26951e-10
111864845	rs73325303	4.7833e-10	-1.8243	-1.26951e-10	0.000354346	-1.55191	-1.26951e-10	0.000354653	-1.55184	-1.26951e-10
111865202	rs73700740	4.81067e-10	-1.8186	-1.26951e-10	0.000362314	-1.52968	-1.26951e-10	0.000362628	-1.5296	-1.26951e-10
111865461	rs958443	2.14858e-08	2.92736	-0.946813	0.000116012	-1.69988	-0.968614	0.000116059	-1.70028	-0.968597
111865623	rs12548358	2.19203e-08	2.95173	-0.951165	0.000116064	-1.69566	-0.972392	0.00011611	-1.69606	-0.972375
111865810	rs1489366	4.78845e-10	-1.82322	-1.26951e-10	0.000355902	-1.54753	-1.26951e-10	0.00035621	-1.54746	-1.26951e-10
111866207	rs181343198	4.83189e-10	-1.81419	-1.26951e-10	0.000269409	-1.82596	-1.26951e-10	0.000269629	-1.82593	-1.26951e-10
111866214	rs79997283	7.88638e-09	0.978292	-1.26951e-10	0.000371131	-1.50563	-1.26951e-10	0.000371346	-1.50584	-1.26951e-10
111866312	rs6469326	4.78845e-10	-1.82322	-1.26951e-10	0.000355902	-1.54753	-1.26951e-10	0.00035621	-1.54746	-1.26951e-10
111866924	rs10955547	2.19357e-08	2.95243	-0.951165	0.000117755	-1.68119	-0.972392	0.0001178	-1.68161	-0.972375
111867365	rs12681712	2.25395e-08	2.97959	-0.951165	0.000118344	-1.6762	-0.972392	0.000118389	-1.67663	-0.972375
111867792	rs10808439	1.45524e-07	4.87173	-0.978234	0.000229727	-1.00014	-0.985154	0.000229721	-1.00097	-0.985138
111868674	rs72677144	1.35148e-08	1.51694	-1.26951e-10	0.000362943	-1.52794	-1.26951e-10	0.000363122	-1.52824	-1.26951e-10
111868930	rs1489372	4.39135e-07	5.97257	-0.974604	0.000142607	-1.48035	-0.981743	0.000142626	-1.48103	-0.981727
111869073	rs2130187	2.13618e-08	2.92806	-0.9533	0.000117018	-1.68562	-0.974241	0.000117064	-1.68604	-0.974224
111869245	rs62520660	8.59313e-09	1.06412	-1.26951e-10	0.000382447	-1.4756	-1.26951e-10	0.000382665	-1.47582	-1.26951e-10
111869446	rs7004409	4.79375e-10	-1.82212	-1.26951e-10	0.000357476	-1.54312	-1.26951e-10	0.000357786	-1.54304	-1.26951e-10
111869732	rs7004898	4.78845e-10	-1.82322	-1.26951e-10	0.000355902	-1.54753	-1.26951e-10	0.00035621	-1.54746	-1.26951e-10
111869916	rs7009162	4.70355e-10	-1.84111	-1.26951e-10	0.000301476	-1.7135	-1.26951e-10	0.000301733	-1.71344	-1.26951e-10
111871361	rs73700745	4.78845e-10	-1.82322	-1.26951e-10	0.000355902	-1.54753	-1.26951e-10	0.00035621	-1.54746	-1.26951e-10
111871634	rs181269681	5.2947e-10	-1.72272	-1.26951e-10	0.000306128	-1.69818	-1.26951e-10	0.000306381	-1.69815	-1.26951e-10
111871672	rs73325320	4.78845e-10	-1.82322	-1.26951e-10	0.000355902	-1.54753	-1.26951e-10	0.00035621	-1.54746	-1.26951e-10
111871977	rs56249027	4.78845e-10	-1.82322	-1.26951e-10	0.000355902	-1.54753	-1.26951e-10	0.00035621	-1.54746	-1.26951e-10
111873776	rs116986567	4.71316e-10	-1.83907	-1.26951e-10	0.000306774	-1.69608	-1.26951e-10	0.000307033	-1.69602	-1.26951e-10
111873792	rs73325323	4.7833e-10	-1.8243	-1.26951e-10	0.000354346	-1.55191	-1.26951e-10	0.000354653	-1.55184	-1.26951e-10
111874011	rs76804222	4.81708e-10	-1.81726	-1.26951e-10	0.000321722	-1.6485	-1.26951e-10	0.000321977	-1.6485	-1.26951e-10
111874358	rs6469327	1.25613e-07	4.72536	-0.979001	0.000218084	-1.05143	-0.985873	0.000218085	-1.05224	-0.985858
111874506	rs117588230	2.59678e-09	-1.51461e-10	-0.132572	0.00123748	-1.51461e-10	-0.301355	0.00123847	-1.51461e-10	-0.301351
111874644	rs1489371	4.7833e-10	-1.8243	-1.26951e-10	0.000354346	-1.55191	-1.26951e-10	0.000354653	-1.55184	-1.26951e-10
111875044	rs79884493	9.63789e-10	-1.12373	-1.26951e-10	0.00069277	-0.88149	-1.26951e-10	0.000693117	-0.88178	-1.26951e-10
111876342	rs923433	1.40544e-07	4.83691	-0.978234	0.000226919	-1.01244	-0.985154	0.000226916	-1.01326	-0.985138
111876810	rs73700751	4.81603e-10	-1.81748	-1.26951e-10	0.000363799	-1.52559	-1.26951e-10	0.000364115	-1.52551	-1.26951e-10
111876901	rs16881278	4.77832e-10	-1.82534	-1.26951e-10	0.000352809	-1.55626	-1.26951e-10	0.000353115	-1.55619	-1.26951e-10
111877465	rs16881279	4.77832e-10	-1.82534	-1.26951e-10	0.000352809	-1.55626	-1.26951e-10	0.000353115	-1.55619	-1.26951e-10
111877512	rs11987561	4.76885e-10	-1.82733	-1.26951e-10	0.00034979	-1.56485	-1.26951e-10	0.000350093	-1.56478	-1.26951e-10
111878794	rs7836546	4.73111e-10	-1.83527	-1.26951e-10	0.000335748	-1.60583	-1.26951e-10	0.000336036	-1.60576	-1.26951e-10
111879447	rs78087746	4.77872e-10	-1.82526	-1.26951e-10	0.000314057	-1.67261	-1.26951e-10	0.000314306	-1.67261	-1.26951e-10
111879471	rs7822574	4.75585e-10	-1.83005	-1.26951e-10	0.000345396	-1.5775	-1.26951e-10	0.000345694	-1.57742	-1.26951e-10
111879802	rs117271590	5.02889e-10	-1.77423	-1.26951e-10	0.000296613	-1.72976	-1.26951e-10	0.00029679	-1.72996	-1.26951e-10
111879966	rs62520662	9.25425e-09	1.13824	-1.26951e-10	0.000392756	-1.449	-1.26951e-10	0.000392977	-1.44923	-1.26951e-10
111880271	rs111484401	4.70575e-10	-1.84065	-1.26951e-10	0.000290705	-1.74988	-1.26951e-10	0.000290927	-1.74991	-1.26951e-10
111880572	rs55719897	4.74429e-10	-1.83249	-1.26951e-10	0.00034116	-1.58984	-1.26951e-10	0.000341453	-1.58977	-1.26951e-10
111880959	rs62520663	1.00395e-09	-1.0829	-1.26951e-10	0.000388866	-1.45895	-1.26951e-10	0.00038911	-1.45912	-1.26951e-10
111881189	rs7831956	4.74799e-10	-1.83171	-1.26951e-10	0.000342555	-1.58576	-1.26951e-10	0.00034285	-1.58569	-1.26951e-10
111881815	rs2351321	4.74429e-10	-1.83249	-1.26951e-10	0.00034116	-1.58984	-1.26951e-10	0.000341453	-1.58977	-1.26951e-10
111882538	rs13261668	2.07072e-08	2.87413	-0.930497	0.000118228	-1.69524	-0.954333	0.000118276	-1.69564	-0.954314
111882596	rs1489361	4.73739e-10	-1.83395	-1.26951e-10	0.00033842	-1.5979	-1.26951e-10	0.000338711	-1.59783	-1.26951e-10
111882939	rs1489362	1.21335e-07	4.68713	-0.975415	0.000215945	-1.06466	-0.982505	0.000215947	-1.06546	-0.982489
111883794	rs73325345	4.74076e-10	-1.83323	-1.26951e-10	0.000339782	-1.59388	-1.26951e-10	0.000340074	-1.59382	-1.26951e-10
111885336	rs16881302	4.74429e-10	-1.83249	-1.26951e-10	0.00034116	-1.58984	-1.26951e-10	0.000341453	-1.58977	-1.26951e-10
111885366	rs59305958	4.74429e-10	-1.83249	-1.26951e-10	0.00034116	-1.58984	-1.26951e-10	0.000341453	-1.58977	-1.26951e-10
111885515	rs6469328	4.73417e-10	-1.83462	-1.26951e-10	0.000337076	-1.60188	-1.26951e-10	0.000337366	-1.60181	-1.26951e-10
111886368	rs11990035	4.73739e-10	-1.83395	-1.26951e-10	0.00033842	-1.5979	-1.26951e-10	0.000338711	-1.59783	-1.26951e-10
111886574	rs151087889	6.27008e-10	-1.55364	-1.26951e-10	0.000419838	-1.38232	-1.26951e-10	0.000420253	-1.38212	-1.26951e-10
111886809	rs16881313	4.72148e-10	-1.83731	-1.26951e-10	0.000298663	-1.72287	-1.26951e-10	0.000298914	-1.72282	-1.26951e-10
111887145	rs72677151	7.74072e-09	0.959649	-1.26951e-10	0.000306408	-1.69727	-1.26951e-10	0.000306582	-1.69749	-1.26951e-10
111888551	rs1352551	1.13075e-07	4.61479	-0.973588	0.000211466	-1.08948	-0.978648	0.000211471	-1.09026	-0.978632
111889825	rs112768187	2.34823e-10	-1.84115	-0.694618	0.000191198	-1.4294	-0.739477	0.000191268	-1.42982	-0.739482
111890096	rs7844002	4.73111e-10	-1.83527	-1.26951e-10	0.000335748	-1.60583	-1.26951e-10	0.000336036	-1.60576	-1.26951e-10
111890754	rs13271200	1.92669e-08	2.82319	-0.951649	0.000114921	-1.70409	-0.973851	0.000114969	-1.70448	-0.973834
111891878	rs1387414	2.0662e-08	2.87413	-0.932679	0.000118158	-1.69524	-0.954924	0.000118206	-1.69564	-0.954905
111891991	rs7843892	4.72287e-10	-1.83701	-1.26951e-10	0.000331861	-1.61747	-1.26951e-10	0.000332145	-1.61741	-1.26951e-10
111892125	rs77778679	4.14613e-08	2.63792	-1.26951e-10	0.000946691	-0.569215	-1.26951e-10	0.000947396	-0.569262	-1.26951e-10
111892712	rs142357614	1.22009e-09	-0.887923	-1.26951e-10	0.000871762	-0.651672	-1.26951e-10	0.000872182	-0.651981	-1.26951e-10
111892728	rs151266793	5.79271e-10	-1.63283	-1.26951e-10	0.000312392	-1.67793	-1.26951e-10	0.000312632	-1.67795	-1.26951e-10
111893647	rs62520664	7.63076e-09	0.945343	-1.26951e-10	0.00395053	0.859416	-1.26951e-10	0.0039427	0.856641	-1.26951e-10
111894007	rs11988928	4.71245e-10	-1.83922	-1.26951e-10	0.000325818	-1.63585	-1.26951e-10	0.000326097	-1.63579	-1.26951e-10
111894555	rs2171707	1.12111e-07	4.61479	-0.982151	0.000209542	-1.08948	-0.987787	0.000209547	-1.09026	-0.987772
111894592	rs78057336	5.32815e-09	-1.51461e-10	0.586158	0.00480769	-1.51461e-10	1.05578	0.00481239	-1.51461e-10	1.05597
111895158	rs73325364	4.72044e-10	-1.83753	-1.26951e-10	0.000330597	-1.62129	-1.26951e-10	0.000330881	-1.62122	-1.26951e-10
111895403	rs4335112	4.71245e-10	-1.83922	-1.26951e-10	0.000325818	-1.63585	-1.26951e-10	0.000326097	-1.63579	-1.26951e-10
111895617	rs73325366	4.74076e-10	-1.83323	-1.26951e-10	0.000339782	-1.59388	-1.26951e-10	0.000340074	-1.59382	-1.26951e-10
111896363	rs192471045	4.61952e-08	2.74603	-1.26951e-10	0.00100314	-0.511298	-1.26951e-10	0.00100389	-0.511345	-1.26951e-10
111897307	rs116981819	1.31895e-09	-1.51461e-10	-0.810008	0.000791676	-1.51461e-10	-0.748036	0.000792297	-1.51461e-10	-0.748043
111899261	rs74556829	8.96369e-10	-1.83974	0.64349	0.000234955	-1.67067	-0.292121	0.000235229	-1.67036	-0.292064
111899266	rs72677152	7.67472e-09	0.951087	-1.26951e-10	0.000305815	-1.69921	-1.26951e-10	0.000305989	-1.69943	-1.26951e-10
111899829	rs79133346	4.82695e-10	-1.81522	-1.26951e-10	0.000274302	-1.80796	-1.26951e-10	0.000274522	-1.80795	-1.26951e-10
111900725	rs28897068	1.87253e-09	-0.459556	-1.26951e-10	0.000524068	-1.16057	-1.26951e-10	0.000524447	-1.16064	-1.26951e-10
111901091	rs62520665	1.03667e-08	1.25175	-1.26951e-10	0.000409548	-1.40713	-1.26951e-10	0.000409774	-1.40737	-1.26951e-10
111901198	rs79208764	1.01969e-08	1.23524	-1.26951e-10	0.000584952	-1.05066	-1.26951e-10	0.000585345	-1.05078	-1.26951e-10
111901296	rs73325376	4.7067e-10	-1.84044	-1.26951e-10	0.000321156	-1.65026	-1.26951e-10	0.00032143	-1.6502	-1.26951e-10
111901392	rs73325380	4.71427e-10	-1.83884	-1.26951e-10	0.000327021	-1.63216	-1.26951e-10	0.000327301	-1.6321	-1.26951e-10
111901591	rs73700784	4.70926e-10	-1.8399	-1.26951e-10	0.000323458	-1.64312	-1.26951e-10	0.000323733	-1.64306	-1.26951e-10
111901941	rs117763933	4.70446e-10	-1.84092	-1.26951e-10	0.000267338	-1.83367	-1.26951e-10	0.000267545	-1.83369	-1.26951e-10
111902142	rs6985111	1.17409e-07	4.652	-0.973176	0.000207716	-1.10674	-0.979273	0.000207722	-1.10752	-0.979256
111902831	rs57214640	4.72366e-10	-1.83685	-1.26951e-10	0.000334909	-1.60833	-1.26951e-10	0.000335191	-1.60828	-1.26951e-10
111904340	rs6996166	4.70706e-10	-1.84037	-1.26951e-10	0.000323884	-1.6418	-1.26951e-10	0.000324155	-1.64176	-1.26951e-10
111905221	rs2351322	4.70596e-10	-1.8406	-1.26951e-10	0.000322721	-1.6454	-1.26951e-10	0.000322991	-1.64535	-1.26951e-10
111905663	rs73325385	4.70972e-10	-1.8398	-1.26951e-10	0.000326255	-1.63451	-1.26951e-10	0.000326528	-1.63446	-1.26951e-10
111906048	rs10088693	1.4587e-07	4.8709	-0.975027	0.00022292	-1.03191	-0.98346	0.000222918	-1.03273	-0.983444
111906220	rs76314223	4.97478e-09	-1.51461e-10	0.517535	0.00410219	-1.51461e-10	0.897088	0.00410618	-1.51461e-10	0.897269
111906864	rs931410	1.58546e-07	4.9486	-0.969396	0.000230253	-1.00479	-0.978222	0.000230248	-1.00562	-0.978205
111907205	rs931411	4.71128e-10	-1.83947	-1.26951e-10	0.000327463	-1.63081	-1.26951e-10	0.000327738	-1.63077	-1.26951e-10
111907280	rs75261364	1.05415e-09	-1.51461e-10	-1.03411	0.000604702	-1.51461e-10	-1.01745	0.00060518	-1.51461e-10	-1.01745
111908928	rs6469329	4.7402e-10	-1.83335	-1.26951e-10	0.000288779	-1.75653	-1.26951e-10	0.000289019	-1.75649	-1.26951e-10
111909089	rs181929774	5.44729e-10	-1.69431	-1.26951e-10	0.000303862	-1.70561	-1.26951e-10	0.000304101	-1.70562	-1.26951e-10
111909207	rs72677153	2.3275e-08	2.97064	-0.910109	0.000123185	-1.67201	-0.936489	0.000123233	-1.67243	-0.936468
111909776	rs931412	4.70706e-10	-1.84037	-1.26951e-10	0.000323884	-1.6418	-1.26951e-10	0.000324155	-1.64176	-1.26951e-10
111910462	rs78697212	1.09239e-09	-0.998478	-1.26951e-10	0.000360861	-1.5337	-1.26951e-10	0.000361181	-1.5336	-1.26951e-10
111910956	rs6469330	1.33357e-07	4.7629	-0.956718	0.000218724	-1.06913	-0.965245	0.000218726	-1.06993	-0.965227
111911510	rs6469331	1.31676e-07	4.7629	-0.969396	0.000215904	-1.06913	-0.978222	0.000215906	-1.06993	-0.978205
111913511	rs1387415	5.3251e-10	-1.717	-1.26951e-10	0.000433518	-1.35026	-1.26951e-10	0.000433776	-1.35045	-1.26951e-10
111913695	rs6996467	4.7051e-10	-1.84078	-1.26951e-10	0.00031804	-1.66001	-1.26951e-10	0.000318307	-1.65996	-1.26951e-10
111913771	rs75849129	6.65381e-10	-1.49424	-1.26951e-10	0.000270677	-1.82126	-1.26951e-10	0.000270876	-1.82132	-1.26951e-10
111914616	rs11991405	4.70262e-10	-1.84131	-1.26951e-10	0.000312739	-1.67682	-1.26951e-10	0.000313002	-1.67677	-1.26951e-10
111914759	rs11988126	4.70315e-10	-1.8412	-1.26951e-10	0.000314818	-1.67019	-1.26951e-10	0.000315082	-1.67015	-1.26951e-10
111916037	rs13264923	1.34424e-07	4.7753	-0.961152	0.000218488	-1.06617	-0.969286	0.000218492	-1.06696	-0.969268
111916128	rs79669257	1.94523e-09	-1.51461e-10	-0.421465	0.000995415	-1.51461e-10	-0.519028	0.000996228	-1.51461e-10	-0.519003
111917006	rs73327305	4.7027e-10	-1.84129	-1.26951e-10	0.000310716	-1.68331	-1.26951e-10	0.000310976	-1.68326	-1.26951e-10
111918460	rs16881329	4.72049e-10	-1.83752	-1.26951e-10	0.00029801	-1.72506	-1.26951e-10	0.000298258	-1.72502	-1.26951e-10
111918474	rs73327307	4.71233e-10	-1.83925	-1.26951e-10	0.000301388	-1.71379	-1.26951e-10	0.000301639	-1.71375	-1.26951e-10
111919591	rs11785408	1.29328e-07	4.73576	-0.960261	0.000209074	-1.10981	-0.969689	0.000209081	-1.11059	-0.969671
111919924	rs78599784	4.70262e-10	-1.84131	-1.26951e-10	0.000293529	-1.74021	-1.26951e-10	0.000293753	-1.74024	-1.26951e-10
111920088	rs12545024	1.26193e-07	4.69343	-0.942461	0.000219689	-1.07964	-0.950335	0.000219693	-1.08043	-0.950315
111920630	rs192889248	1.27929e-09	-1.51461e-10	-0.840538	0.000686329	-1.51461e-10	-0.890831	0.000686876	-1.51461e-10	-0.890825
111921462	rs76184002	5.37653e-09	-1.51461e-10	0.595197	0.00247247	-1.51461e-10	0.390783	0.00247464	-1.51461e-10	0.39087
111921563	rs2220483	1.20647e-07	4.65794	-0.951918	0.000208234	-1.12166	-0.961866	0.000208242	-1.12243	-0.961847
111921624	rs138236107	1.07914e-09	-1.51461e-10	-1.01068	0.000671412	-1.51461e-10	-0.912805	0.000671942	-1.51461e-10	-0.912807
111923065	rs117528753	1.83388e-09	-1.51461e-10	-0.48041	0.00119162	-1.51461e-10	-0.339122	0.00119263	-1.51461e-10	-0.339065
111923110	rs66902653	2.41328e-08	2.99345	-0.896718	0.000125203	-1.66771	-0.924541	0.000125251	-1.66814	-0.924518
111924256	rs6988723	4.7129e-10	-1.83913	-1.26951e-10	0.000303654	-1.7063	-1.26951e-10	0.000303907	-1.70626	-1.26951e-10
111924275	rs12677040	6.59656e-09	1.02789	-0.228185	0.000157606	-1.68254	-0.679553	0.000157697	-1.68275	-0.679549
111925294	rs17407907	5.37569e-10	-1.70754	-1.26951e-10	0.000407417	-1.41235	-1.26951e-10	0.000407676	-1.41251	-1.26951e-10
111925610	rs62520666	1.55133e-08	1.65485	-1.26951e-10	0.000461733	-1.2872	-1.26951e-10	0.000461968	-1.28748	-1.26951e-10
111925788	rs16881360	4.68073e-07	5.9977	-0.935923	0.000194704	-1.17729	-0.973417	0.000194755	-1.17784	-0.9734
111926358	rs11998106	1.26353e-08	1.44965	-1.26951e-10	0.000428587	-1.36169	-1.26951e-10	0.000428834	-1.36191	-1.26951e-10
111927599	rs139660450	2.4701e-09	-1.51461e-10	-0.182586	0.00118299	-1.51461e-10	-0.346388	0.00118393	-1.51461e-10	-0.346384
111928455	rs10106484	4.73866e-10	-1.83368	-1.26951e-10	0.000295213	-1.73449	-1.26951e-10	0.000295457	-1.73446	-1.26951e-10
111928577	rs144052095	5.3109e-10	-1.71967	-1.26951e-10	0.000267569	-1.83281	-1.26951e-10	0.000267782	-1.83281	-1.26951e-10
111929006	rs191986342	4.70354e-10	-1.84112	-1.26951e-10	0.000672177	-0.911667	-1.26951e-10	0.000672786	-0.911551	-1.26951e-10
111929209	rs1546013	4.74948e-10	-1.8314	-1.26951e-10	0.000292914	-1.74231	-1.26951e-10	0.000293156	-1.74228	-1.26951e-10
111929664	rs9297439	4.74948e-10	-1.8314	-1.26951e-10	0.000292914	-1.74231	-1.26951e-10	0.000293156	-1.74228	-1.26951e-10
111930261	rs62520688	1.51436e-08	1.63073	-1.26951e-10	0.000457332	-1.29678	-1.26951e-10	0.000457566	-1.29706	-1.26951e-10
111930833	rs4448249	4.73866e-10	-1.83368	-1.26951e-10	0.000295213	-1.73449	-1.26951e-10	0.000295457	-1.73446	-1.26951e-10
111931936	rs12545941	5.10752e-07	6.06199	-0.912952	0.000191513	-1.21079	-0.95645	0.000191566	-1.21131	-0.956431
111932282	rs143682506	1.15717e-09	-1.51461e-10	-0.940864	0.000676716	-1.51461e-10	-0.904937	0.000677252	-1.51461e-10	-0.904936
111932394	rs1489354	4.75749e-10	-1.82971	-1.26951e-10	0.000291439	-1.74736	-1.26951e-10	0.000291679	-1.74732	-1.26951e-10
111932793	rs1387409	4.73538e-10	-1.83437	-1.26951e-10	0.000296003	-1.73182	-1.26951e-10	0.000296248	-1.73178	-1.26951e-10
111933183	rs17408169	5.50381e-10	-1.68399	-1.26951e-10	0.000456304	-1.29903	-1.26951e-10	0.00045659	-1.29919	-1.26951e-10
111934320	rs35076556	4.70367e-10	-1.84109	-1.26951e-10	0.000519571	-1.16918	-1.26951e-10	0.000519673	-1.16978	-1.26951e-10
111935074	rs149691362	1.6784e-08	1.73358	-1.26951e-10	0.00044221	-1.3304	-1.26951e-10	0.000442443	-1.33067	-1.26951e-10
111935444	rs79960599	1.14831e-09	-1.51461e-10	-0.948551	0.000593455	-1.51461e-10	-1.03623	0.000593924	-1.51461e-10	-1.03623
111935796	rs10113434	1.84018e-06	7.38459	-0.953814	0.000466282	-0.321068	-0.95633	0.000466317	-0.321803	-0.956311
111938504	rs13275829	4.70296e-10	-1.84124	-1.26951e-10	0.0005293	-1.15063	-1.26951e-10	0.000529393	-1.15125	-1.26951e-10
111938640	rs28500624	4.73225e-10	-1.83503	-1.26951e-10	0.000296805	-1.72911	-1.26951e-10	0.00029705	-1.72908	-1.26951e-10
111938720	rs117964400	1.1184e-09	-1.51461e-10	-0.974942	0.000621867	-1.51461e-10	-0.989462	0.000622361	-1.51461e-10	-0.989459
111938885	rs1489355	4.76141e-10	-1.82889	-1.26951e-10	0.000290772	-1.74965	-1.26951e-10	0.000291012	-1.74962	-1.26951e-10
111940409	rs142651568	9.21109e-10	-1.16902	-1.26951e-10	0.000774067	-0.77053	-1.26951e-10	0.000774548	-0.770699	-1.26951e-10
111940430	rs4143847	4.74948e-10	-1.8314	-1.26951e-10	0.000292914	-1.74231	-1.26951e-10	0.000293156	-1.74228	-1.26951e-10
111941783	rs62520689	2.06158e-06	6.54438	-1.26951e-10	0.00176465	0.0535195	-1.26951e-10	0.0017649	0.0528688	-1.26951e-10
111942570	rs10105281	1.6327e-06	7.25694	-0.945792	0.000423939	-0.414408	-0.958192	0.000423977	-0.415128	-0.958173
111942759	rs7388152	4.85914e-10	-1.80857	-1.26951e-10	0.000280143	-1.78689	-1.26951e-10	0.000280372	-1.78686	-1.26951e-10
111943042	rs62520690	2.03733e-06	6.53255	-1.26951e-10	0.00175476	0.0478982	-1.26951e-10	0.00175501	0.0472485	-1.26951e-10
111943164	rs12677790	1.386e-08	2.42181	-0.879646	0.000120348	-1.71653	-0.915275	0.00012042	-1.71674	-0.915252
111943344	rs10955548	1.37804e-08	2.42181	-0.885406	0.000119741	-1.71653	-0.920331	0.000119813	-1.71674	-0.920308
111944953	rs4634670	4.77569e-10	-1.82589	-1.26951e-10	0.000283824	-1.77383	-1.26951e-10	0.000284056	-1.77381	-1.26951e-10
111946286	rs181926716	5.01583e-10	-1.77683	-1.26951e-10	0.000308015	-1.69204	-1.26951e-10	0.000308208	-1.6922	-1.26951e-10
111946598	rs3924484	4.8124e-10	-1.81823	-1.26951e-10	0.000284204	-1.7725	-1.26951e-10	0.000284437	-1.77247	-1.26951e-10
111946760	rs4514011	1.76508e-06	7.29765	-0.908544	0.000447564	-0.398259	-0.92011	0.000447604	-0.398983	-0.920087
111946844	rs7845184	4.84516e-10	-1.81145	-1.26951e-10	0.000281228	-1.78302	-1.26951e-10	0.000281458	-1.78299	-1.26951e-10
111947186	rs117083124	7.32802e-10	-1.39773	-1.26951e-10	0.000396624	-1.4392	-1.26951e-10	0.000396871	-1.43937	-1.26951e-10
111948660	rs11988371	5.04727e-10	-1.77058	-1.26951e-10	0.000267319	-1.83375	-1.26951e-10	0.000267533	-1.83374	-1.26951e-10
111949677	rs12677234	1.49545e-08	2.44334	-0.825172	0.000129397	-1.69868	-0.860616	0.000129474	-1.69891	-0.860589
111949718	rs34941221	9.10813e-09	1.12232	-1.26951e-10	0.00039723	-1.43767	-1.26951e-10	0.000397528	-1.43771	-1.26951e-10
111949774	rs118023712	4.96668e-10	-1.78668	-1.26951e-10	0.000276487	-1.80002	-1.26951e-10	0.00027673	-1.79994	-1.26951e-10
111951896	rs138681996	5.58082e-10	-1.67009	-1.26951e-10	0.00046811	-1.27348	-1.26951e-10	0.000468401	-1.27365	-1.26951e-10
111951906	rs7465108	4.84406e-10	-1.81168	-1.26951e-10	0.000281318	-1.7827	-1.26951e-10	0.000281548	-1.78268	-1.26951e-10
111951976	rs118089561	1.21733e-08	-1.51461e-10	1.4124	0.00532504	-1.51461e-10	1.15799	0.00533	-1.51461e-10	1.15813
111952230	rs4289849	2.94271e-05	10.1008	-0.897985	0.000330881	-0.71254	-0.907888	0.00033088	-0.71336	-0.907864
111953341	rs7386194	4.77501e-10	-1.82603	-1.26951e-10	0.000288687	-1.75684	-1.26951e-10	0.000288925	-1.75681	-1.26951e-10
111954094	rs76904610	7.13807e-10	-1.42399	-1.26951e-10	0.00073526	-0.821963	-1.26951e-10	0.000735583	-0.822316	-1.26951e-10
111954236	rs150667205	1.59262e-09	-1.51461e-10	-0.621463	0.000803659	-1.51461e-10	-0.733013	0.000804297	-1.51461e-10	-0.73301
111954274	rs190908586	3.18322e-09	-1.51461e-10	0.0710472	0.00188805	-1.51461e-10	0.121113	0.00188973	-1.51461e-10	0.121209
111956105	rs118070058	1.67202e-07	4.03236	-1.26951e-10	0.00223745	0.290904	-1.26951e-10	0.00223835	0.290515	-1.26951e-10
111957573	rs36081119	1.68161e-08	2.51017	-0.774677	0.000137221	-1.68628	-0.814315	0.000137302	-1.68651	-0.814284
111957925	rs10955550	4.80206e-10	-1.82039	-1.26951e-10	0.000280787	-1.78459	-1.26951e-10	0.00028102	-1.78455	-1.26951e-10
111960140	rs139673448	7.97221e-10	-1.31347	-1.26951e-10	0.000449463	-1.31413	-1.26951e-10	0.000449943	-1.31386	-1.26951e-10
111960607	rs142255075	2.12206e-08	1.96813	-1.26951e-10	0.000502179	-1.20323	-1.26951e-10	0.000502436	-1.20351	-1.26951e-10
111961004	rs75118939	9.27038e-09	-1.51461e-10	1.13998	0.0028139	-1.51461e-10	0.520137	0.0028162	-1.51461e-10	0.520164
111963260	rs117538625	1.88469e-09	-1.51461e-10	-0.453085	0.000966993	-1.51461e-10	-0.547996	0.000967782	-1.51461e-10	-0.547972
111963664	rs12546759	1.69823e-08	2.53334	-0.788008	0.000136581	-1.68188	-0.823388	0.000136661	-1.68212	-0.823358
111963842	rs184368309	1.57572e-09	-1.51461e-10	-0.632132	0.000796369	-1.51461e-10	-0.742125	0.000797001	-1.51461e-10	-0.742123
111970256	rs7463960	4.92398e-10	-1.79531	-1.26951e-10	0.000272571	-1.81429	-1.26951e-10	0.000272793	-1.81426	-1.26951e-10
111970328	rs118164617	8.03285e-10	-1.30589	-1.26951e-10	0.000299757	-1.71922	-1.26951e-10	0.000299952	-1.71936	-1.26951e-10
111971295	rs4637866	4.83739e-10	-1.81305	-1.26951e-10	0.000281874	-1.78073	-1.26951e-10	0.000282105	-1.7807	-1.26951e-10
111971305	rs76949029	9.31218e-10	-1.15811	-1.26951e-10	0.000346155	-1.5753	-1.26951e-10	0.000346457	-1.57522	-1.26951e-10
111972205	rs12541889	2.71023e-05	10.005	-0.884477	0.000324229	-0.741862	-0.898877	0.000324231	-0.742671	-0.898852
111972486	rs7821277	4.83739e-10	-1.81305	-1.26951e-10	0.000281874	-1.78073	-1.26951e-10	0.000282105	-1.7807	-1.26951e-10
111973116	rs13271392	4.82456e-10	-1.81571	-1.26951e-10	0.000283018	-1.77668	-1.26951e-10	0.00028325	-1.77665	-1.26951e-10
111973389	rs10955554	4.82456e-10	-1.81571	-1.26951e-10	0.000283018	-1.77668	-1.26951e-10	0.00028325	-1.77665	-1.26951e-10
111973838	rs7462681	4.84406e-10	-1.81168	-1.26951e-10	0.000281318	-1.7827	-1.26951e-10	0.000281548	-1.78268	-1.26951e-10
111974285	rs13280135	4.80023e-10	-1.82077	-1.26951e-10	0.000285507	-1.76792	-1.26951e-10	0.000285741	-1.76789	-1.26951e-10
111974430	rs13280204	4.87032e-10	-1.80627	-1.26951e-10	0.000279339	-1.78976	-1.26951e-10	0.000279567	-1.78974	-1.26951e-10
111976149	rs4351440	4.89311e-10	-1.8016	-1.26951e-10	0.000277852	-1.7951	-1.26951e-10	0.000278078	-1.79508	-1.26951e-10
111976501	rs6469333	4.85668e-10	-1.80908	-1.26951e-10	0.000280327	-1.78623	-1.26951e-10	0.000280556	-1.7862	-1.26951e-10
111977315	rs7388561	4.84298e-10	-1.8119	-1.26951e-10	0.000281407	-1.78239	-1.26951e-10	0.000281637	-1.78236	-1.26951e-10
111977763	rs7388644	4.83637e-10	-1.81327	-1.26951e-10	0.000281962	-1.78042	-1.26951e-10	0.000282192	-1.78039	-1.26951e-10
111977928	rs4876328	1.68059e-06	7.23484	-0.894789	0.000461767	-0.381489	-0.90564	0.00046181	-0.382209	-0.905617
111978686	rs10808440	4.76109e-10	-1.82895	-1.26951e-10	0.000290825	-1.74947	-1.26951e-10	0.000291065	-1.74943	-1.26951e-10
111978995	rs7009378	4.83637e-10	-1.81327	-1.26951e-10	0.000281962	-1.78042	-1.26951e-10	0.000282192	-1.78039	-1.26951e-10
111979211	rs28367343	1.87805e-06	7.27508	-0.823939	0.000500399	-0.365325	-0.841458	0.000500447	-0.366049	-0.841429
111979321	rs72677178	5.90217e-09	0.688475	-1.26951e-10	0.000289674	-1.75343	-1.26951e-10	0.000289853	-1.7536	-1.26951e-10
111980158	rs13270913	4.84974e-10	-1.8105	-1.26951e-10	0.000280862	-1.78432	-1.26951e-10	0.000281091	-1.7843	-1.26951e-10
111980338	rs76923163	2.83205e-09	-1.51461e-10	-0.0458456	0.00227752	-1.51461e-10	0.308655	0.00227957	-1.51461e-10	0.308763
111980415	rs13269197	1.89744e-06	7.27508	-0.813663	0.000504141	-0.365325	-0.834007	0.00050419	-0.366049	-0.833978
111980870	rs78910181	5.86123e-10	-1.62107	-1.26951e-10	0.00036006	-1.53592	-1.26951e-10	0.000360277	-1.53611	-1.26951e-10
111980957	rs6469334	4.74179e-10	-1.83302	-1.26951e-10	0.000294506	-1.73689	-1.26951e-10	0.00029475	-1.73685	-1.26951e-10
111981172	rs62520699	1.43508e-06	6.18213	-1.26951e-10	0.00148862	-0.116581	-1.26951e-10	0.00148888	-0.117202	-1.26951e-10
111981482	rs117545185	9.27315e-10	-1.16231	-1.26951e-10	0.000787495	-0.753331	-1.26951e-10	0.000787814	-0.753717	-1.26951e-10
111981643	rs61224411	2.5088e-08	2.87013	-0.734586	0.000149385	-1.63054	-0.785123	0.000149467	-1.63081	-0.78509
111981845	rs7819487	4.78948e-10	-1.82301	-1.26951e-10	0.000286772	-1.7635	-1.26951e-10	0.000287007	-1.76347	-1.26951e-10
111982048	rs7819770	2.41091e-06	7.53152	-0.830607	0.000551167	-0.258195	-0.851955	0.000551198	-0.258959	-0.851926
111982330	rs7386585	1.72693e-10	-1.81327	-1.02982	0.000100298	-1.78042	-1.03363	0.00010038	-1.78039	-1.03363
111982871	rs61445572	3.60819e-10	-1.69085	-0.415371	0.000208217	-1.81686	-0.266745	0.000208396	-1.81688	-0.26666
111983060	rs10094433	4.81162e-10	-1.8184	-1.26951e-10	0.000284283	-1.77222	-1.26951e-10	0.000284516	-1.77219	-1.26951e-10
111983492	rs10108260	4.81162e-10	-1.8184	-1.26951e-10	0.000284283	-1.77222	-1.26951e-10	0.000284516	-1.77219	-1.26951e-10
111983505	rs72677185	5.57834e-09	0.632046	-1.26951e-10	0.000280925	-1.7841	-1.26951e-10	0.000281109	-1.78424	-1.26951e-10
111983567	rs10108172	4.81162e-10	-1.8184	-1.26951e-10	0.000284283	-1.77222	-1.26951e-10	0.000284516	-1.77219	-1.26951e-10
111983896	rs62520700	1.2791e-06	6.06707	-1.26951e-10	0.00141161	-0.169704	-1.26951e-10	0.00141186	-0.170315	-1.26951e-10
111984528	rs62520701	1.33381e-06	6.10895	-1.26951e-10	0.00143909	-0.150421	-1.26951e-10	0.00143934	-0.151036	-1.26951e-10
111984751	rs7462742	4.81162e-10	-1.8184	-1.26951e-10	0.000284283	-1.77222	-1.26951e-10	0.000284516	-1.77219	-1.26951e-10
111985792	rs7463637	4.72376e-10	-1.83683	-1.26951e-10	0.000299301	-1.72074	-1.26951e-10	0.000299549	-1.7207	-1.26951e-10
111986961	rs117137008	1.19872e-06	6.00216	-1.26951e-10	0.0013702	-0.199473	-1.26951e-10	0.00137046	-0.200079	-1.26951e-10
111986980	rs10110044	4.80023e-10	-1.82077	-1.26951e-10	0.000285507	-1.76792	-1.26951e-10	0.000285741	-1.76789	-1.26951e-10
111987798	rs6469335	4.80023e-10	-1.82077	-1.26951e-10	0.000285507	-1.76792	-1.26951e-10	0.000285741	-1.76789	-1.26951e-10
111989435	rs6469336	4.80023e-10	-1.82077	-1.26951e-10	0.000285507	-1.76792	-1.26951e-10	0.000285741	-1.76789	-1.26951e-10
111990625	rs62520726	1.41713e-09	-0.738214	-1.26951e-10	0.000559198	-1.09568	-1.26951e-10	0.000559502	-1.09593	-1.26951e-10
111991265	rs7387318	4.77457e-10	-1.82613	-1.26951e-10	0.00028875	-1.75663	-1.26951e-10	0.000288987	-1.7566	-1.26951e-10
111991371	rs7829873	4.79477e-10	-1.8219	-1.26951e-10	0.000286134	-1.76573	-1.26951e-10	0.000286369	-1.7657	-1.26951e-10
111991956	rs13268040	4.71682e-10	-1.8383	-1.26951e-10	0.000301857	-1.71223	-1.26951e-10	0.000302108	-1.71219	-1.26951e-10
111992000	rs35609046	2.10542e-06	7.35986	-0.794431	0.000526309	-0.331097	-0.825202	0.000526356	-0.33183	-0.825172
111993139	rs4876347	1.98026e-06	7.31828	-0.814141	0.000485841	-0.390054	-0.846252	0.000485886	-0.39078	-0.846224
111994038	rs6415454	4.75664e-10	-1.82989	-1.26951e-10	0.000291588	-1.74685	-1.26951e-10	0.000291829	-1.74681	-1.26951e-10
111994267	rs13256048	1.66778e-09	-0.575354	-1.26951e-10	0.000307037	-1.69522	-1.26951e-10	0.000307305	-1.69514	-1.26951e-10
111994278	rs7387866	4.79416e-10	-1.82203	-1.26951e-10	0.000286206	-1.76548	-1.26951e-10	0.000286441	-1.76545	-1.26951e-10
111994321	rs145612522	5.31581e-10	-1.71874	-1.26951e-10	0.000265961	-1.83884	-1.26951e-10	0.000266173	-1.83883	-1.26951e-10
111994970	rs147722101	1.44853e-09	-1.51461e-10	-0.716298	0.000830007	-1.51461e-10	-0.700754	0.000830657	-1.51461e-10	-0.700762
111995994	rs9649932	4.71682e-10	-1.8383	-1.26951e-10	0.000301857	-1.71223	-1.26951e-10	0.000302108	-1.71219	-1.26951e-10
111997785	rs62520728	9.65046e-07	5.78533	-1.26951e-10	0.00124182	-0.297854	-1.26951e-10	0.00124207	-0.298441	-1.26951e-10
111998806	rs114148159	1.72192e-08	1.75918	-1.26951e-10	0.000462082	-1.28645	-1.26951e-10	0.000462253	-1.28687	-1.26951e-10
111998821	rs7461197	4.76507e-10	-1.82812	-1.26951e-10	0.000290178	-1.75169	-1.26951e-10	0.000290417	-1.75166	-1.26951e-10
112000682	rs11783887	4.93716e-10	-1.79264	-1.26951e-10	0.000272031	-1.81627	-1.26951e-10	0.000272253	-1.81625	-1.26951e-10
112002053	rs10112633	4.76953e-10	-1.82718	-1.26951e-10	0.000289489	-1.75407	-1.26951e-10	0.000289728	-1.75404	-1.26951e-10
112002286	rs4398950	4.76953e-10	-1.82718	-1.26951e-10	0.000289489	-1.75407	-1.26951e-10	0.000289728	-1.75404	-1.26951e-10
112002370	rs118177439	7.38158e-10	-1.39044	-1.26951e-10	0.000278949	-1.79116	-1.26951e-10	0.000279144	-1.79125	-1.26951e-10
112002545	rs4351444	4.829e-10	-1.81479	-1.26951e-10	0.000282611	-1.77812	-1.26951e-10	0.000282843	-1.77809	-1.26951e-10
112002658	rs79922463	9.65046e-07	5.78533	-1.26951e-10	0.00124182	-0.297854	-1.26951e-10	0.00124207	-0.298441	-1.26951e-10
112004079	rs59714343	8.8762e-07	5.7017	-1.26951e-10	0.00119612	-0.335351	-1.26951e-10	0.00119637	-0.335931	-1.26951e-10
112004764	rs72677194	2.68802e-08	2.91246	-0.707917	0.000154415	-1.62151	-0.761038	0.000154499	-1.62179	-0.761004
112004868	rs150153172	7.50528e-10	-1.37382	-1.26951e-10	0.000599372	-1.0263	-1.26951e-10	0.000599646	-1.02664	-1.26951e-10
112005532	rs143480217	1.48808e-09	-1.51461e-10	-0.689362	0.000944972	-1.51461e-10	-0.571033	0.000945754	-1.51461e-10	-0.570997
112006066	rs62520731	8.5047e-07	5.65894	-1.26951e-10	0.00117353	-0.354421	-1.26951e-10	0.00117378	-0.354997	-1.26951e-10
112006204	rs10100737	1.48188e-06	7.04588	-0.831662	0.000451562	-0.456676	-0.8528	0.000451615	-0.457378	-0.852771
112006357	rs182278200	1.12882e-08	-1.51461e-10	1.33691	0.00496843	-1.51461e-10	1.08867	0.00497306	-1.51461e-10	1.08881
112007991	rs10095358	1.51429e-06	7.04588	-0.81003	0.000461817	-0.456676	-0.830343	0.000461872	-0.457378	-0.830313
112008005	rs7826039	4.94379e-10	-1.7913	-1.26951e-10	0.000271774	-1.81722	-1.26951e-10	0.000271995	-1.8172	-1.26951e-10
112008930	rs62520733	1.23087e-09	-0.879126	-1.26951e-10	0.000443111	-1.32837	-1.26951e-10	0.000443414	-1.32848	-1.26951e-10
112009679	rs10113059	4.76914e-10	-1.82726	-1.26951e-10	0.000289548	-1.75387	-1.26951e-10	0.000289786	-1.75384	-1.26951e-10
112009716	rs146979412	1.21534e-09	-1.51461e-10	-0.891823	0.000747973	-1.51461e-10	-0.804822	0.000748557	-1.51461e-10	-0.804832
112010147	rs6415455	4.82192e-10	-1.81626	-1.26951e-10	0.000283267	-1.7758	-1.26951e-10	0.000283499	-1.77577	-1.26951e-10
112010352	rs7819888	4.77371e-10	-1.82631	-1.26951e-10	0.000288873	-1.7562	-1.26951e-10	0.00028911	-1.75617	-1.26951e-10
112010703	rs185652041	1.2006e-09	-1.51461e-10	-0.904023	0.000635949	-1.51461e-10	-0.96707	0.000636453	-1.51461e-10	-0.967068
112011898	rs6469337	4.72633e-10	-1.83628	-1.26951e-10	0.000298486	-1.72346	-1.26951e-10	0.000298734	-1.72343	-1.26951e-10
112012852	rs7388316	4.78332e-10	-1.8243	-1.26951e-10	0.000287554	-1.76078	-1.26951e-10	0.000287791	-1.76075	-1.26951e-10
112012987	rs7386931	4.96166e-10	-1.78769	-1.26951e-10	0.000271123	-1.81962	-1.26951e-10	0.000271343	-1.81959	-1.26951e-10
112013044	rs7386976	4.79891e-10	-1.82104	-1.26951e-10	0.000285655	-1.7674	-1.26951e-10	0.00028589	-1.76737	-1.26951e-10
112015007	rs77005661	4.82456e-10	-1.81571	-1.26951e-10	0.000273558	-1.81067	-1.26951e-10	0.000273775	-1.81067	-1.26951e-10
112015011	rs13253221	1.40312e-06	6.96223	-0.802626	0.00043236	-0.529653	-0.823277	0.000432416	-0.530343	-0.823247
112015304	rs4464997	2.79158e-08	2.8856	-0.643254	0.000163808	-1.62725	-0.696238	0.000163898	-1.62753	-0.6962
112015521	rs7463567	4.92661e-10	-1.79478	-1.26951e-10	0.00027246	-1.81469	-1.26951e-10	0.000272682	-1.81467	-1.26951e-10
112015783	rs6469338	4.76047e-10	-1.82908	-1.26951e-10	0.00029093	-1.74911	-1.26951e-10	0.00029117	-1.74907	-1.26951e-10
112016514	rs138350382	1.06488e-09	-1.51461e-10	-1.02398	0.000593388	-1.51461e-10	-1.03634	0.000593857	-1.51461e-10	-1.03634
112016926	rs11779737	4.90212e-10	-1.79976	-1.26951e-10	0.000273557	-1.81068	-1.26951e-10	0.000273781	-1.81065	-1.26951e-10
112018324	rs7459880	4.71898e-10	-1.83784	-1.26951e-10	0.000300993	-1.7151	-1.26951e-10	0.000301243	-1.71506	-1.26951e-10
112018505	rs6469339	4.75636e-10	-1.82995	-1.26951e-10	0.000291637	-1.74668	-1.26951e-10	0.000291878	-1.74664	-1.26951e-10
112018799	rs7460049	4.7484e-10	-1.83162	-1.26951e-10	0.000293126	-1.74159	-1.26951e-10	0.000293368	-1.74155	-1.26951e-10
112020972	rs143472385	9.76739e-10	-1.11038	-1.26951e-10	0.000488742	-1.23035	-1.26951e-10	0.000488972	-1.23067	-1.26951e-10
112021397	rs116900685	4.85836e-10	-1.80873	-1.26951e-10	0.00026816	-1.83061	-1.26951e-10	0.000268362	-1.83064	-1.26951e-10
112021630	rs4493937	6.82863e-09	1.73569	-0.901413	0.000644347	-0.181816	-0.772135	0.000644445	-0.182477	-0.772113
112021782	rs6415456	4.97575e-10	-1.78485	-1.26951e-10	0.000278044	-1.79441	-1.26951e-10	0.000278225	-1.79455	-1.26951e-10
112022400	rs12542466	5.61136e-10	-1.66464	-1.26951e-10	0.000288006	-1.75921	-1.26951e-10	0.000288253	-1.75914	-1.26951e-10
112022576	rs138974893	1.68211e-09	-1.51461e-10	-0.566795	0.00103349	-1.51461e-10	-0.481491	0.00103434	-1.51461e-10	-0.48146
112023283	rs7386039	6.13973e-10	-1.57465	-1.26951e-10	0.000274659	-1.80666	-1.26951e-10	0.000274864	-1.8067	-1.26951e-10
112023648	rs68033740	1.01396e-08	2.11931	-0.889707	0.000146703	-1.41751	-1.01627	0.00014677	-1.41784	-1.01627
112023760	rs6469340	6.13973e-10	-1.57465	-1.26951e-10	0.000274659	-1.80666	-1.26951e-10	0.000274864	-1.8067	-1.26951e-10
112024350	rs117549824	2.20524e-09	-1.51461e-10	-0.296008	0.00129787	-1.51461e-10	-0.253712	0.0012989	-1.51461e-10	-0.253707
112024497	rs12544012	8.55979e-10	-1.24235	-1.26951e-10	0.000391031	-1.4534	-1.26951e-10	0.000391404	-1.45324	-1.26951e-10
112025538	rs151195170	3.95117e-09	-1.51461e-10	0.287166	0.00125238	-1.51461e-10	-0.289386	0.0012534	-1.51461e-10	-0.289367
112025563	rs10106643	6.08715e-10	-1.58325	-1.26951e-10	0.000273821	-1.80971	-1.26951e-10	0.000274026	-1.80976	-1.26951e-10
112025858	rs13362884	1.05524e-09	-1.03307	-1.26951e-10	0.000835169	-0.694554	-1.26951e-10	0.000835532	-0.694911	-1.26951e-10
112026213	rs7462239	6.11328e-10	-1.57897	-1.26951e-10	0.000274235	-1.8082	-1.26951e-10	0.00027444	-1.80825	-1.26951e-10
112026724	rs7828377	8.44059e-08	2.5558	0.792989	0.00639615	0.662916	0.678348	0.00638603	0.660589	0.6783
112027321	rs4526392	1.13025e-09	-1.11048	0.146074	0.000343653	-1.3925	-0.19006	0.000343855	-1.39272	-0.190041
112027482	rs10086493	9.77605e-10	-1.27677	0.167277	0.000307842	-1.52049	-0.172108	0.000308034	-1.52068	-0.172089
112027740	rs57875593	5.26389e-09	-1.51461e-10	0.574024	0.00145838	-1.51461e-10	-0.137109	0.00145954	-1.51461e-10	-0.137099
112027937	rs117978519	6.18417e-10	-1.43954	-0.127899	0.00027084	-1.39524	-0.425424	0.000271024	-1.39536	-0.425408
112027941	rs10089865	9.63645e-10	-1.27677	0.152894	0.000304115	-1.52049	-0.184289	0.000304305	-1.52068	-0.18427
112028234	rs4876879	9.6617e-10	-1.28616	0.164902	0.000308466	-1.51646	-0.17412	0.000308657	-1.51665	-0.174101
112028871	rs12681879	9.49983e-10	-1.30306	0.164902	0.000297982	-1.55103	-0.17412	0.000298172	-1.55121	-0.174101
112030522	rs75268362	1.5658e-09	-1.51461e-10	-0.638448	0.000772994	-1.51461e-10	-0.771916	0.000773601	-1.51461e-10	-0.771923
112031003	rs182283729	5.76108e-10	-1.63831	-1.26951e-10	0.000387668	-1.46204	-1.26951e-10	0.000387887	-1.46227	-1.26951e-10
112031123	rs4130017	1.09455e-09	-1.16084	0.164338	0.000334514	-1.44477	-0.164735	0.000334717	-1.44498	-0.164716
112031392	rs141646129	5.45153e-10	-1.69353	-1.26951e-10	0.000336004	-1.60507	-1.26951e-10	0.000336225	-1.6052	-1.26951e-10
112032097	rs1427188	5.68833e-10	-1.65101	-1.26951e-10	0.000268045	-1.83103	-1.26951e-10	0.000268252	-1.83105	-1.26951e-10
112032338	rs141367389	1.1803e-09	-1.51461e-10	-0.921081	0.000643481	-1.51461e-10	-0.955295	0.000643988	-1.51461e-10	-0.955299
112032887	rs3096724	4.60103e-10	-1.76198	-0.101168	0.000189688	-1.78178	-0.395032	0.000189833	-1.78182	-0.395015
112033379	rs12546516	1.03235e-09	-1.21695	0.161939	0.000315625	-1.50086	-0.166778	0.000315827	-1.50102	-0.166759
112036480	rs189660676	1.73063e-09	-1.51461e-10	-0.538362	0.000965521	-1.51461e-10	-0.549521	0.00096631	-1.51461e-10	-0.549495
112036870	rs3134525	5.99938e-10	-1.54006	-0.0577126	0.000259	-1.50141	-0.36395	0.000259176	-1.50154	-0.363933
112036902	rs1834738	8.82553e-10	-1.3127	0.100914	0.000280835	-1.55843	-0.225987	0.000281014	-1.55861	-0.225968
112036908	rs1834737	9.45587e-10	-1.31932	0.176523	0.000296661	-1.57525	-0.154348	0.000296857	-1.5754	-0.154329
112037092	rs1834736	9.54669e-10	-1.21068	0.0774457	0.000297023	-1.4826	-0.245778	0.000297206	-1.4828	-0.24576
112037953	rs1991362	9.41403e-10	-1.21068	0.0634527	0.000293544	-1.4826	-0.25756	0.000293724	-1.4828	-0.257542
112040882	rs72678913	4.7881e-10	-1.8233	-1.26951e-10	0.000267409	-1.83341	-1.26951e-10	0.00026763	-1.83337	-1.26951e-10
112042278	rs77495739	1.71701e-10	-1.83879	-1.01006	0.00014658	-1.47718	-0.957433	0.000146747	-1.47684	-0.957429
112043204	rs4515587	9.14939e-10	-1.22972	0.0539749	0.000287072	-1.49692	-0.265532	0.00028725	-1.49711	-0.265514
112043445	rs76258611	6.151e-09	-1.51461e-10	0.729769	0.00263315	-1.51461e-10	0.453748	0.00263546	-1.51461e-10	0.453833
112045524	rs2162462	8.73151e-10	-1.22249	-1.26951e-10	0.000393437	-1.44727	-1.26951e-10	0.000393803	-1.44713	-1.26951e-10
112045960	rs2114555	8.8214e-10	-1.23913	0.0268784	0.000278641	-1.50398	-0.288289	0.000278814	-1.50416	-0.288271
112045984	rs7838962	9.41819e-10	-1.24727	0.10048	0.000296817	-1.51006	-0.219014	0.000297001	-1.51025	-0.218995
112048556	rs75163888	1.14493e-09	-0.951502	-1.26951e-10	0.000939303	-0.57705	-1.26951e-10	0.000939649	-0.577473	-1.26951e-10
112048750	rs150876411	5.57982e-10	-1.67027	-1.26951e-10	0.000319321	-1.65599	-1.26951e-10	0.000319561	-1.65603	-1.26951e-10
112049175	rs2351543	8.6444e-10	-1.23913	0.00661014	0.000273948	-1.50398	-0.305274	0.000274118	-1.50416	-0.305256
112049335	rs12544188	9.18149e-10	-1.26591	0.0936703	0.000291039	-1.52394	-0.224787	0.000291221	-1.52413	-0.224768
112050793	rs75368636	4.5751e-10	-1.77623	-0.0925718	0.000237756	-1.81865	-0.132296	0.000237944	-1.81866	-0.132286
112051510	rs6999617	8.95204e-10	-1.25663	0.0590777	0.000268732	-1.51704	-0.311433	0.0002689	-1.51722	-0.311417
112053368	rs2081690	9.27795e-10	-1.22611	0.0643219	0.000285205	-1.45718	-0.311796	0.00028538	-1.45738	-0.311779
112053550	rs2033144	8.54883e-10	-1.22611	-0.0175239	0.000265124	-1.45718	-0.384808	0.000265286	-1.45738	-0.384792
112054197	rs10101957	8.20526e-10	-1.23441	-0.0502485	0.000253531	-1.47578	-0.410925	0.000253689	-1.47596	-0.410909
112054214	rs77390960	6.08048e-09	-1.51461e-10	0.718238	0.00289853	-1.51461e-10	0.549772	0.002901	-1.51461e-10	0.54983
112056034	rs3134526	8.54691e-10	-1.24386	-1.26951e-10	0.0003868	-1.46428	-1.26951e-10	0.000387159	-1.46414	-1.26951e-10
112056131	rs2052801	1.29447e-07	2.72297	1.05345	0.00250245	-1.10312	1.50596	0.00250317	-1.10366	1.50599
112057267	rs192646618	1.5199e-09	-1.51461e-10	-0.668199	0.000789666	-1.51461e-10	-0.750579	0.000790303	-1.51461e-10	-0.750562
112058442	rs4876446	9.27125e-10	-1.17598	0.0134667	0.000285003	-1.41674	-0.352944	0.000285182	-1.41692	-0.352927
112058936	rs77140679	8.80687e-09	-1.51461e-10	1.08869	0.00485307	-1.51461e-10	1.06518	0.00485724	-1.51461e-10	1.06525
112060308	rs13278392	9.30837e-10	-1.18588	0.0273625	0.000285951	-1.42464	-0.341724	0.000286131	-1.42482	-0.341707
112061498	rs1116033	1.02276e-09	-1.06435	-1.26951e-10	0.000439863	-1.33572	-1.26951e-10	0.000440188	-1.33578	-1.26951e-10
112061575	rs1116032	7.89643e-10	-1.25313	-0.0698867	0.000243057	-1.50235	-0.426545	0.000243212	-1.50252	-0.426529
112062191	rs10099529	8.20996e-10	-1.29096	0.00688073	0.000255845	-1.51936	-0.358256	0.000256008	-1.51953	-0.358239
112062320	rs10112668	8.26421e-10	-1.29096	0.0134667	0.000257208	-1.51936	-0.352944	0.000257372	-1.51953	-0.352927
112062696	rs185966891	1.11124e-09	-1.51461e-10	-0.981369	0.000640447	-1.51461e-10	-0.960022	0.000640962	-1.51461e-10	-0.960009
112062906	rs2351544	6.0353e-10	-1.59181	-1.26951e-10	0.000272597	-1.81419	-1.26951e-10	0.000272803	-1.81423	-1.26951e-10
112065224	rs10096676	8.26421e-10	-1.29096	0.0134667	0.000257208	-1.51936	-0.352944	0.000257372	-1.51953	-0.352927
112068144	rs117827138	6.04952e-09	0.713133	-1.26951e-10	0.0126198	2.02084	-1.26951e-10	0.0126298	2.02084	-1.26951e-10
112068237	rs117511636	1.07995e-09	-1.51461e-10	-1.00993	0.00061101	-1.51461e-10	-1.00708	0.000611497	-1.51461e-10	-1.00707
112068743	rs1427178	7.91164e-10	-1.34183	0.0207344	0.000245906	-1.57016	-0.347078	0.000246071	-1.5703	-0.347061
112069248	rs138636887	8.19693e-10	-1.28567	-1.26951e-10	0.000614917	-1.0007	-1.26951e-10	0.00061528	-1.0009	-1.26951e-10
112070304	rs76644387	4.8091e-10	-1.81892	-1.26951e-10	0.000285369	-1.76841	-1.26951e-10	0.0002856	-1.76839	-1.26951e-10
112070804	rs35378629	6.37187e-10	-1.53754	-1.26951e-10	0.000273866	-1.80955	-1.26951e-10	0.000274094	-1.80951	-1.26951e-10
112071539	rs13265578	7.9936e-10	-1.25419	-0.0566044	0.000248418	-1.49109	-0.415984	0.000248574	-1.49127	-0.415968
112071566	rs4876457	7.9936e-10	-1.25419	-0.0566044	0.000248418	-1.49109	-0.415984	0.000248574	-1.49127	-0.415968
112071807	rs118078602	1.51127e-08	1.62869	-1.26951e-10	0.00103287	-0.482092	-1.26951e-10	0.00103361	-0.482168	-1.26951e-10
112071990	rs4876280	8.107e-10	-1.27272	-0.0239813	0.00025135	-1.50537	-0.38997	0.000251509	-1.50555	-0.389954
112072774	rs10104030	7.94734e-10	-1.27272	-0.0438728	0.000247391	-1.50537	-0.405845	0.000247548	-1.50555	-0.405829
112074879	rs112440322	1.68969e-09	-0.562298	-1.26951e-10	0.000459675	-1.29167	-1.26951e-10	0.000459939	-1.29189	-1.26951e-10
112075252	rs35743638	6.32846e-10	-1.54437	-1.26951e-10	0.000265802	-1.83944	-1.26951e-10	0.000266009	-1.83945	-1.26951e-10
112076529	rs55939777	7.10574e-10	-1.42853	-1.26951e-10	0.000465741	-1.27856	-1.26951e-10	0.000466063	-1.27866	-1.26951e-10
112077214	rs10217003	1.3455e-09	-1.06328	0.273202	0.00031133	-1.53041	-0.150926	0.000311533	-1.53057	-0.150904
112077235	rs117242812	7.29088e-10	-1.40281	-1.26951e-10	0.000324167	-1.64093	-1.26951e-10	0.000324399	-1.64101	-1.26951e-10
112077251	rs117744016	1.59441e-09	-0.620342	-1.26951e-10	0.00219668	0.272515	-1.26951e-10	0.00219848	0.272542	-1.26951e-10
112078379	rs112614153	4.74493e-10	-1.83235	-1.26951e-10	0.000308633	-1.69003	-1.26951e-10	0.000308867	-1.69007	-1.26951e-10
112079211	rs1896238	1.15672e-09	-1.51643	0.575176	0.000367829	-1.60021	0.0856454	0.000368049	-1.60043	0.0856703
112079545	rs1427176	8.55056e-10	-1.24343	-1.26951e-10	0.000395149	-1.44293	-1.26951e-10	0.000395514	-1.44279	-1.26951e-10
```
