## Supplementary material for "Characterization of shared and ancestry-specific signals driving complex traits using multi-ancestry fine-mapping": susiex_nc3.cs80.summary

```
# chr8:111080570-112080570
CS_ID	CS_LENGTH	CS_PURITY	MAX_PIP_SNP	BP	REF_ALLELE	ALT_ALLELE	REF_FRQ	BETA	SE	-LOG10P	MAX_PIP	POST-HOC_PROB_POP1	POST-HOC_PROB_POP2
1	18	0.902858	rs10086619	111580570	G,G	A,A	0.861829,0.814484	0.0356641,0.0261704	0.00572955,0.0109969	9.3162,1.76139	0.0892121	0.99999	0.791214
2	1038	0	rs62528243	111745353	G,NA	A,NA	0.9334,NA	-0.0254817,NA	0.00792989,NA	2.88211,NA	0.0483537	0.269492	0.436554
3	1038	0	rs62528243	111745353	G,NA	A,NA	0.9334,NA	-0.0254817,NA	0.00792989,NA	2.88211,NA	0.0477718	0.269349	0.436546
```
