## Supplementary material for "Characterization of shared and ancestry-specific signals driving complex traits using multi-ancestry fine-mapping": susiex_nc1.cs80.cs

```
CS_ID	SNP	BP	REF_ALLELE	ALT_ALLELE	REF_FRQ	BETA	SE	-LOG10P	CS_PIP	OVRL_PIP
1	chr8:125464631:T:C	125464631	C,C	T,T	1,1	inf,inf	inf,inf	12.8673,1.72684	0.255335	0.255335
1	chr8:125466208:T:C	125466208	C,C	T,T	1,1	inf,inf	inf,inf	12.7801,1.79023	0.236805	0.236805
1	chr8:125467120:C:T	125467120	T,T	C,C	1,1	inf,inf	inf,inf	12.6562,1.79524	0.181462	0.181462
1	chr8:125467846:G:A	125467846	A,A	G,G	1,1	inf,-inf	inf,inf	12.7812,1.06355	0.0637089	0.0637089
1	chr8:125478730:A:T	125478730	T,T	A,A	1,1	inf,-inf	inf,inf	12.9731,0.69236	0.0529704	0.0529704
1	chr8:125467073:G:A	125467073	A,A	G,G	1,1	inf,-inf	inf,inf	12.7816,0.786997	0.0401806	0.0401806
```
