## Supplementary material for "Characterization of shared and ancestry-specific signals driving complex traits using multi-ancestry fine-mapping": susiex_nc1.cs80.snp

```
BP	SNP	PIP(CS1)	LogBF(CS1,Pop1)	LogBF(CS1,Pop2)
124978929	chr8:124978929:G:A	3.04826e-13	-4.92761e-10	-1.2906
124978987	chr8:124978987:G:A	5.28034e-13	-4.92761e-10	-0.74118
124979041	chr8:124979041:G:A	5.737e-12	-4.92761e-10	1.64435
124979171	chr8:124979171:G:C	3.03247e-13	-4.92761e-10	-1.29579
124979284	chr8:124979284:G:A	9.79055e-14	-1.61834	-0.807995
124979325	chr8:124979325:G:A	1.03696e-13	-1.59287	-0.776006
124979491	chr8:124979491:TA:T	1.0341e-13	-1.65767	-0.713978
124979575	chr8:124979575:T:C	9.86625e-14	-1.60529	-0.813345
124979578	chr8:124979578:C:T	5.89578e-14	-1.98881	-0.944709
124979581	chr8:124979581:G:GT	3.10019e-13	-4.92761e-10	-1.27371
124979624	chr8:124979624:T:G	9.84279e-14	-1.61942	-0.801593
124979630	chr8:124979630:T:C	1.14776e-13	-1.50023	-0.767132
124979686	chr8:124979686:C:T	1.02135e-13	-1.57291	-0.81113
124979847	chr8:124979847:A:T	3.06197e-13	-4.92761e-10	-1.28611
124980122	chr8:124980122:G:A	9.28516e-14	-1.63406	-0.845278
124980472	chr8:124980472:C:A	9.74478e-14	-1.6207	-0.810325
124980484	chr8:124980484:T:C	9.74618e-14	-1.61989	-0.810989
124981053	chr8:124981053:C:T	3.21051e-13	-4.92761e-10	-1.23874
124981054	chr8:124981054:G:A	2.7835e-13	-1.50623	0.124766
124981071	chr8:124981071:TA:T	3.80008e-12	-4.92761e-10	1.23244
124981077	chr8:124981077:A:T	1.23116e-13	-1.59939	-0.597826
124981162	chr8:124981162:G:A	3.15192e-13	-4.92761e-10	-1.25716
124981328	chr8:124981328:A:G	2.58991e-13	-1.49363	0.0400848
124981531	chr8:124981531:G:C	2.40025e-13	-1.51839	-0.0112069
124981568	chr8:124981568:C:G	2.60551e-13	-1.49288	0.045339
124981651	chr8:124981651:T:C	9.85333e-14	-1.61824	-0.80171
124981825	chr8:124981825:ATCACT:A	9.4866e-14	-1.6171	-0.840773
124982636	chr8:124982636:ATAAAAT:A	1.92544e-12	-4.92761e-10	0.552569
124983031	chr8:124983031:A:T	9.72996e-14	-1.62007	-0.81248
124983311	chr8:124983311:A:G	9.7972e-14	-1.61659	-0.809065
124983765	chr8:124983765:C:T	9.96383e-14	-1.60077	-0.808027
124983943	chr8:124983943:A:G	3.75988e-13	-4.92761e-10	-1.08078
124984248	chr8:124984248:A:C	9.98338e-14	-1.58935	-0.817484
124984272	chr8:124984272:AAG:A	3.172e-13	-1.87623	0.62542
124984300	chr8:124984300:G:A	2.41849e-13	-1.48898	-0.0330448
124984345	chr8:124984345:G:A	3.14929e-13	-4.92761e-10	-1.25799
124984583	chr8:124984583:T:C	9.81827e-14	-1.60243	-0.821079
124984982	chr8:124984982:G:C	4.63442e-13	-0.87166	-5.85511e-10
124984995	chr8:124984995:T:C	1.0082e-13	-1.63764	-0.759369
124985103	chr8:124985103:A:G	1.0146e-13	-1.6165	-0.774173
124985311	chr8:124985311:C:G	1.01923e-13	-1.62675	-0.759369
124985771	chr8:124985771:C:T	2.48754e-13	-1.49388	-5.85511e-10
124985773	chr8:124985773:A:C	1.02408e-13	-1.63214	-0.749232
124985803	chr8:124985803:T:C	1.02816e-13	-1.62172	-0.755673
124986316	chr8:124986316:A:G	1.01735e-13	-1.62109	-0.766878
124986690	chr8:124986690:C:T	3.02609e-13	-4.92761e-10	-1.2979
124986691	chr8:124986691:C:T	1.04759e-13	-1.63149	-0.727182
124986768	chr8:124986768:G:T	1.05378e-13	-1.60332	-0.749468
124986912	chr8:124986912:T:C	1.04841e-13	-1.60396	-0.753931
124987360	chr8:124987360:G:A	1.04418e-13	-1.61704	-0.7449
124987522	chr8:124987522:A:G	1.07096e-13	-1.58608	-0.75053
124987780	chr8:124987780:T:A	1.04795e-13	-1.62214	-0.736198
124988522	chr8:124988522:T:C	9.69336e-14	-1.68683	-0.749483
124988595	chr8:124988595:G:A	1.0387e-13	-1.61345	-0.753757
124988688	chr8:124988688:T:C	9.91052e-14	-1.65479	-0.759369
124988785	chr8:124988785:A:G	1.51313e-13	-1.22414	-0.766853
124989004	chr8:124989004:A:G	3.03797e-13	-4.92761e-10	-1.29398
124989661	chr8:124989661:G:C	3.17035e-13	-1.87322	0.621892
124989805	chr8:124989805:T:A	1.02633e-13	-1.61655	-0.762635
124990055	chr8:124990055:A:G	1.02323e-13	-1.61819	-0.764011
124990056	chr8:124990056:A:T	3.04459e-13	-4.92761e-10	-1.2918
124990330	chr8:124990330:T:C	1.04654e-13	-1.6279	-0.731776
124990361	chr8:124990361:C:T	1.03858e-13	-1.63156	-0.735754
124990549	chr8:124990549:T:G	1.00766e-13	-1.63188	-0.76566
124990807	chr8:124990807:G:A	1.01326e-13	-1.63263	-0.759369
124990980	chr8:124990980:T:G	9.50862e-14	-1.62227	-0.833289
124990992	chr8:124990992:T:C	9.37732e-14	-1.63918	-0.830283
124991077	chr8:124991077:T:C	1.01852e-13	-1.62494	-0.76188
124991446	chr8:124991446:A:G	6.0706e-12	-4.92761e-10	1.70087
124992167	chr8:124992167:G:T	1.00927e-13	-1.63577	-0.760165
124992169	chr8:124992169:G:T	1.0123e-13	-1.63278	-0.760165
124992183	chr8:124992183:A:G	1.03666e-13	-1.61541	-0.753757
124992715	chr8:124992715:G:A	1.01286e-13	-1.63865	-0.753738
124992763	chr8:124992763:T:C	1.01641e-13	-1.62953	-0.759369
124992818	chr8:124992818:T:C	9.92947e-14	-1.62757	-0.784681
124993407	chr8:124993407:A:C	1.01409e-13	-1.62856	-0.762622
124993707	chr8:124993707:C:T	3.65122e-13	-4.92761e-10	-1.11011
124994282	chr8:124994282:TAAAG:T	2.62219e-13	-1.54065	0.0994953
124994304	chr8:124994304:A:G	5.38596e-13	-0.721375	-5.85511e-10
124994839	chr8:124994839:G:A	2.44242e-12	-4.92761e-10	0.790403
124995458	chr8:124995458:G:A	3.25467e-13	-4.92761e-10	-1.22508
124995532	chr8:124995532:C:G	3.01474e-13	-4.92761e-10	-1.30166
124995572	chr8:124995572:C:T	1.04091e-12	-2.01342	1.95092
124996097	chr8:124996097:A:G	5.85121e-14	-1.99106	-0.950049
124996469	chr8:124996469:T:C	5.65253e-14	-2.01415	-0.961502
124996548	chr8:124996548:C:T	3.52871e-13	-4.92761e-10	-1.14424
124996643	chr8:124996643:T:C	3.78107e-13	-4.92761e-10	-1.07516
124997589	chr8:124997589:G:A	4.40328e-13	-4.92761e-10	-0.92282
124998085	chr8:124998085:A:AG	4.17791e-13	-4.92761e-10	-0.97536
124998427	chr8:124998427:G:A	3.1087e-13	-4.92761e-10	-1.27097
124998563	chr8:124998563:G:C	6.49844e-14	-1.89357	-0.942626
124998600	chr8:124998600:A:G	2.34152e-12	-4.92761e-10	0.748213
124998603	chr8:124998603:C:T	3.1087e-13	-4.92761e-10	-1.27097
124998699	chr8:124998699:C:G	3.80676e-13	-4.92761e-10	-1.06839
124998826	chr8:124998826:G:T	6.7694e-13	-4.92761e-10	-0.492759
124998985	chr8:124998985:T:G	4.05971e-13	-4.92761e-10	-1.00406
124999073	chr8:124999073:A:G	6.32714e-13	-4.92761e-10	-0.560322
124999288	chr8:124999288:T:G	5.70656e-12	-4.92761e-10	1.63903
124999714	chr8:124999714:G:T	6.18648e-13	-4.92761e-10	-0.582804
124999799	chr8:124999799:G:A	3.01761e-13	-4.92761e-10	-1.30071
125000034	chr8:125000034:T:C	4.66802e-13	-4.92761e-10	-0.864437
125000044	chr8:125000044:G:A	4.17329e-13	-4.92761e-10	-0.976465
125000298	chr8:125000298:C:CA	3.49614e-13	-4.92761e-10	-1.15351
125000536	chr8:125000536:C:T	1.28403e-12	0.147418	-5.85511e-10
125000892	chr8:125000892:A:G	4.7647e-14	-1.91874	-1.22778
125001053	chr8:125001053:C:T	4.74392e-14	-1.92875	-1.22214
125001061	chr8:125001061:G:A	1.5131e-13	-1.99234	0.00133073
125001476	chr8:125001476:GTGTGTGTGTGTGTA:G	3.05108e-13	-4.92761e-10	-1.28967
125001794	chr8:125001794:CTTGA:C	4.18648e-14	-2.00134	-1.27455
125002274	chr8:125002274:A:G	4.38141e-13	-4.92761e-10	-0.927799
125002707	chr8:125002707:A:T	1.87101e-13	-1.77869	-5.85511e-10
125002757	chr8:125002757:A:G	6.38228e-13	-4.92761e-10	-0.551645
125002836	chr8:125002836:T:G	3.06317e-13	-4.92761e-10	-1.28572
125003490	chr8:125003490:C:G	4.81749e-13	-4.92761e-10	-0.832918
125003777	chr8:125003777:A:G	3.13803e-13	-4.92761e-10	-1.26157
125003934	chr8:125003934:C:T	4.39274e-14	-1.99771	-1.23009
125004160	chr8:125004160:C:T	4.38161e-14	-2.0021	-1.22824
125004325	chr8:125004325:G:A	8.87584e-14	-2.01183	-0.512589
125004377	chr8:125004377:C:T	4.31752e-13	-4.92761e-10	-0.942491
125004727	chr8:125004727:T:C	1.50274e-13	-1.96384	-0.0340473
125004807	chr8:125004807:C:T	5.38618e-13	-4.92761e-10	-0.721334
125005114	chr8:125005114:A:G	3.21046e-13	-4.92761e-10	-1.23876
125005330	chr8:125005330:T:C	4.04527e-14	-2.01411	-1.2961
125005370	chr8:125005370:AT:A	9.40444e-14	-1.98337	-0.483205
125005381	chr8:125005381:CTGAAATAGT:C	4.31388e-13	-4.92761e-10	-0.943332
125006043	chr8:125006043:C:T	1.28281e-13	-1.77421	-0.381907
125006229	chr8:125006229:T:G	1.52588e-12	-4.92761e-10	0.319987
125006419	chr8:125006419:A:G	7.27886e-14	-1.99568	-0.727099
125006825	chr8:125006825:C:T	4.35317e-14	-1.94585	-1.291
125006829	chr8:125006829:C:T	3.10831e-13	-4.92761e-10	-1.27109
125006910	chr8:125006910:G:A	7.28518e-13	-4.92761e-10	-0.419328
125006994	chr8:125006994:T:C	4.20077e-14	-2.00224	-1.27024
125007041	chr8:125007041:A:AAT	3.70103e-13	-4.92761e-10	-1.09656
125007513	chr8:125007513:TC:T	3.72297e-13	-4.92761e-10	-1.09065
125007684	chr8:125007684:T:C	1.25165e-13	-1.9287	-0.252003
125008101	chr8:125008101:T:C	2.98498e-13	-1.31158	-5.85511e-10
125008199	chr8:125008199:C:G	4.42792e-13	-1.87939	0.962144
125008922	chr8:125008922:A:G	4.24077e-14	-1.97001	-1.293
125009172	chr8:125009172:A:T	1.87984e-13	-1.77398	-5.85511e-10
125009734	chr8:125009734:A:G	1.25958e-13	-1.87986	-0.294529
125010243	chr8:125010243:G:A	5.72622e-14	-1.86048	-1.10222
125010456	chr8:125010456:T:C	1.18323e-12	-4.92761e-10	0.0656587
125010719	chr8:125010719:C:G	1.30831e-13	-1.86764	-0.268796
125010882	chr8:125010882:A:G	1.36512e-13	-1.89659	-0.197343
125010923	chr8:125010923:G:GCTT	1.36795e-13	-1.90039	-0.191468
125011062	chr8:125011062:G:T	3.16303e-13	-4.92761e-10	-1.25364
125011660	chr8:125011660:A:G	3.13339e-13	-4.92761e-10	-1.26306
125011792	chr8:125011792:G:A	1.63651e-13	-1.82365	-0.0889538
125011810	chr8:125011810:C:G	4.29188e-13	-1.41392	0.465469
125011901	chr8:125011901:T:G	4.342e-14	-1.96667	-1.27275
125012072	chr8:125012072:C:G	4.12189e-13	-1.49205	0.503188
125012156	chr8:125012156:C:G	1.51228e-13	-1.81898	-0.172576
125012224	chr8:125012224:A:G	8.48119e-14	-1.99607	-0.573838
125012268	chr8:125012268:T:C	1.50055e-12	-4.92761e-10	0.303247
125012620	chr8:125012620:T:C	4.49233e-14	-1.95966	-1.24573
125012940	chr8:125012940:T:C	1.62142e-13	-1.8999	-0.021964
125013081	chr8:125013081:T:A	5.35452e-13	-0.72723	-5.85511e-10
125013216	chr8:125013216:C:A	4.4777e-14	-1.93385	-1.2748
125013287	chr8:125013287:T:C	1.37388e-13	-1.8462	-0.241327
125013518	chr8:125013518:A:G	1.40455e-13	-1.84289	-0.222563
125013634	chr8:125013634:T:C	3.78045e-13	-1.53386	0.458534
125014007	chr8:125014007:A:G	8.67144e-14	-1.8654	-0.682318
125014074	chr8:125014074:A:G	3.63854e-13	-1.51305	0.399462
125014460	chr8:125014460:G:C	5.17904e-14	-1.99451	-1.06862
125014509	chr8:125014509:GA:G	3.36651e-13	-4.92761e-10	-1.1913
125014784	chr8:125014784:G:T	3.16524e-13	-4.92761e-10	-1.25294
125015129	chr8:125015129:G:A	1.44017e-13	-1.89114	-0.14927
125015278	chr8:125015278:T:G	3.78434e-13	-1.52901	0.454707
125015291	chr8:125015291:GGTGAA:G	3.61089e-13	-4.92761e-10	-1.12122
125015356	chr8:125015356:C:T	5.45108e-13	-1.96454	1.25518
125015582	chr8:125015582:G:A	1.5051e-13	-1.88064	-0.115678
125015631	chr8:125015631:A:G	4.07647e-13	-1.52675	0.526806
125015923	chr8:125015923:CCT:C	4.54484e-14	-1.94035	-1.25342
125015976	chr8:125015976:GCT:G	3.75389e-13	-1.51298	0.430602
125016098	chr8:125016098:A:G	9.65051e-14	-1.98842	-0.452323
125016121	chr8:125016121:T:C	3.96305e-13	-1.54385	0.515692
125016208	chr8:125016208:T:TTCTC	3.88804e-13	-1.54126	0.493996
125016512	chr8:125016512:G:A	3.29893e-13	-4.92761e-10	-1.21157
125016660	chr8:125016660:C:G	4.4813e-14	-1.94092	-1.26692
125016743	chr8:125016743:T:C	3.90872e-13	-1.5191	0.477135
125018341	chr8:125018341:A:C	3.0474e-13	-4.92761e-10	-1.29088
125018478	chr8:125018478:G:T	8.52263e-14	-1.99012	-0.574913
125018482	chr8:125018482:T:C	4.22127e-14	-1.96815	-1.29947
125018567	chr8:125018567:T:C	5.57274e-14	-1.94509	-1.04478
125018617	chr8:125018617:T:C	3.17768e-13	-4.92761e-10	-1.24902
125018777	chr8:125018777:C:T	3.54826e-13	-4.92761e-10	-1.13871
125018826	chr8:125018826:T:C	1.58039e-12	-4.92761e-10	0.355086
125019107	chr8:125019107:G:C	3.17768e-13	-4.92761e-10	-1.24902
125019229	chr8:125019229:C:G	4.97267e-13	-1.96358	1.16236
125019404	chr8:125019404:G:C	4.28208e-14	-2.00377	-1.24955
125019863	chr8:125019863:AAAAAC:A	4.38529e-13	-4.92761e-10	-0.926914
125019867	chr8:125019867:AC:A	1.58272e-13	-1.94602	-5.85511e-10
125020258	chr8:125020258:A:T	6.21861e-14	-1.70862	-1.17159
125020398	chr8:125020398:T:C	3.17497e-13	-4.92761e-10	-1.24987
125020440	chr8:125020440:G:A	1.06554e-13	-1.43053	-0.911152
125020854	chr8:125020854:T:C	8.44992e-14	-1.99577	-0.577826
125020909	chr8:125020909:A:G	3.17768e-13	-4.92761e-10	-1.24902
125020953	chr8:125020953:T:C	4.55472e-14	-1.95509	-1.2365
125020995	chr8:125020995:A:G	3.11876e-12	-4.92761e-10	1.03485
125021052	chr8:125021052:AG:A	1.53798e-13	-1.9747	-5.85511e-10
125021364	chr8:125021364:A:G	5.43231e-14	-1.96263	-1.05276
125021401	chr8:125021401:A:G	7.7106e-13	-0.362575	-5.85511e-10
125021464	chr8:125021464:T:C	4.83207e-12	-4.92761e-10	1.47269
125021696	chr8:125021696:C:T	3.7677e-13	-4.92761e-10	-1.07871
125022133	chr8:125022133:A:G	8.43205e-14	-1.99755	-0.578166
125022168	chr8:125022168:A:G	7.33258e-14	-1.6709	-1.04453
125022430	chr8:125022430:T:TTCC	5.43515e-14	-2.01529	-0.999577
125022669	chr8:125022669:G:A	7.39415e-14	-1.62456	-1.08251
125022858	chr8:125022858:T:C	1.3002e-13	-1.8218	-0.320851
125023052	chr8:125023052:A:C	3.21259e-13	-4.92761e-10	-1.23809
125023104	chr8:125023104:T:TG	6.84168e-14	-1.70622	-1.07851
125023166	chr8:125023166:T:C	4.80766e-13	-4.92761e-10	-0.834961
125023267	chr8:125023267:A:G	3.4079e-13	-4.92761e-10	-1.17908
125023310	chr8:125023310:G:A	3.13565e-13	-4.92761e-10	-1.26234
125023330	chr8:125023330:C:T	3.9205e-13	-4.92761e-10	-1.03895
125023793	chr8:125023793:C:T	7.53524e-13	-4.92761e-10	-0.38558
125023927	chr8:125023927:T:G	9.18478e-13	-4.92761e-10	-0.187623
125023976	chr8:125023976:G:A	3.04044e-13	-4.92761e-10	-1.29317
125024101	chr8:125024101:CAG:C	5.40623e-14	-2.01235	-1.00785
125024791	chr8:125024791:A:G	4.74981e-14	-1.84728	-1.30237
125025076	chr8:125025076:A:G	9.61402e-14	-1.26681	-1.17773
125025383	chr8:125025383:T:G	1.51611e-13	-1.98902	-5.85511e-10
125026210	chr8:125026210:G:A	1.03674e-13	-1.89912	-0.469971
125026239	chr8:125026239:A:G	9.83669e-14	-1.87796	-0.543678
125026357	chr8:125026357:T:C	4.50162e-13	-4.92761e-10	-0.900734
125026448	chr8:125026448:ATCTTTT:A	3.32765e-13	-4.92761e-10	-1.2029
125027228	chr8:125027228:G:A	8.73905e-14	-2.00302	-0.536933
125027262	chr8:125027262:T:G	1.28734e-13	-1.91513	-0.237459
125027507	chr8:125027507:G:A	4.51233e-14	-1.95109	-1.24986
125027715	chr8:125027715:A:G	1.41754e-13	-1.89627	-0.159979
125028076	chr8:125028076:G:A	2.64707e-13	-0.430802	-1.00092
125028383	chr8:125028383:G:A	6.81758e-14	-1.49755	-1.29071
125028973	chr8:125028973:C:T	1.23917e-13	-1.93807	-0.252652
125029145	chr8:125029145:C:T	5.78487e-13	-4.92761e-10	-0.649926
125029556	chr8:125029556:C:G	3.10524e-13	-1.27208	-5.85511e-10
125029780	chr8:125029780:G:A	4.63363e-14	-1.94481	-1.22961
125029790	chr8:125029790:G:A	5.27166e-14	-2.01093	-1.03448
125029799	chr8:125029799:G:A	1.92977e-13	-1.67435	-0.0734152
125030025	chr8:125030025:G:T	3.0297e-13	-4.92761e-10	-1.29671
125030222	chr8:125030222:C:T	3.27032e-13	-4.92761e-10	-1.22028
125030489	chr8:125030489:C:T	1.53724e-13	-1.97518	-5.85511e-10
125030495	chr8:125030495:G:A	3.63566e-13	-4.92761e-10	-1.11438
125030831	chr8:125030831:T:C	1.37523e-12	-4.92761e-10	0.216033
125030922	chr8:125030922:G:C	3.5689e-13	-4.92761e-10	-1.13291
125031228	chr8:125031228:G:C	5.10806e-14	-2.01147	-1.06546
125031279	chr8:125031279:G:A	3.6401e-13	-4.92761e-10	-1.11316
125031518	chr8:125031518:A:G	3.7249e-13	-4.92761e-10	-1.09013
125031631	chr8:125031631:G:T	1.40759e-13	-1.67261	-0.390681
125032195	chr8:125032195:G:A	5.06997e-14	-1.78199	-1.30243
125032285	chr8:125032285:C:T	2.63622e-13	-0.271884	-1.16394
125032351	chr8:125032351:T:C	3.63566e-13	-4.92761e-10	-1.11438
125033246	chr8:125033246:A:G	2.0946e-12	-4.92761e-10	0.636777
125033397	chr8:125033397:T:C	2.76982e-13	-1.62619	0.239804
125034341	chr8:125034341:A:G	9.16307e-14	-1.89678	-0.595793
125034484	chr8:125034484:C:T	2.32328e-12	-4.92761e-10	0.740394
125034805	chr8:125034805:A:T	7.85435e-14	-1.56593	-1.08076
125034853	chr8:125034853:C:A	1.87672e-12	-4.92761e-10	0.526942
125035181	chr8:125035181:T:C	3.03698e-13	-4.92761e-10	-1.29431
125035622	chr8:125035622:G:A	8.18803e-14	-1.986	-0.619083
125035767	chr8:125035767:AACAT:A	3.32671e-13	-4.92761e-10	-1.20319
125036044	chr8:125036044:T:G	7.27503e-14	-1.63123	-1.09208
125036432	chr8:125036432:T:G	1.74208e-13	-1.62122	-0.228869
125036433	chr8:125036433:T:A	1.74844e-13	-1.61758	-0.228869
125036460	chr8:125036460:T:C	1.57051e-13	-1.68876	-0.265012
125036874	chr8:125036874:G:A	3.16774e-13	-4.92761e-10	-1.25215
125036949	chr8:125036949:A:G	1.75374e-13	-1.61778	-0.225642
125037143	chr8:125037143:T:C	1.58814e-13	-1.94261	-5.85511e-10
125037201	chr8:125037201:T:C	8.82213e-14	-1.25644	-1.27405
125037385	chr8:125037385:C:T	3.65109e-13	-4.92761e-10	-1.11014
125037575	chr8:125037575:T:C	2.10189e-12	-4.92761e-10	0.640249
125037892	chr8:125037892:G:A	3.63566e-13	-4.92761e-10	-1.11438
125038044	chr8:125038044:C:T	3.78013e-13	-4.92761e-10	-1.07541
125038320	chr8:125038320:A:T	3.63566e-13	-4.92761e-10	-1.11438
125038321	chr8:125038321:C:A	3.63566e-13	-4.92761e-10	-1.11438
125038438	chr8:125038438:AAG:A	2.7545e-12	-4.92761e-10	0.91065
125038637	chr8:125038637:C:T	5.93231e-14	-1.69276	-1.23458
125039258	chr8:125039258:A:C	1.076e-13	-1.35342	-0.978507
125039498	chr8:125039498:C:T	4.86342e-13	-4.92761e-10	-0.823429
125039544	chr8:125039544:A:C	1.17297e-13	-1.2433	-1.00234
125039739	chr8:125039739:C:T	3.64386e-13	-4.92761e-10	-1.11213
125040108	chr8:125040108:T:C	8.70028e-14	-1.35568	-1.18872
125040176	chr8:125040176:G:A	2.7491e-12	-4.92761e-10	0.908687
125040246	chr8:125040246:T:C	4.39687e-14	-1.99271	-1.23415
125040558	chr8:125040558:A:G	4.91132e-14	-1.84038	-1.27583
125040812	chr8:125040812:T:C	5.1669e-13	-0.762898	-5.85511e-10
125040867	chr8:125040867:C:T	3.18504e-13	-4.92761e-10	-1.2467
125041202	chr8:125041202:A:G	3.33555e-13	-4.92761e-10	-1.20053
125041320	chr8:125041320:T:C	6.24165e-14	-1.90968	-0.966837
125041529	chr8:125041529:T:C	5.50028e-13	-0.700372	-5.85511e-10
125041558	chr8:125041558:T:C	3.6375e-13	-4.92761e-10	-1.11387
125041616	chr8:125041616:A:G	4.3878e-14	-1.93027	-1.29866
125042108	chr8:125042108:G:A	2.24612e-13	-1.59597	-5.85511e-10
125042115	chr8:125042115:A:G	4.83123e-14	-1.85813	-1.27453
125042495	chr8:125042495:T:G	3.67891e-13	-4.92761e-10	-1.10256
125042757	chr8:125042757:A:G	2.98488e-13	-0.709508	-0.602103
125043261	chr8:125043261:G:A	4.15376e-13	-4.92761e-10	-0.981156
125043355	chr8:125043355:G:GT	4.67174e-14	-1.88066	-1.28557
125043501	chr8:125043501:T:C	5.15036e-13	-4.92761e-10	-0.766104
125043618	chr8:125043618:C:T	2.02736e-12	-4.92761e-10	0.60415
125043664	chr8:125043664:T:C	3.5093e-13	-4.92761e-10	-1.14976
125045505	chr8:125045505:G:T	1.84067e-12	-4.92761e-10	0.507546
125045533	chr8:125045533:T:C	3.26006e-13	-4.92761e-10	-1.22343
125046304	chr8:125046304:AG:A	3.02586e-13	-4.92761e-10	-1.29798
125046478	chr8:125046478:T:C	9.4951e-14	-1.41717	-1.03981
125046740	chr8:125046740:CA:C	3.29416e-13	-4.92761e-10	-1.21302
125047090	chr8:125047090:T:C	3.21033e-13	-4.92761e-10	-1.2388
125047108	chr8:125047108:G:A	1.93742e-13	-1.74381	-5.85511e-10
125047502	chr8:125047502:A:G	4.1412e-14	-1.98635	-1.30042
125047587	chr8:125047587:G:A	3.09924e-13	-4.92761e-10	-1.27401
125047858	chr8:125047858:T:C	3.05129e-13	-4.92761e-10	-1.28961
125047959	chr8:125047959:A:G	5.92343e-14	-1.9586	-0.970241
125048273	chr8:125048273:T:G	3.05291e-13	-4.92761e-10	-1.28908
125048523	chr8:125048523:T:A	3.24324e-13	-4.92761e-10	-1.2286
125048543	chr8:125048543:G:A	1.93529e-12	-4.92761e-10	0.55767
125048600	chr8:125048600:A:G	3.20925e-13	-4.92761e-10	-1.23913
125049470	chr8:125049470:C:T	6.04813e-14	-1.96124	-0.946767
125049577	chr8:125049577:A:G	6.29126e-14	-1.96489	-0.9037
125049597	chr8:125049597:G:A	6.72938e-13	-4.92761e-10	-0.498688
125049603	chr8:125049603:C:T	4.64592e-14	-1.90375	-1.26802
125050018	chr8:125050018:A:T	1.73663e-13	-1.85322	-5.85511e-10
125050033	chr8:125050033:CTG:C	4.74852e-14	-1.87854	-1.27138
125050116	chr8:125050116:G:T	5.75111e-14	-1.96263	-0.995734
125050336	chr8:125050336:T:C	4.7591e-14	-1.87424	-1.27346
125050663	chr8:125050663:C:T	1.50269e-12	-4.92761e-10	0.304673
125050736	chr8:125050736:T:C	3.05278e-13	-4.92761e-10	-1.28912
125050968	chr8:125050968:C:T	4.6409e-14	-1.90076	-1.27208
125050978	chr8:125050978:G:C	3.26736e-13	-4.92761e-10	-1.22119
125051029	chr8:125051029:C:A	4.73672e-14	-1.87905	-1.27336
125051404	chr8:125051404:A:C	4.74482e-14	-1.88207	-1.26863
125051764	chr8:125051764:G:A	4.71661e-14	-1.88365	-1.27302
125051827	chr8:125051827:C:T	8.25486e-13	-4.92761e-10	-0.294369
125051890	chr8:125051890:A:G	3.56052e-13	-4.92761e-10	-1.13526
125051891	chr8:125051891:A:T	1.16079e-12	-4.92761e-10	0.0465108
125051897	chr8:125051897:A:C	4.72598e-14	-1.87948	-1.2752
125051929	chr8:125051929:A:G	4.77072e-14	-1.87362	-1.27164
125052389	chr8:125052389:T:A	3.12244e-13	-4.92761e-10	-1.26656
125052556	chr8:125052556:C:G	5.32487e-14	-1.73566	-1.29971
125052773	chr8:125052773:A:G	1.92378e-12	-4.92761e-10	0.551707
125052798	chr8:125052798:G:A	4.97952e-13	-4.92761e-10	-0.799837
125052842	chr8:125052842:C:T	4.60936e-13	-4.92761e-10	-0.877082
125053205	chr8:125053205:A:G	3.28215e-13	-4.92761e-10	-1.21667
125053343	chr8:125053343:G:A	4.65159e-14	-1.89833	-1.27221
125053614	chr8:125053614:A:C	4.95282e-14	-1.87097	-1.23683
125053798	chr8:125053798:G:A	4.70168e-14	-1.88761	-1.27223
125053814	chr8:125053814:C:T	1.89977e-12	-4.92761e-10	0.539147
125053867	chr8:125053867:A:G	4.73023e-14	-1.88422	-1.26956
125053908	chr8:125053908:A:G	4.78752e-14	-1.86952	-1.27223
125054039	chr8:125054039:C:T	4.80182e-14	-1.86519	-1.27357
125054070	chr8:125054070:C:T	4.77979e-14	-1.87482	-1.26854
125054132	chr8:125054132:C:T	4.67483e-14	-1.8921	-1.27346
125054139	chr8:125054139:G:A	4.66579e-14	-1.89342	-1.27407
125054403	chr8:125054403:G:T	4.69631e-14	-1.88875	-1.27223
125054524	chr8:125054524:G:C	3.37452e-13	-4.92761e-10	-1.18892
125054605	chr8:125054605:G:A	3.94978e-13	-4.92761e-10	-1.03151
125054680	chr8:125054680:A:G	4.61043e-14	-1.90863	-1.2708
125054687	chr8:125054687:T:C	4.91814e-14	-1.894	-1.22082
125054756	chr8:125054756:C:T	4.59394e-14	-1.90343	-1.27958
125055065	chr8:125055065:T:C	1.91989e-12	-4.92761e-10	0.549681
125055068	chr8:125055068:C:T	9.72036e-14	-1.85154	-0.581993
125055084	chr8:125055084:C:T	4.68133e-14	-1.89291	-1.27127
125055108	chr8:125055108:C:T	4.12964e-13	-4.92761e-10	-0.986982
125055146	chr8:125055146:G:A	1.93601e-12	-4.92761e-10	0.558044
125055317	chr8:125055317:G:C	1.94365e-12	-4.92761e-10	0.561981
125055743	chr8:125055743:A:T	4.68833e-14	-1.89447	-1.2682
125055769	chr8:125055769:G:A	4.62343e-14	-1.90696	-1.26966
125055861	chr8:125055861:T:C	4.64056e-14	-1.90131	-1.27161
125055946	chr8:125055946:T:C	4.7507e-14	-1.88631	-1.26315
125055955	chr8:125055955:T:C	4.27546e-14	-1.99242	-1.26245
125055973	chr8:125055973:G:A	4.76408e-14	-1.87887	-1.26778
125056004	chr8:125056004:C:T	4.69848e-14	-1.8919	-1.26862
125056047	chr8:125056047:T:C	1.80141e-13	-1.8166	-5.85511e-10
125056066	chr8:125056066:C:T	4.71485e-14	-1.88883	-1.2682
125056248	chr8:125056248:G:T	4.98947e-14	-1.83239	-1.26804
125056374	chr8:125056374:C:A	4.69416e-14	-1.89468	-1.26675
125056631	chr8:125056631:T:G	4.8685e-14	-2.01476	-1.11021
125056644	chr8:125056644:T:C	9.11675e-14	-2.00356	-0.494084
125056907	chr8:125056907:A:G	3.02882e-13	-4.92761e-10	-1.297
125057097	chr8:125057097:A:T	5.13973e-13	-4.92761e-10	-0.768171
125057210	chr8:125057210:C:T	4.98825e-14	-1.87726	-1.22341
125057351	chr8:125057351:A:G	1.4764e-12	-4.92761e-10	0.287021
125057836	chr8:125057836:T:C	9.19534e-14	-1.92168	-0.56738
125057873	chr8:125057873:G:A	4.97023e-14	-1.88081	-1.22348
125058127	chr8:125058127:C:T	3.48166e-13	-4.92761e-10	-1.15766
125058273	chr8:125058273:G:A	4.95795e-14	-1.88625	-1.22051
125058399	chr8:125058399:A:C	3.25151e-13	-4.92761e-10	-1.22605
125058466	chr8:125058466:G:A	4.93859e-14	-1.88782	-1.22285
125058800	chr8:125058800:A:G	4.79743e-13	-4.92761e-10	-0.837091
125058830	chr8:125058830:C:T	4.98718e-14	-1.87983	-1.22106
125059138	chr8:125059138:A:G	4.96227e-14	-1.88498	-1.22092
125059210	chr8:125059210:T:C	4.9433e-14	-1.89037	-1.21935
125059600	chr8:125059600:T:C	3.60827e-13	-4.92761e-10	-1.12194
125059602	chr8:125059602:G:A	1.49035e-12	-4.92761e-10	0.296424
125059652	chr8:125059652:T:A	1.46461e-12	-4.92761e-10	0.279005
125059668	chr8:125059668:A:G	9.71694e-13	-4.92761e-10	-0.131301
125060184	chr8:125060184:G:C	3.37378e-13	-4.92761e-10	-1.18914
125060191	chr8:125060191:T:C	1.4764e-12	-4.92761e-10	0.287021
125060250	chr8:125060250:C:G	1.51664e-12	-4.92761e-10	0.313912
125060252	chr8:125060252:C:T	1.54591e-12	-4.92761e-10	0.33303
125060315	chr8:125060315:C:T	1.56371e-12	-4.92761e-10	0.344479
125060460	chr8:125060460:TG:T	1.64481e-12	-4.92761e-10	0.395036
125060658	chr8:125060658:T:C	1.46025e-12	-4.92761e-10	0.276019
125060773	chr8:125060773:A:AT	3.1218e-13	-4.92761e-10	-1.26676
125060827	chr8:125060827:T:G	1.46722e-12	-4.92761e-10	0.280787
125060830	chr8:125060830:T:G	1.4764e-12	-4.92761e-10	0.287021
125061230	chr8:125061230:C:T	1.4764e-12	-4.92761e-10	0.287021
125061303	chr8:125061303:G:A	1.57173e-12	-4.92761e-10	0.349592
125061368	chr8:125061368:A:C	1.48634e-12	-4.92761e-10	0.293728
125061429	chr8:125061429:G:A	1.52443e-12	-4.92761e-10	0.319035
125061493	chr8:125061493:A:T	1.51001e-12	-4.92761e-10	0.309532
125061512	chr8:125061512:A:G	1.50164e-12	-4.92761e-10	0.303975
125061534	chr8:125061534:A:G	1.37218e-12	-4.92761e-10	0.213818
125061544	chr8:125061544:A:G	1.06584e-13	-1.77636	-0.565042
125061639	chr8:125061639:G:A	9.49515e-14	-1.91498	-0.541995
125061643	chr8:125061643:AAAG:A	4.97366e-14	-2.01444	-1.08916
125061866	chr8:125061866:T:A	1.4777e-12	-4.92761e-10	0.2879
125061877	chr8:125061877:G:C	1.4777e-12	-4.92761e-10	0.2879
125061921	chr8:125061921:C:T	3.75054e-13	-4.92761e-10	-1.08327
125062067	chr8:125062067:A:T	1.4682e-12	-4.92761e-10	0.281453
125062075	chr8:125062075:G:A	1.55224e-12	-4.92761e-10	0.337111
125062131	chr8:125062131:A:G	1.46842e-12	-4.92761e-10	0.281598
125062197	chr8:125062197:C:G	1.08388e-13	-1.87173	-0.452893
125062314	chr8:125062314:C:T	1.48515e-12	-4.92761e-10	0.292932
125062462	chr8:125062462:C:T	1.48044e-12	-4.92761e-10	0.289756
125062686	chr8:125062686:T:C	1.51626e-12	-4.92761e-10	0.313662
125062710	chr8:125062710:T:C	1.58659e-12	-4.92761e-10	0.359003
125062817	chr8:125062817:C:T	8.15319e-14	-1.33161	-1.27774
125062977	chr8:125062977:T:G	1.4764e-12	-4.92761e-10	0.287021
125063117	chr8:125063117:T:C	1.39916e-12	-4.92761e-10	0.233285
125063124	chr8:125063124:G:A	6.17024e-13	-4.92761e-10	-0.585433
125063172	chr8:125063172:C:CA	1.52702e-12	-4.92761e-10	0.320733
125063274	chr8:125063274:A:C	1.4764e-12	-4.92761e-10	0.287021
125063402	chr8:125063402:T:G	1.44394e-12	-4.92761e-10	0.264793
125063515	chr8:125063515:T:C	1.4764e-12	-4.92761e-10	0.287021
125063846	chr8:125063846:A:C	1.54864e-12	-4.92761e-10	0.33479
125063943	chr8:125063943:C:T	1.47911e-12	-4.92761e-10	0.288852
125063949	chr8:125063949:G:A	3.21047e-13	-4.92761e-10	-1.23875
125064077	chr8:125064077:C:T	1.4764e-12	-4.92761e-10	0.287021
125064205	chr8:125064205:T:C	4.32628e-14	-1.97583	-1.26721
125064389	chr8:125064389:T:A	1.50487e-13	-1.99647	-5.85511e-10
125064390	chr8:125064390:T:A	6.10938e-14	-1.98576	-0.91217
125064399	chr8:125064399:T:G	1.0895e-12	-4.92761e-10	-0.0168676
125064473	chr8:125064473:T:C	1.48659e-12	-4.92761e-10	0.293898
125064682	chr8:125064682:G:A	4.09885e-14	-1.99953	-1.29752
125064927	chr8:125064927:T:C	2.34238e-12	-4.92761e-10	0.748583
125065039	chr8:125065039:G:A	3.20952e-13	-4.92761e-10	-1.23905
125065168	chr8:125065168:A:G	1.4764e-12	-4.92761e-10	0.287021
125065367	chr8:125065367:A:C	5.35073e-14	-2.00103	-1.02949
125065414	chr8:125065414:T:C	3.3349e-13	-4.92761e-10	-1.20073
125065680	chr8:125065680:T:C	1.4079e-12	-4.92761e-10	0.239511
125065708	chr8:125065708:G:T	1.43313e-12	-4.92761e-10	0.257278
125065711	chr8:125065711:T:G	5.68618e-14	-1.92747	-1.04225
125065712	chr8:125065712:T:G	5.64126e-14	-1.93567	-1.04198
125065744	chr8:125065744:A:G	1.43247e-12	-4.92761e-10	0.256814
125065774	chr8:125065774:A:G	1.45763e-12	-4.92761e-10	0.274229
125065836	chr8:125065836:C:T	4.01988e-14	-2.01515	-1.30135
125065837	chr8:125065837:G:A	1.49315e-13	-2.00428	-5.85511e-10
125066080	chr8:125066080:T:C	1.58644e-12	-4.92761e-10	0.358907
125066159	chr8:125066159:C:G	1.51343e-12	-4.92761e-10	0.311793
125066242	chr8:125066242:T:C	8.2309e-13	-4.92761e-10	-0.297276
125066324	chr8:125066324:A:C	1.46851e-12	-4.92761e-10	0.281664
125066953	chr8:125066953:C:T	1.4764e-12	-4.92761e-10	0.287021
125067256	chr8:125067256:G:T	6.58354e-13	-4.92761e-10	-0.520598
125067317	chr8:125067317:C:A	1.43987e-12	-4.92761e-10	0.261965
125067455	chr8:125067455:C:G	5.21482e-14	-2.01272	-1.04353
125067479	chr8:125067479:A:G	1.4764e-12	-4.92761e-10	0.287021
125067530	chr8:125067530:A:T	5.12125e-14	-2.01355	-1.06081
125067531	chr8:125067531:A:T	1.70458e-12	-4.92761e-10	0.430735
125067625	chr8:125067625:T:C	1.41832e-12	-4.92761e-10	0.24689
125067850	chr8:125067850:G:A	1.4987e-13	-2.00057	-5.85511e-10
125067993	chr8:125067993:A:G	1.10197e-13	-1.85204	-0.456036
125068026	chr8:125068026:C:T	1.44002e-12	-4.92761e-10	0.262068
125068342	chr8:125068342:A:G	7.7416e-14	-1.41631	-1.24483
125068374	chr8:125068374:C:T	1.58295e-12	-4.92761e-10	0.356706
125068394	chr8:125068394:C:T	9.17708e-12	-4.92761e-10	2.11412
125068716	chr8:125068716:T:C	1.51392e-12	-4.92761e-10	0.312119
125068929	chr8:125068929:T:C	1.69874e-12	-4.92761e-10	0.427302
125069143	chr8:125069143:GC:G	1.52726e-12	-4.92761e-10	0.32089
125069238	chr8:125069238:T:C	5.87008e-14	-2.00411	-0.933776
125069293	chr8:125069293:T:G	1.50122e-12	-4.92761e-10	0.30369
125069301	chr8:125069301:C:T	1.49808e-12	-4.92761e-10	0.301595
125069565	chr8:125069565:T:C	1.50521e-12	-4.92761e-10	0.306349
125069569	chr8:125069569:T:C	1.51035e-12	-4.92761e-10	0.309756
125069662	chr8:125069662:C:T	1.51392e-12	-4.92761e-10	0.312119
125070263	chr8:125070263:C:T	1.51392e-12	-4.92761e-10	0.312119
125070384	chr8:125070384:A:G	1.46147e-12	-4.92761e-10	0.27686
125070575	chr8:125070575:A:G	1.53072e-12	-4.92761e-10	0.323155
125070595	chr8:125070595:G:A	1.98064e-12	-4.92761e-10	0.580833
125070673	chr8:125070673:T:C	4.44959e-13	-4.92761e-10	-0.91236
125070712	chr8:125070712:C:T	2.83044e-12	-4.92761e-10	0.937848
125070735	chr8:125070735:C:T	1.51392e-12	-4.92761e-10	0.312119
125070951	chr8:125070951:A:G	1.3375e-13	-2.00285	-0.111516
125070977	chr8:125070977:A:G	1.51392e-12	-4.92761e-10	0.312119
125070982	chr8:125070982:T:C	1.51392e-12	-4.92761e-10	0.312119
125071012	chr8:125071012:A:C	1.53928e-12	-4.92761e-10	0.328726
125071175	chr8:125071175:A:G	3.66477e-13	-4.92761e-10	-1.10641
125072028	chr8:125072028:T:C	5.0728e-13	-4.92761e-10	-0.781278
125072780	chr8:125072780:C:T	4.47379e-14	-1.94508	-1.26444
125072809	chr8:125072809:T:C	1.0966e-13	-1.86889	-0.444074
125072829	chr8:125072829:C:T	4.8855e-14	-1.87553	-1.24595
125072925	chr8:125072925:A:C	4.87825e-14	-1.88907	-1.2339
125072995	chr8:125072995:C:T	3.04606e-13	-4.92761e-10	-1.29132
125073040	chr8:125073040:A:C	4.9504e-14	-1.88791	-1.22038
125073121	chr8:125073121:T:C	6.96049e-14	-1.97378	-0.79373
125073765	chr8:125073765:A:T	4.87867e-14	-1.89838	-1.22451
125073843	chr8:125073843:C:T	5.03379e-14	-1.86127	-1.23031
125074128	chr8:125074128:A:G	4.88947e-14	-1.8856	-1.23507
125074273	chr8:125074273:T:C	4.89289e-14	-1.88779	-1.23218
125074787	chr8:125074787:G:A	4.90013e-14	-1.88622	-1.23227
125074815	chr8:125074815:T:C	4.87591e-14	-1.88662	-1.23683
125075109	chr8:125075109:T:G	3.59083e-13	-4.92761e-10	-1.12679
125075195	chr8:125075195:A:G	4.80962e-14	-1.89414	-1.243
125075304	chr8:125075304:A:G	1.49872e-12	-4.92761e-10	0.302023
125075327	chr8:125075327:C:T	4.83246e-14	-1.89886	-1.23355
125075335	chr8:125075335:C:T	4.81503e-14	-1.89873	-1.23729
125075336	chr8:125075336:G:A	4.23792e-14	-1.96116	-1.30252
125075400	chr8:125075400:G:C	3.02496e-13	-4.92761e-10	-1.29827
125075542	chr8:125075542:G:A	9.5887e-14	-1.92565	-0.521516
125075568	chr8:125075568:G:A	3.26541e-13	-4.92761e-10	-1.22178
125075572	chr8:125075572:C:A	4.87114e-14	-1.89577	-1.22866
125075724	chr8:125075724:T:C	3.35103e-13	-4.92761e-10	-1.1959
125076147	chr8:125076147:G:C	4.84852e-14	-1.90308	-1.22601
125076270	chr8:125076270:G:C	5.14863e-14	-1.84034	-1.22869
125076525	chr8:125076525:A:G	2.07143e-13	-1.67693	-5.85511e-10
125076807	chr8:125076807:C:T	4.8278e-14	-1.89852	-1.23485
125076949	chr8:125076949:C:A	3.07473e-13	-4.92761e-10	-1.28195
125077069	chr8:125077069:A:G	4.90204e-14	-1.88529	-1.23282
125077204	chr8:125077204:T:C	4.93419e-14	-1.88242	-1.22915
125077238	chr8:125077238:T:C	4.78713e-14	-1.90803	-1.23379
125077307	chr8:125077307:T:C	5.71242e-14	-1.99737	-0.96774
125077719	chr8:125077719:C:T	4.89764e-14	-1.88546	-1.23355
125077889	chr8:125077889:T:C	3.59094e-13	-4.92761e-10	-1.12676
125077915	chr8:125077915:A:C	3.12067e-13	-0.813987	-0.453137
125078141	chr8:125078141:C:T	5.03567e-14	-1.8339	-1.25731
125078190	chr8:125078190:G:A	4.96925e-14	-1.83488	-1.26961
125078225	chr8:125078225:G:C	5.69945e-14	-1.6768	-1.29059
125078307	chr8:125078307:C:T	4.89589e-14	-1.86955	-1.24981
125078339	chr8:125078339:C:T	1.82859e-13	-1.80162	-5.85511e-10
125078442	chr8:125078442:T:C	4.61498e-14	-2.01487	-1.16358
125078469	chr8:125078469:T:C	4.60338e-14	-2.01193	-1.16904
125078542	chr8:125078542:T:G	1.30884e-12	-4.92761e-10	0.166557
125078553	chr8:125078553:T:C	1.36167e-12	-4.92761e-10	0.206126
125078852	chr8:125078852:T:C	7.09855e-14	-1.95203	-0.795838
125079029	chr8:125079029:T:C	4.17002e-14	-2.01526	-1.26457
125079236	chr8:125079236:G:T	1.50612e-13	-1.99564	-5.85511e-10
125079393	chr8:125079393:C:T	4.40601e-14	-2.00878	-1.21601
125079397	chr8:125079397:C:T	3.79427e-13	-4.92761e-10	-1.07168
125079416	chr8:125079416:T:C	4.47497e-14	-2.00928	-1.19997
125079422	chr8:125079422:C:T	3.79987e-13	-4.92761e-10	-1.0702
125079449	chr8:125079449:C:T	4.53409e-14	-1.95913	-1.237
125079509	chr8:125079509:A:C	3.0365e-13	-4.92761e-10	-1.29447
125079578	chr8:125079578:G:C	4.53695e-14	-2.00505	-1.19045
125079615	chr8:125079615:AAG:A	3.03084e-13	-4.92761e-10	-1.29633
125079803	chr8:125079803:C:G	4.5229e-14	-2.01146	-1.18714
125079807	chr8:125079807:C:G	4.58679e-14	-2.01085	-1.17372
125079821	chr8:125079821:G:A	1.52677e-13	-1.98202	-5.85511e-10
125079869	chr8:125079869:G:A	3.04295e-13	-4.92761e-10	-1.29234
125079945	chr8:125079945:TA:T	3.10921e-13	-4.92761e-10	-1.2708
125080008	chr8:125080008:A:G	4.49232e-14	-2.0039	-1.20149
125080055	chr8:125080055:C:T	5.48207e-13	-4.92761e-10	-0.703689
125080264	chr8:125080264:AGCC:A	4.60321e-14	-1.94306	-1.23794
125080409	chr8:125080409:T:C	3.07471e-13	-4.92761e-10	-1.28196
125080455	chr8:125080455:C:G	4.51393e-14	-2.00654	-1.19405
125080562	chr8:125080562:G:A	8.91328e-14	-1.70257	-0.817645
125080715	chr8:125080715:C:T	4.5144e-14	-2.00832	-1.19217
125080791	chr8:125080791:G:C	4.61927e-14	-1.93858	-1.23894
125080981	chr8:125080981:A:C	3.02396e-13	-4.92761e-10	-1.2986
125081140	chr8:125081140:C:T	4.60194e-14	-2.00756	-1.17372
125081202	chr8:125081202:A:T	4.55858e-14	-2.01278	-1.17797
125081458	chr8:125081458:A:G	4.46875e-14	-2.00882	-1.20183
125081547	chr8:125081547:T:C	4.51864e-14	-2.0097	-1.18984
125081573	chr8:125081573:T:C	6.04396e-14	-1.99756	-0.911134
125081640	chr8:125081640:G:A	1.00397e-13	-1.37626	-1.02495
125081927	chr8:125081927:G:A	4.54513e-14	-2.00242	-1.19128
125081986	chr8:125081986:C:T	4.535e-14	-2.00521	-1.19072
125082257	chr8:125082257:A:G	4.54903e-14	-1.99824	-1.19461
125082372	chr8:125082372:T:C	4.56766e-14	-1.99876	-1.18999
125082487	chr8:125082487:G:A	3.15721e-13	-4.92761e-10	-1.25548
125082581	chr8:125082581:CTAGTTCATGGTCCTTCATGCTCTTAAGAATACAG:C	7.83623e-13	-4.92761e-10	-0.346413
125082879	chr8:125082879:A:G	4.55789e-14	-1.99897	-1.19192
125082904	chr8:125082904:T:C	8.10268e-14	-1.8411	-0.774458
125082908	chr8:125082908:A:G	4.66682e-14	-1.99908	-1.1682
125082916	chr8:125082916:A:G	4.96402e-14	-1.91259	-1.19296
125083014	chr8:125083014:A:G	5.02072e-13	-0.791598	-5.85511e-10
125083261	chr8:125083261:G:A	4.59426e-14	-2.00065	-1.18229
125083576	chr8:125083576:T:C	2.83044e-12	-4.92761e-10	0.937848
125083626	chr8:125083626:C:A	9.18267e-14	-1.98925	-0.501185
125083696	chr8:125083696:C:T	3.03676e-13	-4.92761e-10	-1.29438
125084353	chr8:125084353:T:C	4.36179e-14	-1.96224	-1.27263
125084516	chr8:125084516:G:A	4.60322e-14	-1.99912	-1.18188
125084533	chr8:125084533:T:C	4.52768e-14	-2.00198	-1.19556
125084592	chr8:125084592:A:G	4.67464e-14	-1.9848	-1.18081
125084937	chr8:125084937:C:G	1.22443e-12	-4.92761e-10	0.0998916
125085053	chr8:125085053:A:G	1.18135e-13	-1.02483	-1.21369
125085138	chr8:125085138:G:A	1.22868e-13	-0.993593	-1.20564
125085173	chr8:125085173:C:T	4.6052e-14	-1.92969	-1.25087
125085231	chr8:125085231:A:G	1.32421e-13	-0.931084	-1.19327
125085267	chr8:125085267:T:C	3.04587e-13	-4.92761e-10	-1.29138
125085351	chr8:125085351:T:C	3.06004e-13	-4.92761e-10	-1.28674
125085487	chr8:125085487:G:A	1.60567e-13	-1.93163	-5.85511e-10
125085532	chr8:125085532:A:C	8.50339e-14	-1.84113	-0.726162
125085779	chr8:125085779:C:T	2.34029e-12	-4.92761e-10	0.747689
125085995	chr8:125085995:G:A	2.27177e-12	-4.92761e-10	0.717974
125086039	chr8:125086039:T:G	1.1882e-12	-4.92761e-10	0.0698567
125086156	chr8:125086156:G:A	2.21862e-12	-4.92761e-10	0.694301
125086178	chr8:125086178:T:C	1.41235e-12	-4.92761e-10	0.24267
125086204	chr8:125086204:C:G	1.22443e-12	-4.92761e-10	0.0998916
125086318	chr8:125086318:G:T	1.22579e-12	-4.92761e-10	0.101001
125086548	chr8:125086548:A:T	5.78587e-13	-4.92761e-10	-0.649753
125086866	chr8:125086866:A:G	1.28796e-12	-4.92761e-10	0.150472
125086871	chr8:125086871:A:G	1.22443e-12	-4.92761e-10	0.0998916
125087088	chr8:125087088:G:A	1.24162e-12	-4.92761e-10	0.113833
125087579	chr8:125087579:G:T	1.7661e-13	-1.83639	-5.85511e-10
125087581	chr8:125087581:A:G	2.08757e-12	-4.92761e-10	0.633415
125087704	chr8:125087704:G:A	2.88576e-12	-4.92761e-10	0.957202
125088006	chr8:125088006:G:A	1.26096e-12	-4.92761e-10	0.129287
125088247	chr8:125088247:T:TGGTGA	1.21172e-12	-4.92761e-10	0.0894589
125088248	chr8:125088248:C:A	1.34625e-12	-4.92761e-10	0.194739
125088251	chr8:125088251:C:T	1.29702e-12	-4.92761e-10	0.157481
125088293	chr8:125088293:C:CA	1.15462e-12	-4.92761e-10	0.0411839
125088379	chr8:125088379:T:C	1.29062e-13	-1.79885	-0.351207
125088469	chr8:125088469:A:G	1.92946e-12	-4.92761e-10	0.554653
125088516	chr8:125088516:C:T	3.13016e-13	-4.92761e-10	-1.26409
125088552	chr8:125088552:G:C	1.20583e-12	-4.92761e-10	0.0845861
125088553	chr8:125088553:G:C	1.82335e-13	-1.8045	-5.85511e-10
125088579	chr8:125088579:G:A	1.50933e-13	-1.9935	-5.85511e-10
125088761	chr8:125088761:C:T	6.82745e-14	-1.85927	-0.927537
125088776	chr8:125088776:G:A	1.36709e-12	-4.92761e-10	0.210101
125088777	chr8:125088777:C:T	1.37187e-12	-4.92761e-10	0.213592
125088831	chr8:125088831:A:T	3.10292e-13	-4.92761e-10	-1.27283
125089187	chr8:125089187:C:T	5.56165e-14	-1.76549	-1.22637
125089325	chr8:125089325:G:A	1.54679e-13	-1.13138	-0.837615
125089335	chr8:125089335:GGAA:G	3.20467e-13	-4.92761e-10	-1.24056
125089438	chr8:125089438:T:C	6.82303e-14	-1.91072	-0.876732
125089710	chr8:125089710:C:T	6.11644e-13	-4.92761e-10	-0.594191
125089830	chr8:125089830:G:A	5.03673e-14	-1.80209	-1.2889
125089872	chr8:125089872:A:G	8.88357e-14	-1.70218	-0.821371
125089900	chr8:125089900:A:G	9.05926e-13	-4.92761e-10	-0.201383
125089929	chr8:125089929:TTTATA:T	7.11534e-14	-1.91328	-0.83222
125090076	chr8:125090076:T:C	1.99819e-13	-1.92181	0.20888
125090117	chr8:125090117:G:A	8.75449e-14	-1.99961	-0.538576
125090156	chr8:125090156:C:T	1.09133e-13	-1.72777	-0.590009
125090546	chr8:125090546:T:C	4.26956e-14	-2.00178	-1.25447
125090578	chr8:125090578:T:C	6.38671e-14	-2.00611	-0.847427
125090594	chr8:125090594:T:C	3.12213e-13	-4.92761e-10	-1.26666
125090695	chr8:125090695:C:T	1.19506e-13	-1.23418	-0.992795
125091031	chr8:125091031:C:A	7.29484e-13	-4.92761e-10	-0.418003
125091345	chr8:125091345:T:A	9.91581e-14	-1.64573	-0.767897
125091381	chr8:125091381:C:T	6.17085e-13	-4.92761e-10	-0.585335
125092793	chr8:125092793:A:G	5.58484e-13	-4.92761e-10	-0.685115
125093333	chr8:125093333:T:C	6.56485e-14	-1.69983	-1.1262
125093376	chr8:125093376:A:G	3.02704e-13	-4.92761e-10	-1.29759
125093479	chr8:125093479:G:A	5.8441e-13	-4.92761e-10	-0.639739
125093577	chr8:125093577:T:C	3.04428e-13	-4.92761e-10	-1.29191
125093741	chr8:125093741:TAGAA:T	3.02218e-13	-4.92761e-10	-1.29919
125093921	chr8:125093921:C:T	5.87795e-14	-1.98018	-0.956364
125093987	chr8:125093987:A:T	3.29207e-13	-4.92761e-10	-1.21365
125094003	chr8:125094003:T:C	3.40197e-13	-4.92761e-10	-1.18082
125094082	chr8:125094082:G:A	3.43393e-13	-4.92761e-10	-1.17146
125094663	chr8:125094663:G:A	7.68397e-13	-4.92761e-10	-0.366035
125095419	chr8:125095419:G:A	5.196e-12	-4.92761e-10	1.5453
125096143	chr8:125096143:A:G	2.57012e-13	-0.886199	-0.57502
125096238	chr8:125096238:T:C	3.1621e-13	-4.92761e-10	-1.25393
125096270	chr8:125096270:A:C	8.15195e-13	-4.92761e-10	-0.306913
125096588	chr8:125096588:G:C	6.82918e-13	-1.70478	1.22081
125096901	chr8:125096901:C:T	6.1432e-13	-4.92761e-10	-0.589824
125097014	chr8:125097014:G:A	9.76343e-13	-0.948245	0.821718
125097327	chr8:125097327:C:T	3.24425e-13	-4.92761e-10	-1.22829
125097330	chr8:125097330:C:G	5.50586e-13	-4.92761e-10	-0.699358
125098327	chr8:125098327:G:C	5.55057e-14	-1.69591	-1.29795
125098789	chr8:125098789:G:GT	3.60483e-13	-4.92761e-10	-1.1229
125098808	chr8:125098808:T:C	9.82052e-12	-4.92761e-10	2.18189
125099640	chr8:125099640:G:A	5.2484e-14	-1.7474	-1.30243
125099840	chr8:125099840:GA:G	1.83788e-13	-1.79656	-5.85511e-10
125100106	chr8:125100106:G:A	5.24743e-14	-1.74746	-1.30256
125100239	chr8:125100239:A:G	1.13116e-13	-1.20037	-1.08155
125100572	chr8:125100572:A:G	3.14551e-13	-4.92761e-10	-1.2592
125101061	chr8:125101061:G:A	9.19592e-14	-1.95772	-0.531279
125101191	chr8:125101191:A:C	1.73178e-13	-1.85602	-5.85511e-10
125101216	chr8:125101216:T:C	1.58327e-13	-1.50614	-0.439533
125101961	chr8:125101961:G:A	4.07977e-13	-4.92761e-10	-0.99913
125102604	chr8:125102604:T:G	3.42701e-13	-4.92761e-10	-1.17348
125103049	chr8:125103049:C:T	2.72861e-13	-1.40138	-5.85511e-10
125103434	chr8:125103434:A:G	3.67459e-13	-4.92761e-10	-1.10373
125103934	chr8:125103934:A:C	3.70788e-13	-4.92761e-10	-1.09471
125104054	chr8:125104054:G:A	7.69993e-13	-4.92761e-10	-0.363959
125104232	chr8:125104232:C:T	1.16629e-12	-4.92761e-10	0.0512423
125104543	chr8:125104543:G:A	8.7282e-14	-1.98107	-0.560122
125105051	chr8:125105051:G:C	3.42701e-13	-4.92761e-10	-1.17348
125105260	chr8:125105260:G:A	4.61113e-14	-1.98531	-1.19397
125105447	chr8:125105447:G:A	1.02165e-13	-1.81843	-0.56533
125105917	chr8:125105917:T:G	9.71912e-14	-1.22281	-1.21085
125106093	chr8:125106093:C:T	3.11036e-13	-4.92761e-10	-1.27043
125106494	chr8:125106494:T:A	3.34866e-13	-1.46366	0.267049
125106639	chr8:125106639:C:T	1.01441e-13	-1.15118	-1.23969
125106715	chr8:125106715:G:T	6.83283e-14	-1.66844	-1.11758
125106811	chr8:125106811:C:T	5.47142e-14	-1.72505	-1.28316
125106871	chr8:125106871:C:A	3.45399e-13	-4.92761e-10	-1.16564
125107018	chr8:125107018:A:C	1.12981e-13	-0.981507	-1.30162
125107319	chr8:125107319:G:GA	3.01802e-13	-4.92761e-10	-1.30057
125107327	chr8:125107327:C:T	4.22267e-13	-4.92761e-10	-0.964703
125107561	chr8:125107561:G:C	2.15468e-12	-4.92761e-10	0.665057
125107762	chr8:125107762:G:C	1.5245e-13	-1.9835	-5.85511e-10
125108242	chr8:125108242:C:T	4.09236e-13	-4.92761e-10	-0.996049
125108610	chr8:125108610:C:T	2.04888e-13	-1.66402	-0.0238578
125109503	chr8:125109503:T:C	3.09005e-13	-4.92761e-10	-1.27698
125110343	chr8:125110343:T:G	1.48914e-13	-2.00697	-5.85511e-10
125110413	chr8:125110413:T:C	1.47783e-13	-2.01459	-5.85511e-10
125111014	chr8:125111014:T:C	5.74399e-14	-1.96811	-0.991494
125111110	chr8:125111110:A:G	3.36161e-13	-4.92761e-10	-1.19275
125111179	chr8:125111179:G:A	3.48039e-13	-4.92761e-10	-1.15803
125111328	chr8:125111328:G:A	2.25174e-12	-4.92761e-10	0.709117
125111329	chr8:125111329:G:A	7.68397e-13	-4.92761e-10	-0.366035
125111382	chr8:125111382:C:G	9.31276e-13	-4.92761e-10	-0.173785
125111452	chr8:125111452:A:G	3.08679e-13	-4.92761e-10	-1.27804
125111574	chr8:125111574:C:T	4.64214e-12	-4.92761e-10	1.43259
125111645	chr8:125111645:G:C	7.37031e-13	-4.92761e-10	-0.407711
125111828	chr8:125111828:T:C	3.23402e-13	-4.92761e-10	-1.23144
125112136	chr8:125112136:T:C	5.96099e-13	-4.92761e-10	-0.619934
125112143	chr8:125112143:G:A	2.94549e-13	-1.3249	-5.85511e-10
125112155	chr8:125112155:A:C	3.54133e-13	-4.92761e-10	-1.14067
125112162	chr8:125112162:A:G	5.04171e-12	-4.92761e-10	1.51516
125112247	chr8:125112247:T:C	3.7584e-13	-4.92761e-10	-1.08118
125112448	chr8:125112448:G:A	6.29165e-12	-4.92761e-10	1.73664
125112522	chr8:125112522:C:T	1.5075e-13	-1.99472	-5.85511e-10
125113493	chr8:125113493:A:T	5.69377e-13	-4.92761e-10	-0.665799
125113714	chr8:125113714:A:G	4.11048e-13	-4.92761e-10	-0.99163
125113717	chr8:125113717:C:A	4.10518e-13	-4.92761e-10	-0.992921
125113972	chr8:125113972:G:A	3.06106e-13	-4.92761e-10	-1.28641
125114062	chr8:125114062:A:C	4.11048e-13	-4.92761e-10	-0.99163
125114521	chr8:125114521:C:T	4.19146e-13	-4.92761e-10	-0.972122
125115188	chr8:125115188:G:A	3.75262e-13	-1.08272	-5.85511e-10
125115550	chr8:125115550:A:G	1.47739e-13	-2.01489	-5.85511e-10
125115588	chr8:125115588:C:T	1.61374e-13	-2.0086	0.0819816
125115626	chr8:125115626:G:C	1.61395e-13	-2.00995	0.0834652
125115669	chr8:125115669:A:T	2.37643e-13	-1.57958	0.0400105
125115722	chr8:125115722:G:A	4.38823e-14	-1.97308	-1.25575
125115738	chr8:125115738:AT:A	1.00242e-12	-4.92761e-10	-0.100169
125115806	chr8:125115806:G:A	5.23913e-13	-4.92761e-10	-0.749016
125115949	chr8:125115949:G:A	3.48574e-12	-4.92761e-10	1.14609
125116840	chr8:125116840:C:A	1.49449e-13	-2.00339	-5.85511e-10
125116871	chr8:125116871:A:T	2.38226e-13	-1.53712	-5.85511e-10
125117106	chr8:125117106:C:T	6.75615e-14	-1.94698	-0.850326
125117191	chr8:125117191:A:T	3.31769e-13	-4.92761e-10	-1.2059
125117366	chr8:125117366:C:T	4.32504e-13	-4.92761e-10	-0.940749
125117538	chr8:125117538:TTTTTA:T	2.42877e-13	-1.98141	0.463629
125117550	chr8:125117550:T:C	6.26674e-13	-4.92761e-10	-0.569915
125118935	chr8:125118935:C:T	1.28253e-12	-4.92761e-10	0.146248
125119033	chr8:125119033:G:A	3.08736e-13	-4.92761e-10	-1.27786
125119634	chr8:125119634:A:C	2.21305e-13	-1.6108	-5.85511e-10
125119726	chr8:125119726:G:A	3.49886e-13	-4.92761e-10	-1.15273
125119863	chr8:125119863:ATTAT:A	1.28733e-12	-4.92761e-10	0.149983
125120039	chr8:125120039:T:C	3.22324e-12	-4.92761e-10	1.0678
125120593	chr8:125120593:G:A	3.05386e-13	-4.92761e-10	-1.28877
125120866	chr8:125120866:G:A	7.11833e-14	-1.94676	-0.798323
125120893	chr8:125120893:T:A	2.62314e-13	-1.49388	0.0530818
125121163	chr8:125121163:A:G	3.0536e-13	-4.92761e-10	-1.28885
125121524	chr8:125121524:CAGG:C	4.11199e-13	-4.92761e-10	-0.991264
125122175	chr8:125122175:A:T	8.15389e-14	-1.69207	-0.917187
125122437	chr8:125122437:A:G	4.11048e-13	-4.92761e-10	-0.99163
125122754	chr8:125122754:A:G	4.35155e-14	-1.96605	-1.27117
125122784	chr8:125122784:T:C	4.67453e-13	-4.92761e-10	-0.863043
125123295	chr8:125123295:C:A	3.15336e-13	-4.92761e-10	-1.2567
125123309	chr8:125123309:C:G	3.43924e-13	-4.92761e-10	-1.16992
125123383	chr8:125123383:A:C	3.07646e-13	-4.92761e-10	-1.28139
125124482	chr8:125124482:C:G	7.13191e-14	-1.71355	-1.02962
125124659	chr8:125124659:G:C	3.48212e-13	-4.92761e-10	-1.15753
125124834	chr8:125124834:G:A	4.10261e-13	-4.92761e-10	-0.993547
125124877	chr8:125124877:C:T	1.4826e-13	-2.01138	-5.85511e-10
125124909	chr8:125124909:C:T	4.11048e-13	-4.92761e-10	-0.99163
125125004	chr8:125125004:A:G	3.78817e-13	-1.07329	-5.85511e-10
125125122	chr8:125125122:A:G	2.76319e-12	-4.92761e-10	0.913801
125125955	chr8:125125955:A:G	9.55075e-13	-1.84298	1.69443
125126268	chr8:125126268:A:G	3.49483e-13	-4.92761e-10	-1.15388
125126799	chr8:125126799:T:C	5.22564e-13	-4.92761e-10	-0.751593
125126853	chr8:125126853:A:G	7.94415e-13	-1.92271	1.58998
125126929	chr8:125126929:A:G	1.6258e-13	-1.91917	-5.85511e-10
125126953	chr8:125126953:G:T	2.5108e-12	-4.92761e-10	0.818015
125127390	chr8:125127390:A:G	5.22564e-13	-4.92761e-10	-0.751593
125127543	chr8:125127543:A:G	4.86154e-12	-4.92761e-10	1.47877
125127977	chr8:125127977:C:T	4.10965e-13	-4.92761e-10	-0.991834
125128105	chr8:125128105:A:G	7.02777e-14	-1.71351	-1.04438
125128612	chr8:125128612:C:G	4.21234e-13	-4.92761e-10	-0.967153
125128771	chr8:125128771:T:G	3.89786e-13	-4.92761e-10	-1.04474
125129152	chr8:125129152:G:A	2.88263e-12	-4.92761e-10	0.956118
125129353	chr8:125129353:AAC:A	2.71127e-13	-1.92941	0.521658
125129632	chr8:125129632:TCTGA:T	6.18188e-12	-4.92761e-10	1.71904
125130161	chr8:125130161:C:G	1.32067e-13	-0.89432	-1.23271
125130234	chr8:125130234:G:C	4.26427e-14	-1.98451	-1.27297
125130790	chr8:125130790:C:T	2.51834e-12	-4.92761e-10	0.821015
125130864	chr8:125130864:C:T	1.2459e-12	-4.92761e-10	0.117269
125131077	chr8:125131077:A:G	3.06444e-13	-4.92761e-10	-1.2853
125131247	chr8:125131247:T:C	2.59616e-12	-4.92761e-10	0.851446
125131544	chr8:125131544:T:C	2.93819e-13	-1.75091	0.423532
125131791	chr8:125131791:A:G	6.98341e-14	-1.7378	-1.02642
125131944	chr8:125131944:C:T	3.07646e-13	-4.92761e-10	-1.28139
125132007	chr8:125132007:T:C	1.50792e-13	-2.00823	0.0137857
125133125	chr8:125133125:T:A	5.80988e-14	-2.01521	-0.932982
125133537	chr8:125133537:C:T	4.10839e-13	-4.92761e-10	-0.992139
125134508	chr8:125134508:C:G	3.04863e-13	-4.92761e-10	-1.29048
125134715	chr8:125134715:C:T	4.61435e-14	-1.9521	-1.22649
125134792	chr8:125134792:A:G	6.24673e-13	-4.92761e-10	-0.573112
125134974	chr8:125134974:A:C	9.21585e-13	-1.90518	1.72094
125135272	chr8:125135272:A:G	6.86484e-14	-1.7209	-1.06044
125135274	chr8:125135274:T:C	4.27618e-14	-1.99803	-1.25666
125135656	chr8:125135656:T:A	3.68957e-13	-4.92761e-10	-1.09966
125135938	chr8:125135938:A:C	2.79777e-12	-4.92761e-10	0.926238
125136061	chr8:125136061:C:G	4.66417e-13	-4.92761e-10	-0.86526
125136299	chr8:125136299:G:A	2.75296e-12	-4.92761e-10	0.91009
125136483	chr8:125136483:G:A	3.77613e-13	-4.92761e-10	-1.07647
125136964	chr8:125136964:T:C	3.05543e-13	-4.92761e-10	-1.28825
125137073	chr8:125137073:A:G	6.07556e-13	-1.72278	1.12189
125137221	chr8:125137221:CT:C	4.11725e-13	-4.92761e-10	-0.989985
125137408	chr8:125137408:A:G	1.54259e-13	-1.97171	-5.85511e-10
125137682	chr8:125137682:T:G	3.38906e-13	-4.92761e-10	-1.18462
125137719	chr8:125137719:G:A	2.9277e-12	-4.92761e-10	0.971631
125138459	chr8:125138459:G:C	8.89802e-13	-1.83438	1.61504
125138561	chr8:125138561:T:C	2.49959e-13	-1.38788	-0.101167
125138746	chr8:125138746:G:A	3.45728e-13	-4.92761e-10	-1.16469
125138982	chr8:125138982:G:A	3.08263e-13	-4.92761e-10	-1.27939
125139445	chr8:125139445:G:A	3.88239e-13	-4.92761e-10	-1.04872
125139549	chr8:125139549:T:C	4.73068e-13	-4.92761e-10	-0.851102
125139749	chr8:125139749:G:A	5.93203e-13	-4.92761e-10	-0.624804
125140057	chr8:125140057:T:A	3.1342e-13	-4.92761e-10	-1.2628
125140133	chr8:125140133:A:G	1.12553e-13	-1.60103	-0.685888
125140969	chr8:125140969:C:T	2.20518e-12	-4.92761e-10	0.688223
125141010	chr8:125141010:C:T	4.28247e-14	-1.98766	-1.26557
125141146	chr8:125141146:A:G	6.18994e-13	-4.92761e-10	-0.582246
125141462	chr8:125141462:T:C	4.11048e-13	-4.92761e-10	-0.99163
125141871	chr8:125141871:C:T	1.26639e-13	-1.33237	-0.836629
125142025	chr8:125142025:C:A	6.13911e-13	-4.92761e-10	-0.590491
125142407	chr8:125142407:G:A	7.00205e-14	-1.94319	-0.81836
125142589	chr8:125142589:A:G	4.2492e-13	-4.92761e-10	-0.95844
125142863	chr8:125142863:A:G	3.06574e-13	-4.92761e-10	-1.28488
125143144	chr8:125143144:G:A	5.72812e-13	-4.92761e-10	-0.659784
125143878	chr8:125143878:T:C	4.28828e-14	-1.99888	-1.25298
125144001	chr8:125144001:A:G	2.18839e-13	-1.82845	0.206443
125144473	chr8:125144473:A:G	3.29998e-13	-4.92761e-10	-1.21126
125144854	chr8:125144854:T:C	3.11742e-13	-4.92761e-10	-1.26817
125145306	chr8:125145306:G:A	6.29136e-13	-4.92761e-10	-0.565994
125146662	chr8:125146662:C:T	4.34116e-13	-0.93703	-5.85511e-10
125146766	chr8:125146766:A:G	2.01834e-13	-1.38594	-0.316949
125147104	chr8:125147104:A:G	1.57223e-13	-1.95267	-5.85511e-10
125147755	chr8:125147755:G:A	3.67791e-13	-4.92761e-10	-1.10283
125148078	chr8:125148078:T:A	1.83862e-13	-1.55579	-0.240363
125148320	chr8:125148320:A:G	4.08752e-13	-4.92761e-10	-0.997232
125148482	chr8:125148482:A:G	3.05516e-13	-0.748514	-0.539826
125148495	chr8:125148495:C:T	3.22864e-13	-0.727658	-0.505452
125148593	chr8:125148593:C:T	1.79656e-13	-1.56113	-0.258169
125148910	chr8:125148910:A:T	3.5713e-13	-4.92761e-10	-1.13224
125148966	chr8:125148966:T:C	6.55657e-13	-4.92761e-10	-0.524704
125149154	chr8:125149154:A:T	3.49747e-13	-0.647678	-0.505452
125149226	chr8:125149226:T:G	2.24496e-13	-1.41802	-0.178464
125149290	chr8:125149290:C:T	3.75338e-12	-4.92761e-10	1.22007
125149556	chr8:125149556:A:G	6.45629e-13	-4.92761e-10	-0.540116
125149786	chr8:125149786:T:C	1.91988e-12	-4.92761e-10	0.549676
125149807	chr8:125149807:G:A	3.1165e-13	-4.92761e-10	-1.26846
125149932	chr8:125149932:A:G	3.48234e-13	-1.15747	-5.85511e-10
125150116	chr8:125150116:GA:G	6.40803e-13	-4.92761e-10	-0.547619
125150121	chr8:125150121:C:T	1.12819e-12	0.0180309	-5.85511e-10
125150210	chr8:125150210:T:C	6.07955e-13	-4.92761e-10	-0.60024
125150651	chr8:125150651:G:A	3.28249e-13	-4.92761e-10	-1.21657
125150819	chr8:125150819:T:C	1.8036e-13	-1.81539	-5.85511e-10
125151315	chr8:125151315:C:T	3.50143e-13	-4.92761e-10	-1.152
125151327	chr8:125151327:C:T	4.09836e-13	-4.92761e-10	-0.994584
125152326	chr8:125152326:G:A	7.3219e-14	-1.72999	-0.986896
125152627	chr8:125152627:C:T	3.0851e-13	-4.92761e-10	-1.27859
125153696	chr8:125153696:T:C	6.55657e-13	-4.92761e-10	-0.524704
125154684	chr8:125154684:T:G	5.1526e-13	-4.92761e-10	-0.76567
125154726	chr8:125154726:A:G	3.13284e-13	-4.92761e-10	-1.26323
125155366	chr8:125155366:T:C	6.09323e-13	-4.92761e-10	-0.597993
125155384	chr8:125155384:T:C	3.19947e-13	-4.92761e-10	-1.24218
125155771	chr8:125155771:C:T	1.66338e-13	-1.89632	-5.85511e-10
125156555	chr8:125156555:G:T	1.52447e-13	-1.98353	-5.85511e-10
125156722	chr8:125156722:C:A	6.77118e-14	-1.60255	-1.19253
125156774	chr8:125156774:A:G	4.09118e-14	-1.99939	-1.29953
125157417	chr8:125157417:G:T	4.11048e-13	-4.92761e-10	-0.99163
125157729	chr8:125157729:T:A	2.24312e-12	-4.92761e-10	0.705283
125157989	chr8:125157989:A:G	4.27944e-14	-2.00121	-1.25272
125158054	chr8:125158054:T:C	1.68078e-13	-1.88591	-5.85511e-10
125158188	chr8:125158188:A:T	1.39887e-13	-0.826603	-1.24291
125158215	chr8:125158215:A:G	6.60532e-13	-4.92761e-10	-0.517296
125158236	chr8:125158236:T:C	3.46607e-13	-4.92761e-10	-1.16215
125158708	chr8:125158708:ACTTC:A	3.56543e-13	-4.92761e-10	-1.13389
125158933	chr8:125158933:G:A	4.11048e-13	-4.92761e-10	-0.99163
125158950	chr8:125158950:C:G	3.4934e-13	-4.92761e-10	-1.15429
125159327	chr8:125159327:G:A	4.33341e-14	-1.99863	-1.24277
125159403	chr8:125159403:T:C	4.34489e-14	-1.98507	-1.25368
125159725	chr8:125159725:C:T	6.99937e-13	-1.9429	1.48355
125159890	chr8:125159890:G:T	3.1342e-13	-4.92761e-10	-1.2628
125160436	chr8:125160436:G:A	4.82642e-14	-1.8469	-1.28675
125160485	chr8:125160485:A:G	5.63995e-14	-1.6901	-1.28778
125161303	chr8:125161303:A:T	1.88999e-13	-1.7686	-5.85511e-10
125161766	chr8:125161766:T:C	1.41265e-12	-4.92761e-10	0.242879
125163616	chr8:125163616:C:T	8.00041e-14	-1.93194	-0.696325
125163757	chr8:125163757:A:G	3.03904e-13	-4.92761e-10	-1.29363
125163980	chr8:125163980:G:A	3.1342e-13	-4.92761e-10	-1.2628
125164145	chr8:125164145:A:G	3.66048e-13	-4.92761e-10	-1.10758
125164269	chr8:125164269:G:A	3.44673e-13	-4.92761e-10	-1.16775
125164284	chr8:125164284:C:T	6.72932e-14	-1.75705	-1.04423
125164466	chr8:125164466:T:C	4.92811e-14	-1.8203	-1.2925
125164776	chr8:125164776:T:C	6.26635e-13	-4.92761e-10	-0.569977
125165017	chr8:125165017:C:T	6.69124e-13	-1.94722	1.44285
125165655	chr8:125165655:C:T	6.98228e-14	-1.53432	-1.23006
125165769	chr8:125165769:A:G	1.8535e-13	-1.49973	-0.288361
125165994	chr8:125165994:T:C	4.04222e-13	-4.92761e-10	-1.00838
125166137	chr8:125166137:C:T	3.38847e-13	-4.92761e-10	-1.18479
125166414	chr8:125166414:G:A	6.3544e-13	-4.92761e-10	-0.556023
125166558	chr8:125166558:C:T	3.08007e-13	-4.92761e-10	-1.28022
125166765	chr8:125166765:T:C	5.4025e-13	-4.92761e-10	-0.718309
125166869	chr8:125166869:A:G	3.45437e-13	-4.92761e-10	-1.16553
125166987	chr8:125166987:G:A	2.06468e-12	-4.92761e-10	0.622392
125167389	chr8:125167389:C:T	4.01298e-13	-4.92761e-10	-1.01564
125167628	chr8:125167628:A:G	1.19247e-13	-1.10906	-1.12008
125167697	chr8:125167697:A:G	4.82449e-13	-4.92761e-10	-0.831467
125168097	chr8:125168097:G:A	3.85803e-13	-4.92761e-10	-1.05501
125168162	chr8:125168162:C:T	1.71001e-13	-1.86867	-5.85511e-10
125168339	chr8:125168339:G:A	8.96488e-14	-1.49382	-1.02063
125168527	chr8:125168527:C:G	2.05294e-12	-4.92761e-10	0.616687
125168640	chr8:125168640:A:G	7.37371e-14	-1.59625	-1.11358
125169650	chr8:125169650:C:G	1.06217e-12	-4.92761e-10	-0.0422725
125170098	chr8:125170098:CT:C	1.06126e-13	-1.6142	-0.731522
125170910	chr8:125170910:CAG:C	7.38526e-13	-4.92761e-10	-0.405685
125171391	chr8:125171391:A:G	3.1583e-13	-4.92761e-10	-1.25514
125171483	chr8:125171483:G:C	3.05476e-13	-4.92761e-10	-1.28847
125171663	chr8:125171663:G:A	1.18414e-13	-0.968336	-1.26782
125171750	chr8:125171750:A:G	2.58916e-13	-1.91246	0.458626
125172042	chr8:125172042:T:C	6.70889e-14	-1.76864	-1.03568
125172164	chr8:125172164:A:G	3.65186e-13	-4.92761e-10	-1.10993
125172185	chr8:125172185:T:C	3.48801e-13	-4.92761e-10	-1.15584
125172201	chr8:125172201:C:T	1.99236e-13	-1.71585	-5.85511e-10
125172269	chr8:125172269:A:G	4.87802e-14	-1.83102	-1.292
125172769	chr8:125172769:A:G	3.33354e-13	-1.20114	-5.85511e-10
125173017	chr8:125173017:G:A	6.28411e-13	-4.92761e-10	-0.567147
125173151	chr8:125173151:C:T	4.66823e-13	-4.92761e-10	-0.86439
125173368	chr8:125173368:G:A	6.28411e-13	-4.92761e-10	-0.567147
125173826	chr8:125173826:G:A	5.14655e-14	-1.79228	-1.27716
125173972	chr8:125173972:C:T	2.33675e-13	-1.55641	-5.85511e-10
125174170	chr8:125174170:C:A	2.48056e-12	-4.92761e-10	0.805898
125174767	chr8:125174767:A:G	6.28411e-13	-4.92761e-10	-0.567147
125174802	chr8:125174802:C:G	1.48803e-13	-2.00772	-5.85511e-10
125175728	chr8:125175728:AGAG:A	4.19199e-14	-1.99425	-1.28033
125175772	chr8:125175772:A:G	2.55954e-13	-1.90262	0.437275
125175980	chr8:125175980:CCTAA:C	4.01292e-13	-4.92761e-10	-1.01565
125176107	chr8:125176107:A:G	2.05294e-12	-4.92761e-10	0.616687
125176373	chr8:125176373:G:A	2.05294e-12	-4.92761e-10	0.616687
125176655	chr8:125176655:A:G	5.12666e-12	-4.92761e-10	1.53187
125176688	chr8:125176688:C:T	1.2716e-13	-1.1954	-0.969502
125176914	chr8:125176914:G:T	4.1204e-14	-1.99185	-1.29996
125177226	chr8:125177226:A:G	6.62779e-13	-4.92761e-10	-0.513899
125177849	chr8:125177849:G:A	1.62594e-13	-1.55954	-0.35955
125177922	chr8:125177922:G:C	1.58907e-13	-1.94202	-5.85511e-10
125178152	chr8:125178152:T:A	9.49931e-14	-1.71019	-0.746351
125178630	chr8:125178630:G:A	2.52187e-13	-1.85895	0.378785
125178678	chr8:125178678:G:A	1.99555e-12	-4.92761e-10	0.588335
125178702	chr8:125178702:C:T	4.32818e-13	-4.92761e-10	-0.940024
125178722	chr8:125178722:T:C	1.95811e-12	-4.92761e-10	0.569394
125178736	chr8:125178736:GACGGGC:G	3.13743e-13	-4.92761e-10	-1.26177
125179163	chr8:125179163:C:G	3.15875e-13	-4.92761e-10	-1.25499
125179169	chr8:125179169:C:G	7.34263e-14	-1.71656	-0.997495
125179294	chr8:125179294:T:C	4.7913e-12	-4.92761e-10	1.46422
125179330	chr8:125179330:C:T	6.50496e-14	-1.94153	-0.893662
125179368	chr8:125179368:TAAGAA:T	3.13465e-13	-4.92761e-10	-1.26265
125179862	chr8:125179862:G:C	3.1342e-13	-4.92761e-10	-1.2628
125179922	chr8:125179922:T:C	6.56835e-13	-4.92761e-10	-0.522908
125180200	chr8:125180200:G:A	2.05294e-12	-4.92761e-10	0.616687
125180251	chr8:125180251:G:A	1.15536e-13	-0.977863	-1.2829
125180262	chr8:125180262:A:G	2.02912e-12	-4.92761e-10	0.605015
125180732	chr8:125180732:G:C	2.15019e-12	-4.92761e-10	0.662972
125180807	chr8:125180807:TA:T	4.229e-14	-1.98753	-1.27826
125181184	chr8:125181184:G:A	3.77956e-13	-4.92761e-10	-1.07556
125181526	chr8:125181526:G:A	3.50069e-13	-4.92761e-10	-1.15221
125181774	chr8:125181774:G:A	1.28253e-12	-4.92761e-10	0.146248
125182215	chr8:125182215:T:G	4.11292e-13	-4.92761e-10	-0.991037
125183118	chr8:125183118:C:T	3.03351e-13	-4.92761e-10	-1.29545
125184049	chr8:125184049:T:G	3.66636e-13	-4.92761e-10	-1.10597
125184154	chr8:125184154:A:G	3.50226e-13	-0.646311	-0.505452
125184298	chr8:125184298:A:G	6.31464e-13	-4.92761e-10	-0.5623
125184346	chr8:125184346:ACTT:A	2.08329e-12	-4.92761e-10	0.631364
125184821	chr8:125184821:A:G	3.35196e-13	-4.92761e-10	-1.19562
125185147	chr8:125185147:A:G	1.48334e-13	-2.01088	-5.85511e-10
125185263	chr8:125185263:G:A	3.01268e-13	-4.92761e-10	-1.30234
125185651	chr8:125185651:T:G	5.17186e-13	-4.92761e-10	-0.761939
125186313	chr8:125186313:C:T	5.1335e-12	-4.92761e-10	1.5332
125186393	chr8:125186393:T:A	6.79145e-13	-4.92761e-10	-0.489507
125187871	chr8:125187871:G:A	6.7932e-13	-4.92761e-10	-0.489249
125188043	chr8:125188043:T:C	6.77187e-13	-4.92761e-10	-0.492394
125188227	chr8:125188227:T:C	6.38862e-14	-1.92764	-0.925597
125188583	chr8:125188583:T:C	7.23376e-14	-1.71386	-1.01514
125188650	chr8:125188650:CTTA:C	6.25741e-13	-4.92761e-10	-0.571404
125188674	chr8:125188674:C:T	2.67668e-13	-0.374479	-1.04611
125188746	chr8:125188746:C:T	4.26463e-14	-1.98959	-1.26781
125189013	chr8:125189013:A:G	3.1342e-13	-4.92761e-10	-1.2628
125189083	chr8:125189083:T:C	5.67384e-13	-4.92761e-10	-0.669304
125189227	chr8:125189227:A:G	1.64934e-13	-1.57885	-0.325949
125189420	chr8:125189420:G:A	3.65186e-13	-4.92761e-10	-1.10993
125189443	chr8:125189443:A:G	7.46189e-13	-1.91008	1.51471
125189622	chr8:125189622:G:A	3.06525e-13	-4.92761e-10	-1.28504
125189815	chr8:125189815:A:G	3.89402e-13	-4.92761e-10	-1.04573
125189884	chr8:125189884:T:A	1.61473e-13	-1.56303	-0.362971
125190399	chr8:125190399:C:G	3.39037e-13	-4.92761e-10	-1.18423
125190746	chr8:125190746:G:A	4.11518e-14	-2.00493	-1.28814
125190812	chr8:125190812:G:A	5.08335e-14	-1.7879	-1.29388
125191055	chr8:125191055:A:G	1.47995e-13	-2.01316	-5.85511e-10
125191959	chr8:125191959:A:G	7.37783e-14	-1.48167	-1.22761
125192210	chr8:125192210:C:T	7.51395e-14	-1.7637	-0.92729
125192215	chr8:125192215:T:G	2.20172e-12	-4.92761e-10	0.686653
125192217	chr8:125192217:A:G	4.16348e-14	-1.9994	-1.28201
125192392	chr8:125192392:T:C	6.88046e-14	-1.75265	-1.02642
125192526	chr8:125192526:C:CAATT	1.93613e-13	-1.59354	-0.15094
125192650	chr8:125192650:T:G	4.10695e-13	-4.92761e-10	-0.992491
125193004	chr8:125193004:T:G	6.6588e-14	-1.7512	-1.06062
125193087	chr8:125193087:T:TA	3.18264e-13	-4.92761e-10	-1.24746
125193158	chr8:125193158:A:G	7.91449e-13	-4.92761e-10	-0.336475
125193194	chr8:125193194:C:A	5.64296e-12	-4.92761e-10	1.62782
125193452	chr8:125193452:A:G	2.16534e-12	-4.92761e-10	0.669992
125193860	chr8:125193860:A:G	5.75655e-13	-1.85755	1.20272
125194243	chr8:125194243:G:C	1.66441e-13	-1.8957	-5.85511e-10
125194580	chr8:125194580:A:G	2.2042e-12	-4.92761e-10	0.687777
125194689	chr8:125194689:C:T	1.5578e-13	-1.9619	-5.85511e-10
125194755	chr8:125194755:G:A	1.28253e-12	-4.92761e-10	0.146248
125195479	chr8:125195479:C:T	6.29507e-12	-4.92761e-10	1.73718
125195623	chr8:125195623:A:G	4.15868e-13	-4.92761e-10	-0.979972
125196679	chr8:125196679:T:C	8.96192e-14	-1.72186	-0.79291
125196849	chr8:125196849:C:T	6.08272e-14	-1.61935	-1.28295
125197047	chr8:125197047:TG:T	1.62829e-13	-1.94745	0.0298079
125197514	chr8:125197514:G:A	2.60256e-12	-4.92761e-10	0.853909
125197581	chr8:125197581:T:C	2.29397e-13	-0.675432	-0.899456
125197722	chr8:125197722:T:G	6.58714e-13	-1.93057	1.41052
125197918	chr8:125197918:G:A	1.4809e-13	-2.01252	-5.85511e-10
125198095	chr8:125198095:G:A	4.0146e-13	-1.01523	-5.85511e-10
125198387	chr8:125198387:T:A	2.23988e-12	-4.92761e-10	0.703835
125198450	chr8:125198450:T:C	7.10646e-14	-1.56873	-1.17802
125198526	chr8:125198526:C:A	3.33994e-13	-4.92761e-10	-1.19922
125198594	chr8:125198594:A:G	2.22727e-12	-4.92761e-10	0.698189
125199221	chr8:125199221:A:G	1.77748e-13	-1.76251	-0.0674671
125199626	chr8:125199626:G:A	4.25725e-14	-1.9971	-1.26203
125199864	chr8:125199864:G:A	4.11253e-13	-4.92761e-10	-0.991133
125200101	chr8:125200101:C:T	4.11048e-13	-4.92761e-10	-0.99163
125200111	chr8:125200111:A:T	1.70258e-13	-1.61211	-0.260922
125200299	chr8:125200299:C:T	4.32438e-13	-4.92761e-10	-0.940903
125200368	chr8:125200368:A:G	4.08672e-13	-4.92761e-10	-0.997429
125200576	chr8:125200576:AC:A	6.64649e-14	-1.76135	-1.05232
125200847	chr8:125200847:T:C	4.33193e-14	-1.99819	-1.24355
125200958	chr8:125200958:A:G	3.09192e-13	-4.92761e-10	-1.27638
125200968	chr8:125200968:G:C	1.92944e-12	-4.92761e-10	0.554645
125201058	chr8:125201058:T:C	3.67805e-13	-4.92761e-10	-1.10279
125201209	chr8:125201209:A:G	7.33569e-13	-4.92761e-10	-0.41242
125201218	chr8:125201218:G:A	3.49991e-13	-4.92761e-10	-1.15243
125201302	chr8:125201302:T:G	6.78979e-13	-1.95365	1.4639
125201612	chr8:125201612:A:G	5.55062e-13	-4.92761e-10	-0.691261
125202002	chr8:125202002:G:A	3.0242e-13	-4.92761e-10	-1.29852
125202187	chr8:125202187:C:T	3.21965e-13	-4.92761e-10	-1.2359
125202221	chr8:125202221:C:T	2.24187e-12	-4.92761e-10	0.704726
125202627	chr8:125202627:G:A	3.5325e-13	-4.92761e-10	-1.14317
125202799	chr8:125202799:T:G	3.55057e-13	-4.92761e-10	-1.13806
125202985	chr8:125202985:G:A	4.11048e-13	-4.92761e-10	-0.99163
125203030	chr8:125203030:T:C	4.54484e-14	-2.01473	-1.17904
125203334	chr8:125203334:C:G	4.1076e-13	-4.92761e-10	-0.992331
125203412	chr8:125203412:A:G	6.53869e-13	-4.92761e-10	-0.527434
125203973	chr8:125203973:G:A	1.11032e-12	-4.92761e-10	0.0020594
125204346	chr8:125204346:G:A	4.91332e-14	-1.83475	-1.28105
125204382	chr8:125204382:T:G	3.0242e-13	-4.92761e-10	-1.29852
125204586	chr8:125204586:G:A	6.50389e-13	-4.92761e-10	-0.53277
125204726	chr8:125204726:C:T	5.97816e-13	-4.92761e-10	-0.617058
125204778	chr8:125204778:C:T	1.82403e-13	-1.80412	-5.85511e-10
125205021	chr8:125205021:C:T	1.00062e-13	-1.69011	-0.714442
125205063	chr8:125205063:C:G	2.84046e-12	0.94138	-5.85511e-10
125205203	chr8:125205203:A:G	4.16877e-14	-2.00746	-1.27268
125205826	chr8:125205826:T:A	1.73745e-13	-1.61001	-0.24274
125206131	chr8:125206131:A:G	3.07896e-13	-4.92761e-10	-1.28058
125206149	chr8:125206149:G:A	1.49898e-13	-2.00039	-5.85511e-10
125206412	chr8:125206412:G:A	1.48174e-13	-2.01195	-5.85511e-10
125206538	chr8:125206538:A:G	2.45245e-13	-1.50808	-5.85511e-10
125206586	chr8:125206586:T:C	4.46742e-13	-4.92761e-10	-0.908361
125206871	chr8:125206871:G:GGATGACCTCTGTA	8.15585e-13	-4.92761e-10	-0.306435
125207510	chr8:125207510:TA:T	2.27258e-12	-4.92761e-10	0.718328
125207626	chr8:125207626:C:T	6.81093e-14	-1.62253	-1.1667
125207634	chr8:125207634:C:T	4.09008e-14	-1.99664	-1.30255
125208391	chr8:125208391:A:G	3.05053e-13	-4.92761e-10	-1.28986
125208636	chr8:125208636:G:A	2.31528e-12	-4.92761e-10	0.736946
125208657	chr8:125208657:T:A	6.17584e-14	-1.99121	-0.895905
125209409	chr8:125209409:GAC:G	1.50823e-13	-1.99424	-5.85511e-10
125209670	chr8:125209670:C:T	7.73423e-14	-1.4602	-1.2019
125209818	chr8:125209818:G:T	4.66335e-13	-4.92761e-10	-0.865436
125210271	chr8:125210271:G:A	6.81968e-13	-4.92761e-10	-0.485358
125211043	chr8:125211043:A:G	6.48612e-13	-4.92761e-10	-0.535506
125211262	chr8:125211262:C:G	2.36432e-12	-4.92761e-10	0.757906
125211366	chr8:125211366:T:G	4.13436e-13	-4.92761e-10	-0.985837
125211628	chr8:125211628:C:T	3.42415e-13	-4.92761e-10	-1.17432
125211918	chr8:125211918:C:T	4.96114e-14	-1.81761	-1.28851
125212042	chr8:125212042:A:G	6.89156e-14	-1.73174	-1.04572
125212231	chr8:125212231:A:G	5.79952e-13	-4.92761e-10	-0.647396
125212265	chr8:125212265:C:T	2.02694e-12	-4.92761e-10	0.60394
125212275	chr8:125212275:G:A	6.06211e-14	-1.98423	-0.921471
125212477	chr8:125212477:G:A	1.5655e-13	-1.99642	0.0394602
125213067	chr8:125213067:CTT:C	3.39116e-13	-4.92761e-10	-1.184
125213240	chr8:125213240:G:A	3.97719e-13	-4.92761e-10	-1.02459
125213323	chr8:125213323:C:G	4.10255e-13	-4.92761e-10	-0.993563
125213339	chr8:125213339:A:G	4.68292e-13	-4.92761e-10	-0.861248
125214247	chr8:125214247:G:A	3.26773e-13	-4.92761e-10	-1.22107
125214397	chr8:125214397:G:A	6.24994e-13	-4.92761e-10	-0.5726
125215016	chr8:125215016:A:T	1.82851e-13	-1.56113	-0.240539
125215612	chr8:125215612:G:A	6.11109e-14	-1.78088	-1.11677
125215675	chr8:125215675:G:A	3.15697e-13	-4.92761e-10	-1.25556
125215945	chr8:125215945:A:G	2.94242e-12	-4.92761e-10	0.976647
125216207	chr8:125216207:C:CAGTGGAT	1.40448e-13	-0.772179	-1.29333
125216211	chr8:125216211:T:A	1.4077e-13	-0.769957	-1.29326
125216413	chr8:125216413:G:A	6.87751e-14	-1.74601	-1.03349
125216517	chr8:125216517:T:TG	1.6016e-13	-1.93417	-5.85511e-10
125216725	chr8:125216725:T:C	2.78669e-13	-1.8658	0.48548
125217220	chr8:125217220:T:C	2.90147e-13	-0.760407	-0.579548
125217277	chr8:125217277:C:T	2.85312e-13	-0.7618	-0.594959
125217328	chr8:125217328:T:A	6.93054e-14	-2.00013	-0.771688
125217357	chr8:125217357:TTA:T	3.26691e-13	-4.92761e-10	-1.22133
125217854	chr8:125217854:C:T	6.64524e-14	-1.93219	-0.881669
125217988	chr8:125217988:C:T	1.98136e-12	-4.92761e-10	0.581199
125218173	chr8:125218173:A:G	3.51629e-13	-4.92761e-10	-1.14777
125218237	chr8:125218237:T:C	7.73113e-13	-4.92761e-10	-0.359916
125218372	chr8:125218372:C:T	2.71898e-13	-1.94609	0.54117
125218417	chr8:125218417:T:G	5.40863e-14	-1.74593	-1.27383
125218420	chr8:125218420:T:C	2.06264e-12	-4.92761e-10	0.621401
125218434	chr8:125218434:CAG:C	1.74856e-12	-4.92761e-10	0.456205
125218512	chr8:125218512:A:G	3.02791e-13	-4.92761e-10	-1.2973
125218524	chr8:125218524:G:A	3.40482e-13	-4.92761e-10	-1.17998
125218574	chr8:125218574:G:A	7.81076e-13	-4.92761e-10	-0.349668
125218595	chr8:125218595:A:G	4.89216e-13	-4.92761e-10	-0.817538
125218661	chr8:125218661:C:A	6.9108e-14	-1.73839	-1.03628
125218670	chr8:125218670:C:G	3.84015e-13	-4.92761e-10	-1.05966
125219800	chr8:125219800:C:T	2.22387e-13	-1.9419	0.335978
125219920	chr8:125219920:C:T	7.90469e-14	-1.6039	-1.0364
125219954	chr8:125219954:C:T	4.11048e-13	-4.92761e-10	-0.99163
125220042	chr8:125220042:A:G	2.0622e-12	-4.92761e-10	0.621188
125220603	chr8:125220603:G:T	3.75749e-13	-4.92761e-10	-1.08142
125220957	chr8:125220957:T:G	6.02332e-14	-1.98944	-0.922677
125220973	chr8:125220973:C:T	6.81968e-13	-4.92761e-10	-0.485358
125222507	chr8:125222507:A:C	9.70958e-13	-1.91283	1.78077
125222853	chr8:125222853:C:T	7.97815e-13	-4.92761e-10	-0.328465
125223042	chr8:125223042:A:G	2.50619e-13	-1.90904	0.422634
125224035	chr8:125224035:G:A	8.13441e-13	-4.92761e-10	-0.309068
125224897	chr8:125224897:A:G	3.15672e-13	-4.92761e-10	-1.25564
125225137	chr8:125225137:CTAACATGAGCTGAG:C	3.46371e-13	-4.92761e-10	-1.16283
125226147	chr8:125226147:A:G	3.14507e-13	-4.92761e-10	-1.25934
125226347	chr8:125226347:A:G	2.05294e-12	-4.92761e-10	0.616687
125226487	chr8:125226487:C:G	5.41742e-13	-4.92761e-10	-0.715552
125227230	chr8:125227230:C:T	4.25993e-14	-1.99337	-1.26514
125227567	chr8:125227567:A:C	7.11594e-13	-1.88326	1.44042
125227587	chr8:125227587:T:C	2.01585e-12	-4.92761e-10	0.598457
125228091	chr8:125228091:A:G	4.31961e-14	-1.99205	-1.25254
125228257	chr8:125228257:C:G	1.50436e-13	-1.9968	-5.85511e-10
125228342	chr8:125228342:A:G	3.62199e-13	-4.92761e-10	-1.11815
125228526	chr8:125228526:A:T	1.48345e-13	-2.0108	-5.85511e-10
125228532	chr8:125228532:T:C	7.3355e-14	-1.53159	-1.18344
125229759	chr8:125229759:T:C	3.6458e-13	-4.92761e-10	-1.11159
125230299	chr8:125230299:AC:A	9.40472e-13	-1.95429	1.79033
125230472	chr8:125230472:G:A	3.18463e-13	-4.92761e-10	-1.24683
125231061	chr8:125231061:A:G	2.04898e-12	-4.92761e-10	0.614756
125231483	chr8:125231483:G:T	5.42248e-13	-4.92761e-10	-0.714617
125231631	chr8:125231631:G:A	8.13441e-13	-4.92761e-10	-0.309068
125231651	chr8:125231651:G:A	4.11048e-13	-4.92761e-10	-0.99163
125232186	chr8:125232186:T:C	6.33318e-14	-1.99927	-0.862681
125232224	chr8:125232224:G:A	3.70365e-13	-4.92761e-10	-1.09585
125232472	chr8:125232472:T:G	2.05294e-12	-4.92761e-10	0.616687
125232506	chr8:125232506:A:G	2.05294e-12	-4.92761e-10	0.616687
125232795	chr8:125232795:G:C	6.26882e-13	-4.92761e-10	-0.569583
125232847	chr8:125232847:AG:A	4.23028e-14	-1.99696	-1.26853
125233008	chr8:125233008:G:T	6.27357e-13	-4.92761e-10	-0.568825
125233083	chr8:125233083:C:T	4.11048e-13	-4.92761e-10	-0.99163
125233131	chr8:125233131:A:G	4.0464e-13	-4.92761e-10	-1.00734
125233169	chr8:125233169:T:C	4.70848e-13	-4.92761e-10	-0.855805
125233297	chr8:125233297:C:T	3.71499e-13	-4.92761e-10	-1.09279
125233457	chr8:125233457:A:C	3.3992e-13	-4.92761e-10	-1.18163
125233487	chr8:125233487:C:T	3.07646e-13	-4.92761e-10	-1.28139
125233533	chr8:125233533:T:A	3.13751e-13	-4.92761e-10	-1.26174
125233570	chr8:125233570:T:G	3.07627e-13	-4.92761e-10	-1.28145
125233608	chr8:125233608:A:T	5.21526e-13	-4.92761e-10	-0.753583
125233898	chr8:125233898:C:T	2.56699e-12	-4.92761e-10	0.840149
125234086	chr8:125234086:G:A	4.28664e-14	-1.99134	-1.26092
125234246	chr8:125234246:G:A	3.01273e-13	-4.92761e-10	-1.30232
125234584	chr8:125234584:CAT:C	3.58482e-13	-0.911422	-0.217041
125234701	chr8:125234701:T:C	2.05406e-12	-4.92761e-10	0.617232
125234945	chr8:125234945:GCTTTTACCAAAAAA:G	2.20496e-12	-4.92761e-10	0.688126
125235067	chr8:125235067:GA:G	1.55428e-13	-1.96416	-5.85511e-10
125235268	chr8:125235268:A:C	3.16e-13	-4.92761e-10	-1.2546
125235918	chr8:125235918:G:A	8.95646e-14	-1.74178	-0.773596
125236260	chr8:125236260:C:T	3.1782e-13	-4.92761e-10	-1.24885
125236488	chr8:125236488:G:A	2.10912e-13	-1.94642	0.287522
125236588	chr8:125236588:T:G	7.25847e-14	-1.52704	-1.19855
125237819	chr8:125237819:G:A	1.28629e-12	-4.92761e-10	0.149173
125238068	chr8:125238068:C:T	4.43248e-13	-4.92761e-10	-0.916211
125238398	chr8:125238398:G:A	5.10138e-13	-4.92761e-10	-0.775659
125238554	chr8:125238554:G:A	7.41032e-14	-1.83619	-0.868691
125238600	chr8:125238600:C:A	4.32438e-13	-4.92761e-10	-0.940903
125238622	chr8:125238622:A:G	3.48284e-13	-4.92761e-10	-1.15732
125238847	chr8:125238847:T:G	3.09833e-13	-4.92761e-10	-1.27431
125239599	chr8:125239599:ACT:A	1.0919e-13	-1.84494	-0.472311
125239945	chr8:125239945:C:A	4.24787e-13	-0.560499	-0.398255
125240324	chr8:125240324:C:T	8.63777e-13	-4.92761e-10	-0.249026
125240359	chr8:125240359:G:A	8.407e-13	-4.92761e-10	-0.276107
125241310	chr8:125241310:A:G	1.54789e-13	-1.96828	-5.85511e-10
125241807	chr8:125241807:C:T	6.37228e-13	-0.53728	-0.0159332
125242075	chr8:125242075:T:A	3.14672e-13	-4.92761e-10	-1.25881
125242109	chr8:125242109:G:A	3.22096e-13	-4.92761e-10	-1.23549
125242319	chr8:125242319:T:C	5.63647e-14	-1.7073	-1.2712
125242784	chr8:125242784:C:T	4.33884e-13	-4.92761e-10	-0.937564
125242959	chr8:125242959:A:G	4.16945e-13	-4.92761e-10	-0.977386
125243669	chr8:125243669:A:G	3.16487e-13	-4.92761e-10	-1.25306
125244081	chr8:125244081:G:C	3.09771e-13	-4.92761e-10	-1.27451
125244154	chr8:125244154:C:T	1.36616e-13	-1.47229	-0.620879
125244431	chr8:125244431:T:C	1.55912e-13	-1.43427	-0.526777
125244712	chr8:125244712:T:C	4.76106e-13	-1.81506	0.970357
125244837	chr8:125244837:C:T	3.25272e-13	-4.92761e-10	-1.22568
125244863	chr8:125244863:C:T	3.1375e-13	-4.92761e-10	-1.26175
125244909	chr8:125244909:G:A	3.05464e-13	-4.92761e-10	-1.28851
125245261	chr8:125245261:C:T	3.98551e-13	-4.92761e-10	-1.02251
125245436	chr8:125245436:G:A	3.15506e-13	-4.92761e-10	-1.25616
125245898	chr8:125245898:C:T	4.32149e-13	-0.494455	-0.447116
125246252	chr8:125246252:C:T	4.32993e-13	-4.92761e-10	-0.939619
125246335	chr8:125246335:C:T	8.77311e-13	-4.92761e-10	-0.233479
125246434	chr8:125246434:C:T	2.77082e-13	-0.402612	-0.983416
125246959	chr8:125246959:C:A	1.53126e-13	-1.48088	-0.498195
125247553	chr8:125247553:C:T	4.65424e-13	-4.92761e-10	-0.867393
125247688	chr8:125247688:G:A	1.55485e-13	-1.96379	-5.85511e-10
125247850	chr8:125247850:G:A	9.95396e-14	-1.19519	-1.2146
125248305	chr8:125248305:A:G	3.71281e-13	-4.92761e-10	-1.09338
125248733	chr8:125248733:C:T	3.21289e-13	-4.92761e-10	-1.238
125248847	chr8:125248847:T:C	3.15983e-13	-4.92761e-10	-1.25465
125249000	chr8:125249000:T:A	1.01099e-12	-4.92761e-10	-0.0916539
125249410	chr8:125249410:C:G	4.08293e-14	-2.00924	-1.29171
125249519	chr8:125249519:A:G	3.31192e-13	-4.92761e-10	-1.20764
125249929	chr8:125249929:TTAAAAA:T	3.01907e-13	-4.92761e-10	-1.30022
125250543	chr8:125250543:T:C	1.82608e-12	-4.92761e-10	0.499586
125250627	chr8:125250627:A:G	3.234e-13	-4.92761e-10	-1.23145
125251607	chr8:125251607:T:C	9.34805e-13	-4.92761e-10	-0.170003
125251681	chr8:125251681:T:C	7.44419e-14	-2.00046	-0.699863
125251998	chr8:125251998:A:G	3.09455e-13	-4.92761e-10	-1.27553
125252006	chr8:125252006:A:G	9.34805e-13	-4.92761e-10	-0.170003
125252109	chr8:125252109:A:G	8.15486e-14	-1.5373	-1.07184
125252250	chr8:125252250:C:T	9.83127e-13	-4.92761e-10	-0.119603
125252487	chr8:125252487:C:T	3.28174e-13	-4.92761e-10	-1.2168
125252862	chr8:125252862:G:A	3.02447e-13	-4.92761e-10	-1.29843
125253740	chr8:125253740:C:T	4.19117e-14	-1.97954	-1.29524
125253890	chr8:125253890:T:C	3.19986e-13	-4.92761e-10	-1.24206
125253993	chr8:125253993:T:C	4.32996e-14	-1.96416	-1.27804
125254002	chr8:125254002:A:G	4.81761e-14	-1.88262	-1.25286
125254163	chr8:125254163:T:A	4.37692e-14	-1.94646	-1.28496
125254308	chr8:125254308:G:C	1.56323e-12	0.344169	-5.85511e-10
125255388	chr8:125255388:T:G	7.62417e-14	-1.57799	-1.09844
125255576	chr8:125255576:A:G	4.2882e-14	-1.95534	-1.29655
125255686	chr8:125255686:G:T	1.51247e-13	-0.773938	-1.21749
125255765	chr8:125255765:A:G	7.62037e-14	-1.56443	-1.1125
125255804	chr8:125255804:T:C	6.37973e-14	-2.01293	-0.841702
125256044	chr8:125256044:G:A	3.23204e-13	-4.92761e-10	-1.23206
125256215	chr8:125256215:G:A	5.38042e-14	-1.76717	-1.25782
125256699	chr8:125256699:G:T	3.42711e-13	-4.92761e-10	-1.17345
125257061	chr8:125257061:A:T	4.30563e-14	-1.96082	-1.28701
125257337	chr8:125257337:T:C	4.27778e-13	-4.92761e-10	-0.951738
125257475	chr8:125257475:G:A	5.73363e-13	-4.92761e-10	-0.658822
125257678	chr8:125257678:C:T	2.12844e-13	-0.807139	-0.842641
125257679	chr8:125257679:G:A	9.12093e-14	-1.2116	-1.28558
125257776	chr8:125257776:C:T	3.77165e-13	-4.92761e-10	-1.07766
125258764	chr8:125258764:T:A	4.29972e-14	-1.95207	-1.29714
125258934	chr8:125258934:C:T	2.39419e-13	-0.530395	-1.00173
125259075	chr8:125259075:T:C	3.86436e-13	-4.92761e-10	-1.05337
125259113	chr8:125259113:G:T	4.13904e-14	-2.00112	-1.28617
125259204	chr8:125259204:T:TG	4.27822e-14	-1.95738	-1.29684
125259562	chr8:125259562:GA:G	3.27726e-13	-4.92761e-10	-1.21816
125259706	chr8:125259706:A:G	5.71162e-14	-1.71136	-1.25389
125259945	chr8:125259945:C:T	1.0775e-12	-4.92761e-10	-0.0279431
125260404	chr8:125260404:G:A	5.12587e-14	-2.00582	-1.06763
125260618	chr8:125260618:C:T	7.26539e-14	-1.4612	-1.26343
125260925	chr8:125260925:A:C	3.03922e-13	-4.92761e-10	-1.29357
125261102	chr8:125261102:C:T	3.05017e-13	-4.92761e-10	-1.28997
125261530	chr8:125261530:AC:A	9.09457e-14	-1.32355	-1.17653
125261583	chr8:125261583:A:G	1.45568e-13	-1.23211	-0.797589
125262158	chr8:125262158:G:A	6.02591e-14	-1.95218	-0.959511
125262206	chr8:125262206:G:A	1.6745e-13	-1.08153	-0.80813
125262281	chr8:125262281:C:T	4.99654e-13	-0.796425	-5.85511e-10
125262286	chr8:125262286:G:A	3.08736e-13	-4.92761e-10	-1.27785
125262494	chr8:125262494:T:C	2.12169e-13	-0.728846	-0.924113
125262586	chr8:125262586:A:C	8.78809e-14	-1.6023	-0.932055
125262928	chr8:125262928:GA:G	1.07206e-13	-1.25496	-1.08062
125263351	chr8:125263351:G:A	3.35296e-13	-0.390256	-0.805071
125263623	chr8:125263623:G:A	2.19622e-13	-1.98634	0.367901
125263842	chr8:125263842:C:T	3.06779e-13	-4.92761e-10	-1.28422
125264085	chr8:125264085:A:G	4.45209e-14	-1.94059	-1.27379
125264238	chr8:125264238:A:T	3.01253e-13	-4.92761e-10	-1.30239
125264279	chr8:125264279:A:G	4.80512e-14	-1.97698	-1.16109
125264487	chr8:125264487:G:A	1.20249e-13	-1.11971	-1.10107
125264548	chr8:125264548:C:T	4.03692e-13	-4.92761e-10	-1.00969
125264807	chr8:125264807:C:T	4.02792e-13	-4.92761e-10	-1.01192
125265048	chr8:125265048:A:T	2.06861e-13	-1.77657	0.0982727
125265242	chr8:125265242:A:G	8.88698e-14	-1.97889	-0.544278
125265349	chr8:125265349:G:A	7.25406e-13	-4.92761e-10	-0.42361
125265358	chr8:125265358:A:G	4.35832e-13	-4.92761e-10	-0.933085
125265785	chr8:125265785:C:A	3.57222e-13	-4.92761e-10	-1.13198
125266153	chr8:125266153:G:A	3.46393e-13	-4.92761e-10	-1.16277
125266162	chr8:125266162:G:A	1.41821e-12	-4.92761e-10	0.24681
125266209	chr8:125266209:G:A	7.9758e-14	-1.43714	-1.19421
125267821	chr8:125267821:T:C	7.86644e-14	-1.4646	-1.18055
125267894	chr8:125267894:G:A	1.036e-13	-2.00205	-0.367758
125268181	chr8:125268181:C:A	1.26841e-12	-4.92761e-10	0.135179
125268353	chr8:125268353:G:A	4.71945e-13	0.183856	-1.03733
125268492	chr8:125268492:G:A	2.58175e-13	-2.01083	0.554127
125268694	chr8:125268694:A:G	8.41663e-14	-1.40293	-1.17462
125268822	chr8:125268822:A:G	1.25908e-13	-1.27405	-0.900738
125269068	chr8:125269068:A:T	1.51068e-13	-1.99261	-5.85511e-10
125269156	chr8:125269156:C:T	4.03634e-13	-4.92761e-10	-1.00983
125269525	chr8:125269525:A:G	3.04763e-13	-4.92761e-10	-1.29081
125269602	chr8:125269602:A:G	7.4006e-14	-1.49947	-1.20672
125270357	chr8:125270357:C:T	8.75112e-14	-1.99577	-0.542804
125270526	chr8:125270526:T:C	4.57565e-14	-1.91619	-1.27082
125270869	chr8:125270869:G:T	3.09466e-13	-0.455312	-0.820182
125271043	chr8:125271043:C:T	5.75783e-13	-4.92761e-10	-0.654611
125271073	chr8:125271073:A:G	4.01241e-13	-4.92761e-10	-1.01578
125271578	chr8:125271578:A:G	4.68094e-14	-1.92436	-1.2399
125271746	chr8:125271746:T:A	3.22565e-13	-4.92761e-10	-1.23404
125271778	chr8:125271778:G:A	3.30468e-13	-4.92761e-10	-1.20983
125271981	chr8:125271981:T:C	2.7713e-12	-4.92761e-10	0.916729
125272114	chr8:125272114:C:T	4.30526e-14	-1.97127	-1.27665
125272265	chr8:125272265:C:T	1.5337e-13	-1.97749	-5.85511e-10
125272478	chr8:125272478:C:T	1.12675e-13	-1.196	-1.08984
125273084	chr8:125273084:C:T	1.50961e-13	-1.00423	-0.989084
125275011	chr8:125275011:A:G	3.12155e-13	-1.26684	-5.85511e-10
125275189	chr8:125275189:T:C	4.04802e-14	-2.0143	-1.29523
125275298	chr8:125275298:G:A	4.26717e-14	-1.98688	-1.26993
125275442	chr8:125275442:C:A	6.27517e-13	-4.92761e-10	-0.56857
125275765	chr8:125275765:A:G	9.80774e-14	-1.9978	-0.426785
125276527	chr8:125276527:G:A	3.63484e-13	-4.92761e-10	-1.1146
125276566	chr8:125276566:C:T	8.34754e-14	-1.32812	-1.25767
125277620	chr8:125277620:C:T	4.42949e-13	0.234411	-1.1513
125277635	chr8:125277635:T:C	7.95142e-13	0.822927	-1.15475
125277716	chr8:125277716:G:C	7.79796e-12	-4.92761e-10	1.95128
125277760	chr8:125277760:T:C	1.97069e-13	-0.572328	-1.15446
125278170	chr8:125278170:T:C	3.89049e-13	-4.92761e-10	-1.04664
125278211	chr8:125278211:A:G	1.19276e-13	-1.99055	-0.238349
125278360	chr8:125278360:C:T	1.02471e-13	-1.17613	-1.20464
125278772	chr8:125278772:T:TCCA	3.06397e-13	-4.92761e-10	-1.28546
125278865	chr8:125278865:T:G	4.01446e-13	-4.92761e-10	-1.01527
125278899	chr8:125278899:A:C	1.90042e-13	-0.622257	-1.14084
125279035	chr8:125279035:C:T	1.81692e-13	-2.00654	0.198508
125279149	chr8:125279149:C:T	3.06687e-13	-4.92761e-10	-1.28451
125279598	chr8:125279598:G:A	7.02951e-14	-2.00048	-0.757161
125279778	chr8:125279778:T:C	7.49845e-13	-4.92761e-10	-0.390474
125280480	chr8:125280480:T:A	3.51622e-13	-4.92761e-10	-1.14778
125280854	chr8:125280854:G:T	3.03778e-13	-4.92761e-10	-1.29404
125281012	chr8:125281012:C:G	4.84272e-13	-4.92761e-10	-0.827694
125281167	chr8:125281167:C:T	3.03778e-13	-4.92761e-10	-1.29404
125281763	chr8:125281763:G:A	5.91229e-13	0.374167	-1.0023
125282329	chr8:125282329:G:A	4.40798e-13	-0.921755	-5.85511e-10
125282841	chr8:125282841:A:G	4.66032e-13	-2.00774	1.14165
125282904	chr8:125282904:T:G	3.09634e-13	-4.92761e-10	-1.27495
125283111	chr8:125283111:A:G	3.00634e-13	-1.30445	-5.85511e-10
125283957	chr8:125283957:T:A	1.64128e-13	-1.9097	-5.85511e-10
125284022	chr8:125284022:C:T	5.38222e-13	-4.92761e-10	-0.72207
125284148	chr8:125284148:C:T	3.4188e-13	-4.92761e-10	-1.17588
125284268	chr8:125284268:A:C	3.09966e-13	-4.92761e-10	-1.27388
125284700	chr8:125284700:A:AC	3.94994e-13	-4.92761e-10	-1.03147
125284701	chr8:125284701:A:T	3.01794e-13	-4.92761e-10	-1.3006
125285138	chr8:125285138:A:G	9.29462e-14	-1.44439	-1.03393
125285145	chr8:125285145:C:T	5.89112e-13	0.368964	-1.00069
125285261	chr8:125285261:TAGG:T	3.61193e-13	-4.92761e-10	-1.12093
125285578	chr8:125285578:A:G	2.30708e-13	-0.345083	-1.2241
125285658	chr8:125285658:G:A	2.62586e-13	-0.158714	-1.28105
125285945	chr8:125285945:C:T	3.85232e-13	-4.92761e-10	-1.0565
125286255	chr8:125286255:A:G	3.0333e-13	-4.92761e-10	-1.29552
125286262	chr8:125286262:A:G	1.6775e-13	-1.88787	-5.85511e-10
125286398	chr8:125286398:C:T	4.23121e-13	0.102792	-1.06547
125286585	chr8:125286585:T:C	5.24506e-14	-1.80072	-1.24975
125286693	chr8:125286693:C:T	4.09004e-14	-2.00666	-1.29254
125287148	chr8:125287148:A:G	8.24237e-13	-4.92761e-10	-0.295883
125287265	chr8:125287265:G:A	4.03968e-13	0.292427	-1.30143
125287405	chr8:125287405:A:G	7.70948e-13	-4.92761e-10	-0.36272
125288007	chr8:125288007:G:T	3.14736e-13	-4.92761e-10	-1.25861
125288052	chr8:125288052:C:A	2.95127e-12	-4.92761e-10	0.97965
125288534	chr8:125288534:G:T	3.25334e-13	-4.92761e-10	-1.22549
125288624	chr8:125288624:T:C	4.13733e-14	-2.00443	-1.28328
125288693	chr8:125288693:A:G	1.49017e-13	-2.00628	-5.85511e-10
125289199	chr8:125289199:A:G	3.15314e-13	-4.92761e-10	-1.25677
125289632	chr8:125289632:T:C	4.33497e-14	-1.99011	-1.25093
125289744	chr8:125289744:T:C	2.09742e-13	-0.414072	-1.25039
125289825	chr8:125289825:A:C	1.02983e-13	-1.0789	-1.29687
125289879	chr8:125289879:C:G	3.09001e-13	-4.92761e-10	-1.277
125289974	chr8:125289974:A:G	3.02067e-13	-4.92761e-10	-1.29969
125290027	chr8:125290027:C:T	3.89609e-13	0.256884	-1.30208
125290085	chr8:125290085:T:C	4.82864e-13	-4.92761e-10	-0.830607
125290547	chr8:125290547:G:A	5.39155e-14	-1.7282	-1.29473
125290619	chr8:125290619:C:A	4.63357e-13	-4.92761e-10	-0.871843
125290803	chr8:125290803:CA:C	1.26927e-13	-0.93624	-1.23049
125290937	chr8:125290937:A:G	7.54226e-13	-4.92761e-10	-0.384649
125291221	chr8:125291221:C:T	3.08949e-13	-4.92761e-10	-1.27716
125291251	chr8:125291251:A:G	1.22968e-13	-0.95724	-1.24118
125291605	chr8:125291605:G:A	1.20505e-13	-0.978751	-1.2399
125291625	chr8:125291625:T:G	2.30686e-13	-1.56928	-5.85511e-10
125292221	chr8:125292221:A:G	3.07274e-13	-4.92761e-10	-1.2826
125292352	chr8:125292352:C:T	7.71641e-13	-4.92761e-10	-0.361822
125293069	chr8:125293069:C:A	1.55209e-13	-1.96557	-5.85511e-10
125293973	chr8:125293973:T:G	3.48852e-13	-4.92761e-10	-1.15569
125294177	chr8:125294177:C:A	6.82749e-13	0.504432	-0.988646
125294347	chr8:125294347:G:A	2.75061e-13	-0.138501	-1.25485
125294391	chr8:125294391:A:G	2.90782e-13	-0.0767501	-1.26102
125294675	chr8:125294675:G:A	2.99595e-13	-0.0530634	-1.25485
125295250	chr8:125295250:A:G	3.1445e-13	-4.92761e-10	-1.25952
125295451	chr8:125295451:C:T	3.01811e-13	-4.92761e-10	-1.30054
125295710	chr8:125295710:G:A	6.64212e-13	-4.92761e-10	-0.51174
125295913	chr8:125295913:A:G	9.98827e-14	-1.40997	-0.996371
125295934	chr8:125295934:C:T	3.01244e-13	-4.92761e-10	-1.30242
125296001	chr8:125296001:G:A	3.1548e-13	-4.92761e-10	-1.25625
125296005	chr8:125296005:G:A	5.49502e-13	-0.701328	-5.85511e-10
125296242	chr8:125296242:A:G	3.14438e-13	-4.92761e-10	-1.25955
125296275	chr8:125296275:A:G	1.02472e-13	-1.3777	-1.00305
125296522	chr8:125296522:G:A	1.47856e-13	-2.0141	-5.85511e-10
125296745	chr8:125296745:G:A	8.13784e-13	-4.92761e-10	-0.308646
125296882	chr8:125296882:T:A	6.33235e-14	-1.95968	-0.902403
125297061	chr8:125297061:A:G	1.06127e-12	0.961985	-1.00511
125297447	chr8:125297447:A:G	3.14934e-13	-4.92761e-10	-1.25798
125297631	chr8:125297631:G:A	4.27114e-14	-2.0013	-1.25458
125297764	chr8:125297764:G:A	4.66233e-13	-0.278318	-0.587338
125298089	chr8:125298089:C:T	4.08981e-14	-2.00424	-1.29502
125298650	chr8:125298650:G:A	2.88386e-13	-1.34604	-5.85511e-10
125298827	chr8:125298827:C:T	7.49978e-13	0.660507	-1.0508
125299023	chr8:125299023:G:T	4.87859e-13	0.0883261	-0.908641
125299144	chr8:125299144:C:T	1.54556e-13	-1.96978	-5.85511e-10
125300535	chr8:125300535:A:G	4.11703e-13	0.0626153	-1.05265
125300551	chr8:125300551:T:C	7.75921e-13	-4.92761e-10	-0.356291
125301820	chr8:125301820:T:C	3.52022e-13	-4.92761e-10	-1.14665
125302373	chr8:125302373:G:T	3.25471e-13	-4.92761e-10	-1.22507
125302528	chr8:125302528:G:A	3.07144e-13	-4.92761e-10	-1.28302
125302534	chr8:125302534:G:A	2.95873e-13	-1.32041	-5.85511e-10
125303178	chr8:125303178:T:C	1.65636e-12	-4.92761e-10	0.402039
125303308	chr8:125303308:G:A	3.20698e-13	-4.92761e-10	-1.23984
125303527	chr8:125303527:G:A	3.89465e-13	-4.92761e-10	-1.04557
125303591	chr8:125303591:A:G	3.96778e-13	-4.92761e-10	-1.02696
125303640	chr8:125303640:T:G	7.34003e-13	-4.92761e-10	-0.411829
125303675	chr8:125303675:C:T	7.54896e-14	-1.59516	-1.09119
125303827	chr8:125303827:A:G	4.15328e-13	-4.92761e-10	-0.981273
125303843	chr8:125303843:A:G	1.58076e-13	-1.94726	-5.85511e-10
125303918	chr8:125303918:G:A	3.44073e-13	-4.92761e-10	-1.16949
125304119	chr8:125304119:C:T	1.02496e-12	-4.92761e-10	-0.0779347
125304263	chr8:125304263:A:G	3.17552e-13	-4.92761e-10	-1.2497
125304734	chr8:125304734:G:T	3.0187e-13	-4.92761e-10	-1.30034
125304819	chr8:125304819:CA:C	1.22638e-13	-1.50647	-0.694637
125304829	chr8:125304829:A:G	6.04459e-13	-4.92761e-10	-0.606007
125305731	chr8:125305731:G:A	2.50752e-12	-4.92761e-10	0.816709
125305931	chr8:125305931:T:G	1.18019e-13	-1.17023	-1.06927
125306536	chr8:125306536:T:C	3.16251e-13	-4.92761e-10	-1.2538
125307291	chr8:125307291:G:A	3.47471e-13	-4.92761e-10	-1.15966
125307511	chr8:125307511:GA:G	3.02429e-13	-4.92761e-10	-1.29849
125308776	chr8:125308776:C:T	3.02682e-13	-4.92761e-10	-1.29766
125309031	chr8:125309031:G:T	6.02182e-14	-1.64316	-1.2692
125309103	chr8:125309103:T:A	4.07584e-13	-4.92761e-10	-1.0001
125309180	chr8:125309180:A:C	7.60272e-13	-4.92761e-10	-0.376665
125309744	chr8:125309744:T:A	4.21239e-13	-4.92761e-10	-0.967142
125309862	chr8:125309862:A:G	4.59942e-13	-4.92761e-10	-0.87924
125310049	chr8:125310049:C:T	4.59942e-13	-4.92761e-10	-0.87924
125310227	chr8:125310227:A:G	5.24204e-13	-4.92761e-10	-0.748461
125310447	chr8:125310447:T:G	3.52924e-13	-4.92761e-10	-1.14409
125310566	chr8:125310566:C:T	2.34676e-13	-1.55214	-5.85511e-10
125311305	chr8:125311305:C:T	7.99957e-14	-1.48808	-1.14028
125311886	chr8:125311886:C:A	3.2038e-13	-4.92761e-10	-1.24083
125312190	chr8:125312190:T:C	4.36934e-14	-2.00731	-1.22584
125312251	chr8:125312251:A:G	3.01554e-13	-4.92761e-10	-1.30139
125312349	chr8:125312349:G:A	6.00437e-12	-4.92761e-10	1.6899
125312396	chr8:125312396:C:T	4.63438e-13	-4.92761e-10	-0.871668
125312581	chr8:125312581:C:T	2.3777e-13	-0.7568	-0.782236
125312779	chr8:125312779:G:A	3.01554e-13	-4.92761e-10	-1.30139
125312930	chr8:125312930:A:G	3.45701e-13	-4.92761e-10	-1.16477
125313586	chr8:125313586:G:C	5.12352e-14	-1.78306	-1.29086
125313687	chr8:125313687:T:C	1.59868e-13	-0.881223	-1.05477
125313992	chr8:125313992:G:A	1.79022e-13	-0.806673	-1.01616
125314204	chr8:125314204:G:A	6.1093e-13	0.623308	-1.21867
125314215	chr8:125314215:A:G	1.54107e-13	-1.97269	-5.85511e-10
125314512	chr8:125314512:G:A	6.86609e-14	-1.64672	-1.13444
125314901	chr8:125314901:A:C	1.51798e-13	-1.98779	-5.85511e-10
125315303	chr8:125315303:A:G	9.21947e-13	1.05643	-1.24028
125315481	chr8:125315481:C:G	3.01987e-13	-4.92761e-10	-1.29996
125315546	chr8:125315546:C:A	3.20833e-13	-4.92761e-10	-1.23942
125315814	chr8:125315814:TTTTTTA:T	4.49331e-13	0.380594	-1.28317
125315853	chr8:125315853:T:A	4.42718e-13	0.368326	-1.28573
125316091	chr8:125316091:G:A	3.37637e-13	-4.92761e-10	-1.18837
125316141	chr8:125316141:G:A	3.6554e-13	0.163776	-1.27274
125316174	chr8:125316174:G:A	4.54125e-13	0.395769	-1.28774
125316270	chr8:125316270:T:C	4.38108e-13	0.360424	-1.2883
125316357	chr8:125316357:T:C	2.35045e-13	-1.55056	-5.85511e-10
125316453	chr8:125316453:C:T	3.8322e-13	-4.92761e-10	-1.06173
125316532	chr8:125316532:A:G	5.38113e-14	-1.7676	-1.25725
125316919	chr8:125316919:T:C	3.20042e-13	-4.92761e-10	-1.24189
125316942	chr8:125316942:C:T	3.45792e-13	-4.92761e-10	-1.16451
125317003	chr8:125317003:G:A	3.44069e-13	-4.92761e-10	-1.1695
125317088	chr8:125317088:A:G	1.35979e-13	-0.814997	-1.28284
125317145	chr8:125317145:C:T	3.88283e-13	-4.92761e-10	-1.04861
125317190	chr8:125317190:C:G	3.22354e-13	-4.92761e-10	-1.23469
125317468	chr8:125317468:A:T	5.18465e-14	-1.77053	-1.29152
125317488	chr8:125317488:C:T	9.08085e-13	0.999366	-1.19837
125317667	chr8:125317667:A:G	3.06326e-13	-4.92761e-10	-1.28569
125318881	chr8:125318881:A:G	1.49707e-13	-2.00166	-5.85511e-10
125319405	chr8:125319405:A:G	1.54325e-13	-1.97128	-5.85511e-10
125319579	chr8:125319579:G:A	8.30209e-13	0.908523	-1.19719
125319664	chr8:125319664:A:G	1.37508e-12	-4.92761e-10	0.215926
125319698	chr8:125319698:A:G	3.05939e-13	-4.92761e-10	-1.28695
125319757	chr8:125319757:T:C	7.91049e-13	0.860677	-1.19766
125320069	chr8:125320069:A:G	2.73302e-13	-0.618461	-0.781302
125320375	chr8:125320375:C:G	1.54654e-13	-1.96915	-5.85511e-10
125321268	chr8:125321268:T:C	3.20718e-13	-4.92761e-10	-1.23978
125321390	chr8:125321390:T:C	2.15825e-13	-1.63587	-5.85511e-10
125321400	chr8:125321400:T:C	1.07799e-12	1.16832	-1.19581
125321541	chr8:125321541:G:A	6.21097e-14	-1.64362	-1.23782
125321543	chr8:125321543:C:T	1.16792e-12	1.25051	-1.19788
125321765	chr8:125321765:A:G	3.97704e-13	-4.92761e-10	-1.02463
125322016	chr8:125322016:TA:T	1.854e-13	-1.78783	-5.85511e-10
125322926	chr8:125322926:A:G	1.23243e-12	1.30123	-1.19483
125323068	chr8:125323068:T:C	5.42962e-14	-1.73213	-1.28376
125323984	chr8:125323984:A:G	3.30755e-13	-4.92761e-10	-1.20896
125324367	chr8:125324367:A:T	2.05903e-13	-1.68294	-5.85511e-10
125324942	chr8:125324942:G:GT	5.18855e-12	2.52062	-0.976752
125325309	chr8:125325309:ATAAAATAAAATAAAG:A	3.01212e-13	-4.92761e-10	-1.30253
125325314	chr8:125325314:ATAAAATAAAG:A	3.64661e-13	0.0550725	-1.16645
125325492	chr8:125325492:A:G	1.16348e-12	1.24934	-1.20051
125325660	chr8:125325660:T:C	3.1776e-13	-4.92761e-10	-1.24904
125325882	chr8:125325882:G:C	2.23215e-12	-4.92761e-10	0.700382
125325929	chr8:125325929:G:A	1.08645e-12	1.17361	-1.19327
125325947	chr8:125325947:C:T	1.07483e-12	1.19449	-1.22491
125326062	chr8:125326062:C:A	6.19872e-14	-1.79832	-1.0851
125326072	chr8:125326072:A:G	4.48675e-13	-4.92761e-10	-0.904041
125326130	chr8:125326130:G:A	5.08114e-14	-1.79769	-1.28453
125326233	chr8:125326233:G:A	3.08815e-13	-4.92761e-10	-1.2776
125326302	chr8:125326302:G:A	1.1169e-12	1.19987	-1.1919
125326382	chr8:125326382:A:G	5.12885e-14	-1.77719	-1.29568
125326475	chr8:125326475:CTG:C	1.11357e-12	-4.92761e-10	0.00498811
125326645	chr8:125326645:A:G	1.12805e-12	1.20055	-1.18265
125326650	chr8:125326650:T:G	3.17376e-13	-4.92761e-10	-1.25025
125326722	chr8:125326722:G:A	6.25041e-14	-1.77257	-1.10254
125326816	chr8:125326816:C:T	3.05243e-13	-4.92761e-10	-1.28923
125326818	chr8:125326818:T:C	3.88356e-13	-4.92761e-10	-1.04842
125326836	chr8:125326836:A:C	3.2e-13	-4.92761e-10	-1.24202
125326849	chr8:125326849:A:G	1.19386e-12	1.29015	-1.21554
125326859	chr8:125326859:G:A	3.90574e-13	-4.92761e-10	-1.04272
125327259	chr8:125327259:C:G	2.71169e-12	0.894985	-5.85511e-10
125327871	chr8:125327871:C:T	3.09244e-13	-4.92761e-10	-1.27621
125328099	chr8:125328099:G:A	4.39054e-13	-4.92761e-10	-0.925719
125328764	chr8:125328764:C:A	3.42085e-13	-4.92761e-10	-1.17528
125329603	chr8:125329603:C:T	1.04798e-12	1.13811	-1.19384
125329693	chr8:125329693:G:A	3.02018e-13	-4.92761e-10	-1.29986
125330232	chr8:125330232:G:A	1.00755e-12	1.07195	-1.16702
125330239	chr8:125330239:C:T	7.71565e-14	-1.41374	-1.25077
125330279	chr8:125330279:G:A	3.38081e-13	-4.92761e-10	-1.18706
125330681	chr8:125330681:C:T	1.0706e-12	1.15473	-1.1891
125331278	chr8:125331278:T:C	1.0716e-12	1.14817	-1.18161
125331404	chr8:125331404:A:G	5.0248e-13	-4.92761e-10	-0.790785
125331641	chr8:125331641:C:G	3.16273e-13	-0.355943	-0.897794
125331845	chr8:125331845:G:A	1.99106e-12	-4.92761e-10	0.586082
125331966	chr8:125331966:C:T	1.03812e-12	1.11783	-1.183
125332152	chr8:125332152:C:T	3.06596e-13	-4.92761e-10	-1.28481
125332551	chr8:125332551:C:T	6.43384e-14	-1.55673	-1.28946
125332651	chr8:125332651:A:G	1.16287e-12	1.23762	-1.18931
125332834	chr8:125332834:G:A	2.19114e-13	-0.706914	-0.913836
125332922	chr8:125332922:T:C	4.09926e-13	-4.92761e-10	-0.994364
125333238	chr8:125333238:C:T	6.62185e-14	-1.55281	-1.26458
125333922	chr8:125333922:C:G	3.61247e-13	-4.92761e-10	-1.12078
125334583	chr8:125334583:G:A	6.15328e-14	-1.66079	-1.22998
125334684	chr8:125334684:C:T	2.35805e-13	-1.84869	0.301358
125334735	chr8:125334735:G:A	3.07549e-12	1.94767	-0.926789
125335143	chr8:125335143:G:A	3.17617e-13	-4.92761e-10	-1.24949
125335159	chr8:125335159:G:A	3.17709e-13	-4.92761e-10	-1.24921
125335433	chr8:125335433:G:A	3.6902e-13	-4.92761e-10	-1.09949
125335469	chr8:125335469:T:G	3.18144e-13	-4.92761e-10	-1.24784
125335524	chr8:125335524:T:G	6.96298e-13	-4.92761e-10	-0.464564
125335638	chr8:125335638:T:C	1.80481e-12	-4.92761e-10	0.48787
125335828	chr8:125335828:G:A	3.19829e-13	-4.92761e-10	-1.24256
125336525	chr8:125336525:A:T	4.90695e-13	-4.92761e-10	-0.814519
125336888	chr8:125336888:A:G	1.13485e-12	1.23508	-1.21116
125336990	chr8:125336990:G:C	9.9838e-13	1.10261	-1.20681
125337274	chr8:125337274:C:T	1.8674e-13	-1.78062	-5.85511e-10
125337472	chr8:125337472:G:A	1.54048e-13	-1.97308	-5.85511e-10
125337708	chr8:125337708:A:G	3.87323e-13	-4.92761e-10	-1.05108
125337964	chr8:125337964:C:T	3.35652e-13	-0.211324	-0.982942
125338134	chr8:125338134:T:G	4.21461e-13	-4.92761e-10	-0.966613
125338147	chr8:125338147:C:T	3.42299e-13	-4.92761e-10	-1.17466
125338552	chr8:125338552:T:G	1.23082e-12	-1.81129	1.91638
125338645	chr8:125338645:A:G	5.15453e-14	-1.76658	-1.3013
125338765	chr8:125338765:A:T	4.32112e-13	-4.92761e-10	-0.941656
125338781	chr8:125338781:G:A	2.02839e-13	-1.69793	-5.85511e-10
125338853	chr8:125338853:G:A	7.38041e-13	-4.92761e-10	-0.406341
125338886	chr8:125338886:A:C	3.10789e-13	-4.92761e-10	-1.27123
125339188	chr8:125339188:T:C	2.04782e-13	-0.589281	-1.09912
125339580	chr8:125339580:G:A	8.89067e-14	-1.23092	-1.29183
125340146	chr8:125340146:C:T	1.63674e-12	1.58954	-1.19942
125340155	chr8:125340155:C:T	1.49276e-12	1.49268	-1.19464
125340320	chr8:125340320:A:G	9.45239e-14	-1.71844	-0.743047
125340430	chr8:125340430:G:GA	7.29666e-14	-1.79279	-0.92755
125340594	chr8:125340594:G:A	7.01952e-14	-1.46854	-1.29052
125340911	chr8:125340911:C:T	1.33867e-13	-1.94967	-0.16383
125340942	chr8:125340942:C:T	3.20625e-13	-4.92761e-10	-1.24007
125341342	chr8:125341342:G:A	3.58069e-13	-0.425305	-0.70431
125341685	chr8:125341685:C:T	3.53383e-13	-4.92761e-10	-1.14279
125342551	chr8:125342551:G:A	1.66991e-13	-1.8924	-5.85511e-10
125342608	chr8:125342608:C:A	7.23668e-14	-1.45315	-1.27544
125342864	chr8:125342864:A:G	3.23012e-13	-4.92761e-10	-1.23265
125342919	chr8:125342919:C:T	7.66443e-14	-1.77285	-0.898321
125343154	chr8:125343154:G:A	3.10816e-13	-4.92761e-10	-1.27114
125343161	chr8:125343161:T:C	8.07138e-14	-1.32813	-1.2913
125343271	chr8:125343271:T:C	6.63076e-14	-2.0136	-0.802438
125343491	chr8:125343491:T:A	2.14962e-13	-1.63988	-5.85511e-10
125343492	chr8:125343492:AGC:A	2.14838e-13	-1.64046	-5.85511e-10
125343645	chr8:125343645:A:T	1.22814e-12	-4.92761e-10	0.102916
125343796	chr8:125343796:C:A	3.22811e-13	-4.92761e-10	-1.23327
125343841	chr8:125343841:G:A	2.92722e-13	-0.383108	-0.948008
125344107	chr8:125344107:T:C	3.23249e-13	-4.92761e-10	-1.23192
125344207	chr8:125344207:T:C	7.74859e-14	-1.49143	-1.16881
125344232	chr8:125344232:C:T	3.24476e-13	-4.92761e-10	-1.22813
125344425	chr8:125344425:A:G	7.92404e-14	-2.01279	-0.625063
125344441	chr8:125344441:C:T	9.1894e-14	-1.72032	-0.769382
125344619	chr8:125344619:T:C	3.01883e-13	-4.92761e-10	-1.3003
125344964	chr8:125344964:T:C	3.31404e-13	-4.92761e-10	-1.207
125345139	chr8:125345139:G:A	3.44125e-13	-4.92761e-10	-1.16934
125345412	chr8:125345412:T:C	3.91573e-13	-0.202003	-0.838166
125345683	chr8:125345683:G:T	3.34972e-13	-4.92761e-10	-1.1963
125345777	chr8:125345777:G:A	3.70523e-13	-1.09543	-5.85511e-10
125346113	chr8:125346113:C:T	3.23195e-13	-4.92761e-10	-1.23209
125346153	chr8:125346153:G:A	3.30761e-13	-4.92761e-10	-1.20895
125346552	chr8:125346552:T:C	3.23012e-13	-4.92761e-10	-1.23265
125347003	chr8:125347003:G:A	1.08845e-13	-1.99097	-0.329444
125347090	chr8:125347090:G:A	3.3507e-13	-4.92761e-10	-1.196
125347752	chr8:125347752:G:A	3.23012e-13	-4.92761e-10	-1.23265
125347780	chr8:125347780:A:G	1.49912e-13	-2.00029	-5.85511e-10
125348050	chr8:125348050:A:C	3.23043e-13	-4.92761e-10	-1.23256
125349079	chr8:125349079:A:C	6.55554e-14	-2.0078	-0.819651
125349383	chr8:125349383:C:A	1.79399e-12	1.6931	-1.21125
125349438	chr8:125349438:A:G	9.61879e-14	-1.98574	-0.458302
125349522	chr8:125349522:A:G	3.14858e-13	-0.444167	-0.814053
125349579	chr8:125349579:T:C	5.12792e-12	1.53212	-5.85511e-10
125349631	chr8:125349631:T:C	6.62879e-14	-2.01181	-0.804527
125349639	chr8:125349639:G:A	4.05428e-14	-2.01091	-1.29708
125349759	chr8:125349759:T:C	3.04846e-13	-4.92761e-10	-1.29053
125350154	chr8:125350154:C:T	4.94201e-14	-2.0128	-1.09719
125350587	chr8:125350587:A:G	8.12061e-14	-1.39185	-1.2215
125350767	chr8:125350767:G:A	7.0646e-14	-1.50007	-1.25259
125351215	chr8:125351215:C:T	1.23546e-12	-4.92761e-10	0.10886
125351286	chr8:125351286:A:G	3.47793e-13	-4.92761e-10	-1.15873
125351340	chr8:125351340:A:T	3.20116e-13	-4.92761e-10	-1.24166
125352082	chr8:125352082:T:C	9.27091e-14	-1.2344	-1.24647
125352219	chr8:125352219:G:A	9.88178e-14	-1.99394	-0.42312
125352445	chr8:125352445:T:C	3.19949e-13	-4.92761e-10	-1.24218
125352460	chr8:125352460:G:A	3.50364e-13	-4.92761e-10	-1.15137
125352822	chr8:125352822:A:G	3.20267e-13	-4.92761e-10	-1.24118
125353016	chr8:125353016:C:T	5.3465e-13	-4.92761e-10	-0.72873
125353901	chr8:125353901:A:AT	3.01405e-13	-4.92761e-10	-1.30188
125353954	chr8:125353954:C:T	4.31952e-13	-4.92761e-10	-0.942027
125354057	chr8:125354057:G:A	1.82304e-12	-4.92761e-10	0.497921
125354113	chr8:125354113:G:A	3.13439e-13	-4.92761e-10	-1.26274
125354160	chr8:125354160:G:C	1.67822e-13	-1.88744	-5.85511e-10
125354162	chr8:125354162:C:A	1.48957e-13	-2.00668	-5.85511e-10
125354765	chr8:125354765:G:C	4.28753e-14	-2.01477	-1.23727
125354869	chr8:125354869:C:A	8.01229e-13	-0.324195	-5.85511e-10
125355040	chr8:125355040:T:A	5.50931e-13	0.285773	-0.984506
125355096	chr8:125355096:C:T	1.60101e-12	-4.92761e-10	0.368048
125355219	chr8:125355219:C:T	4.28166e-14	-2.01533	-1.23809
125355329	chr8:125355329:G:T	1.22154e-12	-4.92761e-10	0.0975275
125355391	chr8:125355391:A:G	3.79727e-13	-4.92761e-10	-1.07089
125355867	chr8:125355867:A:G	3.11542e-13	-4.92761e-10	-1.26881
125355954	chr8:125355954:A:G	4.33096e-14	-2.0098	-1.23217
125355964	chr8:125355964:C:G	8.27699e-14	-1.3725	-1.22178
125356001	chr8:125356001:T:A	1.49371e-13	-2.00391	-5.85511e-10
125356290	chr8:125356290:C:T	4.09486e-13	-4.92761e-10	-0.995437
125356458	chr8:125356458:A:G	3.07859e-13	-4.92761e-10	-1.2807
125356793	chr8:125356793:T:C	3.15479e-13	-4.92761e-10	-1.25625
125356998	chr8:125356998:C:T	2.32015e-12	-0.103833	0.842881
125357058	chr8:125357058:T:C	3.15304e-13	-4.92761e-10	-1.2568
125357492	chr8:125357492:A:AC	3.15479e-13	-4.92761e-10	-1.25625
125357656	chr8:125357656:G:C	2.6607e-12	2.1741	-1.29809
125357667	chr8:125357667:T:C	3.4859e-13	-4.92761e-10	-1.15645
125357955	chr8:125357955:G:A	3.66609e-13	-4.92761e-10	-1.10605
125358267	chr8:125358267:A:G	1.51215e-13	-1.99164	-5.85511e-10
125358282	chr8:125358282:G:A	9.15372e-14	-1.71819	-0.775402
125358503	chr8:125358503:C:T	1.15841e-12	-4.92761e-10	0.04446
125358637	chr8:125358637:T:G	5.36168e-14	-1.88403	-1.14445
125359334	chr8:125359334:T:C	1.47949e-13	-2.01347	-5.85511e-10
125359336	chr8:125359336:T:C	1.47907e-13	-2.01375	-5.85511e-10
125360527	chr8:125360527:A:G	3.37263e-13	-4.92761e-10	-1.18948
125361075	chr8:125361075:T:A	8.00081e-14	-1.39937	-1.22884
125361374	chr8:125361374:ACT:A	3.18216e-13	-4.92761e-10	-1.24761
125361523	chr8:125361523:A:C	6.47486e-14	-2.01154	-0.828293
125362423	chr8:125362423:C:T	1.6468e-12	-4.92761e-10	0.396246
125362722	chr8:125362722:A:C	6.59275e-14	-2.01354	-0.808246
125363063	chr8:125363063:G:C	3.15451e-13	-4.92761e-10	-1.25634
125363369	chr8:125363369:G:C	3.45546e-13	-4.92761e-10	-1.16522
125364020	chr8:125364020:C:T	1.47828e-13	-2.01429	-5.85511e-10
125364140	chr8:125364140:C:T	1.40577e-12	-4.92761e-10	0.237999
125364235	chr8:125364235:T:C	3.48248e-13	-0.660391	-0.497035
125364304	chr8:125364304:A:G	3.04956e-13	-4.92761e-10	-1.29017
125364334	chr8:125364334:C:T	1.74458e-12	1.73568	-1.28175
125364457	chr8:125364457:C:T	1.62067e-12	1.65951	-1.27926
125364589	chr8:125364589:T:C	3.36448e-13	-4.92761e-10	-1.1919
125365000	chr8:125365000:G:A	1.82755e-13	-1.96161	0.159416
125365122	chr8:125365122:G:A	4.32351e-14	-2.01528	-1.2284
125365142	chr8:125365142:A:G	2.55482e-13	-0.63793	-0.829259
125365280	chr8:125365280:C:T	1.79459e-13	-1.82039	-5.85511e-10
125365583	chr8:125365583:C:T	4.2422e-14	-2.00934	-1.25333
125366118	chr8:125366118:G:A	2.68613e-13	-0.636177	-0.780894
125366123	chr8:125366123:G:T	3.11859e-13	-4.92761e-10	-1.26779
125366298	chr8:125366298:T:A	1.28137e-13	-1.97465	-0.182585
125366659	chr8:125366659:GAC:G	1.08011e-13	-1.99438	-0.333728
125367322	chr8:125367322:C:T	3.18684e-13	-4.92761e-10	-1.24614
125367387	chr8:125367387:C:T	4.2342e-14	-2.01515	-1.24941
125367715	chr8:125367715:TTG:T	7.45868e-13	-4.92761e-10	-0.395792
125367920	chr8:125367920:A:G	1.65805e-12	-4.92761e-10	0.403054
125367944	chr8:125367944:T:G	3.05422e-13	-4.92761e-10	-1.28865
125368115	chr8:125368115:T:C	1.07654e-13	-1.99904	-0.332382
125368335	chr8:125368335:A:AGTCAGAGATGGAAC	3.24711e-13	-4.92761e-10	-1.22741
125368889	chr8:125368889:A:G	3.24597e-13	-4.92761e-10	-1.22776
125368933	chr8:125368933:G:A	3.16191e-13	-4.92761e-10	-1.25399
125369048	chr8:125369048:A:G	1.47849e-13	-2.01415	-5.85511e-10
125369536	chr8:125369536:G:T	3.12428e-13	-4.92761e-10	-1.26597
125369596	chr8:125369596:A:C	1.88727e-13	-0.681803	-1.08824
125370331	chr8:125370331:T:C	1.07852e-13	-1.99503	-0.334547
125370436	chr8:125370436:A:G	1.07945e-13	-1.99221	-0.336511
125370460	chr8:125370460:A:G	3.02197e-13	-4.92761e-10	-1.29926
125370782	chr8:125370782:A:G	5.69696e-12	2.72337	-1.08602
125370916	chr8:125370916:A:G	1.08234e-13	-1.98954	-0.336511
125371250	chr8:125371250:G:A	1.13877e-12	-4.92761e-10	0.0273649
125371317	chr8:125371317:T:G	1.07428e-13	-1.98952	-0.343997
125371496	chr8:125371496:A:G	3.04557e-13	-4.92761e-10	-1.29148
125371707	chr8:125371707:AT:A	3.07881e-13	-4.92761e-10	-1.28063
125371740	chr8:125371740:G:T	3.36465e-13	-4.92761e-10	-1.19185
125371853	chr8:125371853:T:G	1.89501e-12	1.73339	-1.19675
125371965	chr8:125371965:T:C	1.49225e-12	1.56538	-1.26768
125371966	chr8:125371966:T:C	4.76016e-12	-4.92761e-10	1.4577
125372530	chr8:125372530:C:A	3.3244e-13	-4.92761e-10	-1.20388
125372702	chr8:125372702:T:C	4.45432e-14	-1.99839	-1.21549
125372735	chr8:125372735:G:A	6.89873e-12	2.94134	-1.11259
125372765	chr8:125372765:G:A	3.96734e-13	-4.92761e-10	-1.02707
125372786	chr8:125372786:C:T	2.43751e-13	-0.667624	-0.846569
125372791	chr8:125372791:T:A	5.04136e-14	-1.79108	-1.299
125372853	chr8:125372853:A:G	8.07773e-14	-1.36476	-1.25389
125373073	chr8:125373073:T:A	2.0914e-13	-1.66734	-5.85511e-10
125373145	chr8:125373145:G:A	2.27325e-13	-1.17935	-0.404616
125373154	chr8:125373154:C:T	6.14933e-14	-1.81989	-1.07152
125373393	chr8:125373393:G:A	1.03367e-13	-1.99439	-0.377671
125373423	chr8:125373423:T:G	6.71366e-14	-1.79836	-1.00525
125373534	chr8:125373534:A:C	3.0237e-13	-4.92761e-10	-1.29869
125373572	chr8:125373572:G:A	3.92003e-13	-0.569217	-0.469854
125373623	chr8:125373623:G:A	6.55189e-14	-1.69555	-1.13246
125373802	chr8:125373802:G:A	8.9771e-14	-1.95216	-0.56092
125373813	chr8:125373813:G:C	2.39643e-13	-0.473785	-1.05741
125373933	chr8:125373933:C:T	4.13673e-14	-1.99841	-1.28945
125374103	chr8:125374103:C:A	1.18156e-13	-1.75512	-0.483219
125374536	chr8:125374536:G:A	3.08806e-13	-4.92761e-10	-1.27763
125374823	chr8:125374823:G:A	4.95692e-13	-4.92761e-10	-0.804386
125374937	chr8:125374937:T:C	9.2889e-14	-1.21306	-1.26588
125374939	chr8:125374939:A:G	1.27734e-12	1.42764	-1.28545
125374942	chr8:125374942:C:T	1.29602e-12	1.44225	-1.28554
125374987	chr8:125374987:C:G	1.77235e-12	-4.92761e-10	0.469723
125375557	chr8:125375557:C:T	3.25232e-13	-4.92761e-10	-1.2258
125375625	chr8:125375625:A:G	3.05609e-13	-4.92761e-10	-1.28803
125375630	chr8:125375630:A:C	1.48712e-13	-2.00833	-5.85511e-10
125375702	chr8:125375702:A:G	3.01204e-13	-4.92761e-10	-1.30255
125375764	chr8:125375764:C:T	1.12009e-13	-0.995358	-1.2964
125375831	chr8:125375831:A:G	4.63184e-13	0.423455	-1.29567
125376005	chr8:125376005:C:T	3.24913e-13	-4.92761e-10	-1.22678
125376080	chr8:125376080:C:T	1.47675e-13	-2.01533	-5.85511e-10
125376879	chr8:125376879:G:C	6.42491e-11	4.06018	-5.85511e-10
125377129	chr8:125377129:C:A	1.48555e-13	-2.00939	-5.85511e-10
125378209	chr8:125378209:C:G	1.49107e-13	-2.00567	-5.85511e-10
125378264	chr8:125378264:T:C	3.03373e-13	-4.92761e-10	-1.29538
125378657	chr8:125378657:G:C	8.96299e-14	-1.28754	-1.22711
125378901	chr8:125378901:T:C	1.62417e-12	1.66842	-1.28601
125378920	chr8:125378920:A:T	9.99613e-14	-1.17107	-1.23449
125378971	chr8:125378971:G:A	8.48449e-14	-1.74873	-0.820782
125379012	chr8:125379012:C:T	1.55644e-13	-1.96277	-5.85511e-10
125379421	chr8:125379421:G:A	3.28606e-13	-4.92761e-10	-1.21548
125379442	chr8:125379442:G:A	7.47549e-14	-1.95748	-0.73865
125379452	chr8:125379452:A:G	7.37717e-14	-1.97295	-0.736415
125379505	chr8:125379505:A:C	3.06703e-13	-4.92761e-10	-1.28446
125379571	chr8:125379571:C:T	1.4204e-13	-1.89534	-0.15889
125379687	chr8:125379687:G:A	3.4839e-13	-4.92761e-10	-1.15702
125379708	chr8:125379708:G:C	4.93513e-13	-4.92761e-10	-0.808791
125379820	chr8:125379820:A:G	3.01512e-13	-4.92761e-10	-1.30153
125380141	chr8:125380141:C:T	8.62855e-14	-1.72189	-0.830791
125380149	chr8:125380149:C:T	5.1291e-12	2.70245	-1.1701
125380625	chr8:125380625:T:A	3.36082e-13	-4.92761e-10	-1.19299
125380644	chr8:125380644:A:G	1.48032e-13	-2.01291	-5.85511e-10
125380905	chr8:125380905:G:A	3.20096e-13	-4.92761e-10	-1.24172
125380966	chr8:125380966:C:A	4.18359e-13	-4.92761e-10	-0.974001
125382932	chr8:125382932:C:T	6.94589e-14	-2.01492	-0.754684
125383262	chr8:125383262:T:C	9.26964e-13	-4.92761e-10	-0.178426
125383436	chr8:125383436:A:T	6.44111e-14	-1.80157	-1.04349
125383647	chr8:125383647:C:T	3.05259e-13	-4.92761e-10	-1.28918
125384072	chr8:125384072:G:A	1.48385e-13	-1.94844	-0.0620931
125384312	chr8:125384312:T:C	2.97783e-13	-0.380954	-0.933023
125384339	chr8:125384339:G:A	1.04426e-12	-4.92761e-10	-0.0592766
125384742	chr8:125384742:G:A	4.53422e-13	-4.92761e-10	-0.893517
125384792	chr8:125384792:A:G	2.03304e-13	-1.96823	0.272585
125385006	chr8:125385006:A:T	5.46508e-14	-1.71147	-1.2979
125385659	chr8:125385659:T:C	3.30771e-13	-4.92761e-10	-1.20891
125385849	chr8:125385849:G:A	1.87241e-12	1.63728	-1.11264
125385915	chr8:125385915:T:C	3.55304e-13	-4.92761e-10	-1.13737
125386016	chr8:125386016:CA:C	3.02017e-13	-4.92761e-10	-1.29986
125386426	chr8:125386426:T:C	3.0806e-13	-4.92761e-10	-1.28005
125386965	chr8:125386965:A:G	3.45276e-13	-4.92761e-10	-1.166
125386977	chr8:125386977:C:G	6.22794e-14	-1.76158	-1.11713
125387174	chr8:125387174:T:C	5.73186e-14	-2.00929	-0.952423
125387305	chr8:125387305:G:C	3.7118e-13	-4.92761e-10	-1.09365
125387699	chr8:125387699:G:A	3.14652e-13	-4.92761e-10	-1.25887
125387839	chr8:125387839:G:A	8.7674e-14	-1.23982	-1.2969
125387907	chr8:125387907:G:A	4.12505e-14	-2.0152	-1.27548
125388190	chr8:125388190:A:C	4.52384e-14	-2.01518	-1.18322
125388232	chr8:125388232:A:G	4.27229e-14	-2.00883	-1.24678
125388381	chr8:125388381:G:A	3.01456e-13	-4.92761e-10	-1.30172
125388781	chr8:125388781:G:A	1.45021e-12	-1.70754	1.97666
125389115	chr8:125389115:C:G	8.60877e-13	-4.92761e-10	-0.252389
125389306	chr8:125389306:G:A	4.90166e-13	-0.815597	-5.85511e-10
125389522	chr8:125389522:A:G	3.03176e-13	-4.92761e-10	-1.29603
125389905	chr8:125389905:G:T	4.12828e-13	-4.92761e-10	-0.987309
125389912	chr8:125389912:G:A	1.70022e-13	-1.87441	-5.85511e-10
125390036	chr8:125390036:A:G	5.14768e-14	-1.76682	-1.30239
125390220	chr8:125390220:A:AGCCC	3.47165e-13	-4.92761e-10	-1.16054
125390322	chr8:125390322:C:T	4.10115e-14	-2.00761	-1.28888
125390471	chr8:125390471:G:A	3.04912e-13	-4.92761e-10	-1.29032
125390680	chr8:125390680:T:C	3.06451e-13	-4.92761e-10	-1.28528
125391282	chr8:125391282:G:A	6.9507e-14	-1.46646	-1.30245
125391906	chr8:125391906:C:T	1.05891e-13	-1.94506	-0.402868
125392056	chr8:125392056:A:G	2.55402e-13	-1.4675	-5.85511e-10
125392107	chr8:125392107:G:A	3.02031e-13	-4.92761e-10	-1.29981
125393136	chr8:125393136:G:C	3.18554e-13	-1.48963	0.243078
125393544	chr8:125393544:C:T	7.09904e-14	-1.95015	-0.797651
125393663	chr8:125393663:G:A	3.01958e-13	-4.92761e-10	-1.30005
125394695	chr8:125394695:A:G	1.61078e-13	-1.92845	-5.85511e-10
125394805	chr8:125394805:AC:A	2.6679e-13	-0.129605	-1.29427
125395144	chr8:125395144:GTCT:G	3.32017e-13	-4.92761e-10	-1.20515
125395290	chr8:125395290:T:G	4.60142e-13	-4.92761e-10	-0.878807
125395752	chr8:125395752:C:T	2.19282e-13	-1.61998	-5.85511e-10
125395870	chr8:125395870:A:T	4.17654e-13	-4.92761e-10	-0.975687
125395881	chr8:125395881:T:C	2.2711e-13	-1.27451	-0.3104
125396182	chr8:125396182:G:A	1.50445e-13	-1.97396	-0.0227827
125396373	chr8:125396373:G:A	4.78327e-13	-0.840047	-5.85511e-10
125396503	chr8:125396503:C:T	7.88704e-14	-1.59883	-1.04371
125396656	chr8:125396656:T:C	9.13806e-14	-1.60902	-0.886289
125397372	chr8:125397372:A:G	8.72665e-13	-0.244454	0.00566444
125397426	chr8:125397426:G:A	7.24891e-13	-2.01529	1.59097
125397662	chr8:125397662:T:C	3.07566e-13	-4.92761e-10	-1.28165
125397834	chr8:125397834:A:G	3.13582e-13	-4.92761e-10	-1.26228
125397972	chr8:125397972:T:G	3.33994e-13	-4.92761e-10	-1.19922
125398001	chr8:125398001:C:T	3.05474e-13	-4.92761e-10	-1.28848
125398307	chr8:125398307:T:C	4.48004e-13	-4.92761e-10	-0.905538
125398672	chr8:125398672:GT:G	6.56328e-13	-4.92761e-10	-0.52368
125398724	chr8:125398724:G:A	1.99325e-13	-0.805174	-0.910232
125398754	chr8:125398754:C:T	3.982e-13	-4.92761e-10	-1.02339
125398756	chr8:125398756:C:T	4.02095e-13	-4.92761e-10	-1.01365
125399078	chr8:125399078:G:C	3.47109e-13	-4.92761e-10	-1.1607
125400360	chr8:125400360:G:A	3.03529e-13	-4.92761e-10	-1.29486
125400381	chr8:125400381:T:C	3.07745e-13	-2.01011	0.729045
125400576	chr8:125400576:G:A	6.70052e-13	-4.92761e-10	-0.502986
125400717	chr8:125400717:T:G	9.80826e-13	-0.937109	0.815163
125400740	chr8:125400740:C:T	1.57511e-13	-1.95084	-5.85511e-10
125400746	chr8:125400746:C:G	4.81861e-13	-4.92761e-10	-0.832685
125400780	chr8:125400780:G:A	2.88475e-13	-1.92055	0.574819
125401003	chr8:125401003:A:G	4.76573e-12	-4.92761e-10	1.45886
125401012	chr8:125401012:C:A	6.33908e-14	-1.99897	-0.862049
125401541	chr8:125401541:G:A	5.56356e-13	-4.92761e-10	-0.688932
125401779	chr8:125401779:A:G	7.5036e-13	-4.92761e-10	-0.389789
125401928	chr8:125401928:G:A	1.52151e-13	-1.98547	-5.85511e-10
125402072	chr8:125402072:C:T	5.61801e-14	-1.86212	-1.11966
125402318	chr8:125402318:C:T	3.16222e-13	-4.92761e-10	-1.2539
125402906	chr8:125402906:A:T	3.04881e-13	-0.485299	-0.805122
125402913	chr8:125402913:G:A	6.68246e-12	1.34947	0.447433
125403097	chr8:125403097:C:T	3.03766e-13	-4.92761e-10	-1.29408
125403353	chr8:125403353:A:G	9.50317e-13	0.0714374	-0.224983
125403426	chr8:125403426:T:C	8.42424e-14	-1.99258	-0.584059
125403453	chr8:125403453:T:C	2.735e-13	-0.586193	-0.812846
125403812	chr8:125403812:C:T	2.68626e-13	-1.41702	-5.85511e-10
125403970	chr8:125403970:TGTATC:T	1.759e-13	-1.84043	-5.85511e-10
125403976	chr8:125403976:G:A	1.54946e-13	-1.39251	-0.574753
125404678	chr8:125404678:G:A	9.75615e-13	-0.670616	0.543342
125404889	chr8:125404889:CACG:C	1.30927e-12	-4.92761e-10	0.166885
125404947	chr8:125404947:C:T	1.01753e-13	-1.88547	-0.502324
125405358	chr8:125405358:T:C	3.73611e-12	-4.92761e-10	1.21546
125405372	chr8:125405372:G:T	5.28199e-13	-0.359084	-0.381784
125405392	chr8:125405392:C:T	3.74661e-13	-4.92761e-10	-1.08432
125405526	chr8:125405526:C:T	4.58528e-13	-4.92761e-10	-0.882321
125405766	chr8:125405766:A:G	6.35364e-13	-4.92761e-10	-0.556144
125405898	chr8:125405898:C:G	4.55816e-13	-4.92761e-10	-0.888251
125406055	chr8:125406055:G:A	1.76439e-13	-1.83737	-5.85511e-10
125407142	chr8:125407142:C:T	8.64306e-13	-4.92761e-10	-0.248414
125407691	chr8:125407691:G:T	3.86694e-13	-4.92761e-10	-1.05271
125407696	chr8:125407696:G:C	6.00899e-13	-0.611914	-5.85511e-10
125407940	chr8:125407940:G:A	3.05888e-13	-4.92761e-10	-1.28712
125408208	chr8:125408208:C:T	3.49201e-13	-4.92761e-10	-1.15469
125408474	chr8:125408474:C:T	4.12457e-13	-4.92761e-10	-0.988209
125408714	chr8:125408714:C:A	6.44766e-13	-4.92761e-10	-0.541454
125408753	chr8:125408753:A:C	3.78765e-13	-0.399026	-0.674399
125409126	chr8:125409126:G:A	3.18236e-13	-4.92761e-10	-1.24755
125409412	chr8:125409412:A:G	2.84333e-12	0.361667	0.580724
125409741	chr8:125409741:C:T	1.05879e-13	-1.82197	-0.526075
125409890	chr8:125409890:A:G	4.66847e-13	-4.92761e-10	-0.86434
125409934	chr8:125409934:CACGGTGAA:C	2.34689e-13	-1.55208	-5.85511e-10
125409936	chr8:125409936:C:T	3.2944e-13	-4.92761e-10	-1.21295
125410326	chr8:125410326:C:T	3.80013e-13	-4.92761e-10	-1.07014
125410381	chr8:125410381:A:G	5.66344e-13	-4.92761e-10	-0.671139
125410439	chr8:125410439:A:G	1.20271e-12	-4.92761e-10	0.0819945
125410916	chr8:125410916:A:T	3.5992e-13	-4.92761e-10	-1.12446
125411861	chr8:125411861:C:T	5.60246e-13	-0.892152	0.210187
125411871	chr8:125411871:C:T	3.08643e-13	-4.92761e-10	-1.27816
125412137	chr8:125412137:C:T	2.18895e-13	-1.53225	-0.0895002
125412931	chr8:125412931:C:T	1.06298e-12	-4.92761e-10	-0.0415069
125413018	chr8:125413018:C:T	3.09151e-13	-4.92761e-10	-1.27651
125414007	chr8:125414007:G:A	3.89283e-13	-4.92761e-10	-1.04603
125414403	chr8:125414403:G:C	7.25441e-13	-4.92761e-10	-0.423561
125414543	chr8:125414543:A:G	2.40541e-12	-4.92761e-10	0.775133
125414919	chr8:125414919:C:T	3.43928e-13	-4.92761e-10	-1.16991
125415044	chr8:125415044:G:A	3.42226e-13	-4.92761e-10	-1.17487
125415116	chr8:125415116:T:C	3.67883e-13	-4.92761e-10	-1.10258
125415128	chr8:125415128:G:A	2.28353e-13	-1.57945	-5.85511e-10
125415166	chr8:125415166:C:T	8.95738e-13	-4.92761e-10	-0.212693
125415185	chr8:125415185:A:G	3.27381e-13	-4.92761e-10	-1.21922
125415261	chr8:125415261:G:A	1.81191e-13	-1.67874	-0.132054
125416153	chr8:125416153:T:C	5.49861e-13	-4.92761e-10	-0.700676
125416978	chr8:125416978:C:T	3.19251e-13	-1.05803	-0.186334
125418157	chr8:125418157:G:T	3.10768e-13	-4.92761e-10	-1.27129
125418566	chr8:125418566:G:C	4.74967e-13	-4.92761e-10	-0.847095
125418609	chr8:125418609:C:T	3.31339e-13	-4.92761e-10	-1.2072
125419147	chr8:125419147:A:T	5.18227e-14	-1.9828	-1.07972
125419215	chr8:125419215:C:T	4.9475e-14	-1.94465	-1.16422
125419743	chr8:125419743:T:C	3.03814e-13	-1.21705	-0.0768725
125420452	chr8:125420452:T:G	4.3606e-13	-4.92761e-10	-0.932561
125420803	chr8:125420803:C:T	4.58393e-13	-4.92761e-10	-0.882613
125420818	chr8:125420818:T:C	3.31066e-13	-4.92761e-10	-1.20802
125421083	chr8:125421083:T:C	4.41316e-13	-4.92761e-10	-0.92058
125421141	chr8:125421141:T:C	8.88004e-14	-1.65002	-0.87393
125421347	chr8:125421347:G:A	1.03633e-13	-1.77252	-0.596971
125421825	chr8:125421825:G:A	4.82883e-14	-1.92842	-1.20474
125422037	chr8:125422037:T:C	8.57959e-14	-1.29376	-1.26461
125422378	chr8:125422378:T:C	1.66318e-12	-4.92761e-10	0.406146
125423421	chr8:125423421:T:C	1.10024e-13	-1.37361	-0.936032
125423463	chr8:125423463:G:T	1.78377e-13	-1.93289	0.106448
125423502	chr8:125423502:G:A	3.67085e-13	0.183955	-1.2887
125423541	chr8:125423541:A:T	5.62191e-14	-1.69887	-1.28221
125425014	chr8:125425014:G:A	3.01574e-13	-4.92761e-10	-1.30133
125425286	chr8:125425286:C:T	8.47878e-14	-1.94719	-0.622996
125425318	chr8:125425318:C:T	4.44757e-13	0.384456	-1.29727
125425785	chr8:125425785:C:T	7.10397e-14	-1.94918	-0.797917
125425809	chr8:125425809:G:T	1.04852e-12	-1.35417	1.29896
125425899	chr8:125425899:T:C	1.70734e-12	-0.668782	1.10113
125426084	chr8:125426084:A:T	4.73496e-13	-4.92761e-10	-0.850197
125426323	chr8:125426323:C:G	3.48291e-13	0.113931	-1.27123
125426664	chr8:125426664:G:A	6.3826e-13	-4.92761e-10	-0.551595
125427087	chr8:125427087:A:C	8.79484e-14	-1.88176	-0.651831
125427170	chr8:125427170:T:C	4.06993e-13	-0.511155	-0.490389
125427341	chr8:125427341:C:T	4.56466e-13	-4.92761e-10	-0.886826
125427590	chr8:125427590:G:A	3.31207e-13	-4.92761e-10	-1.2076
125427648	chr8:125427648:A:G	5.24612e-13	-4.92761e-10	-0.747682
125428077	chr8:125428077:A:G	3.06812e-13	-1.28411	-5.85511e-10
125428488	chr8:125428488:C:T	3.03258e-13	-1.29576	-5.85511e-10
125428625	chr8:125428625:C:T	4.9514e-13	-0.8055	-5.85511e-10
125428660	chr8:125428660:G:A	4.9029e-14	-1.95706	-1.16087
125429823	chr8:125429823:C:G	5.48716e-14	-1.9811	-1.02425
125430107	chr8:125430107:G:A	3.2157e-13	-1.23713	-5.85511e-10
125430393	chr8:125430393:C:G	1.39024e-13	-1.17025	-0.905448
125430484	chr8:125430484:C:T	6.34117e-14	-1.95801	-0.902687
125430546	chr8:125430546:G:C	4.5463e-13	0.0332458	-0.924102
125430692	chr8:125430692:T:C	6.11409e-13	-1.32471	0.730131
125430968	chr8:125430968:C:T	3.36202e-13	-4.92761e-10	-1.19263
125431106	chr8:125431106:C:T	5.59402e-14	-1.88226	-1.1038
125431292	chr8:125431292:G:T	4.36325e-14	-1.94902	-1.28551
125431297	chr8:125431297:G:T	3.22819e-13	-1.23325	-5.85511e-10
125431402	chr8:125431402:C:T	2.0005e-12	-4.92761e-10	0.590812
125431521	chr8:125431521:A:G	2.63774e-12	-4.92761e-10	0.867335
125431767	chr8:125431767:A:G	4.12933e-13	-4.92761e-10	-0.987057
125432221	chr8:125432221:C:T	1.01533e-13	-1.81054	-0.579418
125432546	chr8:125432546:G:A	8.19711e-13	-0.464819	0.163429
125433058	chr8:125433058:G:A	2.55386e-12	-4.92761e-10	0.83502
125433657	chr8:125433657:G:A	5.65261e-14	-1.88396	-1.09168
125433680	chr8:125433680:T:A	3.94234e-13	-4.92761e-10	-1.0334
125433811	chr8:125433811:C:T	1.13985e-12	-4.92761e-10	0.0283067
125433956	chr8:125433956:G:A	7.31405e-14	-1.42104	-1.29692
125434063	chr8:125434063:C:T	3.04471e-13	-4.92761e-10	-1.29176
125434681	chr8:125434681:C:T	1.03307e-12	-4.92761e-10	-0.0700506
125435101	chr8:125435101:G:C	1.21019e-12	-4.92761e-10	0.0881921
125435231	chr8:125435231:G:A	5.95291e-12	2.95293	-1.27164
125435442	chr8:125435442:A:T	2.31975e-13	-1.56371	-5.85511e-10
125435481	chr8:125435481:A:C	2.85706e-13	-1.69333	0.337951
125435602	chr8:125435602:C:G	2.98458e-13	-0.870388	-0.441324
125435695	chr8:125435695:A:C	4.48869e-13	-4.92761e-10	-0.90361
125436432	chr8:125436432:G:T	1.64886e-12	-4.92761e-10	0.397498
125436547	chr8:125436547:G:A	1.86091e-13	-0.915788	-0.868319
125436603	chr8:125436603:C:T	7.94712e-14	-1.45101	-1.18393
125437336	chr8:125437336:A:G	3.03697e-13	-4.92761e-10	-1.29431
125437593	chr8:125437593:G:A	3.64274e-13	-4.92761e-10	-1.11244
125438038	chr8:125438038:T:C	6.13462e-13	-4.92761e-10	-0.591223
125438570	chr8:125438570:C:T	9.54449e-13	-4.92761e-10	-0.149207
125438667	chr8:125438667:C:T	6.52657e-12	-4.92761e-10	1.7733
125438990	chr8:125438990:T:C	3.33066e-13	-4.92761e-10	-1.202
125439617	chr8:125439617:G:C	3.02369e-13	-4.92761e-10	-1.29869
125440189	chr8:125440189:A:G	1.06895e-12	-4.92761e-10	-0.0359067
125440202	chr8:125440202:A:G	3.16033e-13	-4.92761e-10	-1.25449
125440205	chr8:125440205:A:T	3.60378e-13	-4.92761e-10	-1.12319
125440267	chr8:125440267:T:C	1.66342e-13	-1.08305	-0.813246
125441142	chr8:125441142:T:C	3.4673e-13	-4.92761e-10	-1.16179
125441153	chr8:125441153:AT:A	6.43718e-13	-4.92761e-10	-0.54308
125441363	chr8:125441363:A:G	2.36968e-13	-1.54242	-5.85511e-10
125441905	chr8:125441905:A:G	3.23152e-13	-4.92761e-10	-1.23222
125442131	chr8:125442131:C:T	3.49795e-12	-4.92761e-10	1.14959
125442145	chr8:125442145:C:T	9.99823e-13	-4.92761e-10	-0.102763
125442298	chr8:125442298:C:T	3.19151e-13	-4.92761e-10	-1.24468
125442361	chr8:125442361:C:A	2.23417e-13	-1.06565	-0.535653
125442467	chr8:125442467:C:G	4.15957e-13	-0.979758	-5.85511e-10
125442715	chr8:125442715:C:T	1.42996e-12	-4.92761e-10	0.255062
125443323	chr8:125443323:T:C	3.13656e-13	-4.92761e-10	-1.26204
125443598	chr8:125443598:G:A	4.80417e-13	-4.92761e-10	-0.835686
125443799	chr8:125443799:G:A	3.10219e-13	-4.92761e-10	-1.27306
125443823	chr8:125443823:A:G	1.25845e-12	-4.92761e-10	0.127298
125443825	chr8:125443825:A:T	1.25845e-12	-4.92761e-10	0.127298
125444305	chr8:125444305:C:T	3.02531e-13	-4.92761e-10	-1.29816
125444409	chr8:125444409:A:G	3.17279e-13	-4.92761e-10	-1.25056
125444675	chr8:125444675:C:A	3.01219e-13	-4.92761e-10	-1.3025
125445173	chr8:125445173:GC:G	1.46872e-12	0.281805	-5.85511e-10
125445311	chr8:125445311:A:G	1.18977e-07	10.8709	0.713239
125445577	chr8:125445577:C:G	3.10172e-13	-4.92761e-10	-1.27321
125445684	chr8:125445684:A:T	8.06768e-13	-4.92761e-10	-0.317305
125446186	chr8:125446186:T:C	3.19622e-13	-4.92761e-10	-1.2432
125446229	chr8:125446229:G:A	3.01311e-13	-4.92761e-10	-1.3022
125446309	chr8:125446309:G:T	2.02728e-12	-4.92761e-10	0.60411
125446517	chr8:125446517:A:G	4.98074e-13	-4.92761e-10	-0.799593
125447108	chr8:125447108:C:T	1.35325e-12	-4.92761e-10	0.199927
125447720	chr8:125447720:A:G	1.43769e-11	3.58812	-1.02509
125447748	chr8:125447748:G:A	9.86319e-09	9.38772	-0.293738
125447759	chr8:125447759:T:C	3.16465e-13	-4.92761e-10	-1.25313
125447781	chr8:125447781:T:C	3.23389e-12	-4.92761e-10	1.0711
125448293	chr8:125448293:A:G	4.53779e-08	10.1088	0.511396
125448486	chr8:125448486:A:G	7.19845e-13	-4.92761e-10	-0.431305
125448591	chr8:125448591:C:A	4.43539e-13	-4.92761e-10	-0.915555
125448709	chr8:125448709:G:A	1.04534e-12	-4.92761e-10	-0.05824
125449370	chr8:125449370:A:G	4.02999e-13	-4.92761e-10	-1.01141
125449456	chr8:125449456:A:T	3.42942e-11	-4.92761e-10	3.43239
125449497	chr8:125449497:A:G	2.35321e-11	3.62576	-0.569979
125449795	chr8:125449795:AT:A	4.86388e-13	0.479071	-1.30241
125449828	chr8:125449828:A:G	4.08207e-13	0.303884	-1.30245
125450358	chr8:125450358:G:T	1.03455e-11	2.23396	-5.85511e-10
125450456	chr8:125450456:C:T	3.28309e-13	-4.92761e-10	-1.21639
125450502	chr8:125450502:C:T	9.08961e-12	-4.92761e-10	2.10455
125450610	chr8:125450610:C:G	1.56725e-12	-4.92761e-10	0.346734
125450756	chr8:125450756:A:T	3.20627e-13	-4.92761e-10	-1.24006
125451123	chr8:125451123:G:A	3.71012e-10	6.56636	-0.752716
125451138	chr8:125451138:T:C	3.74601e-13	-4.92761e-10	-1.08448
125451377	chr8:125451377:A:G	3.30982e-13	-4.92761e-10	-1.20828
125451458	chr8:125451458:G:A	2.27429e-08	10.32	-0.39055
125451684	chr8:125451684:A:T	1.83061e-12	-4.92761e-10	0.502062
125452146	chr8:125452146:T:C	4.09297e-14	-2.01275	-1.28574
125452578	chr8:125452578:C:T	2.36998e-09	7.71476	-0.046707
125452660	chr8:125452660:AT:A	4.70977e-13	-4.92761e-10	-0.855532
125452750	chr8:125452750:G:A	3.52453e-13	-4.92761e-10	-1.14542
125452866	chr8:125452866:A:G	6.40722e-13	-4.92761e-10	-0.547746
125453050	chr8:125453050:G:A	3.86213e-13	-4.92761e-10	-1.05395
125453063	chr8:125453063:C:A	3.45371e-10	6.34202	-0.599982
125453169	chr8:125453169:G:A	8.84464e-13	-4.92761e-10	-0.22536
125453677	chr8:125453677:C:T	1.4779e-13	-2.01455	-5.85511e-10
125453856	chr8:125453856:T:C	7.06117e-08	10.673	0.389408
125453964	chr8:125453964:A:T	6.42713e-13	-4.92761e-10	-0.544642
125454255	chr8:125454255:G:A	8.64248e-13	-4.92761e-10	-0.248482
125454844	chr8:125454844:G:T	5.38551e-10	6.78963	-0.603333
125455054	chr8:125455054:G:A	3.03732e-13	-4.92761e-10	-1.2942
125455284	chr8:125455284:T:C	1.5466e-12	-4.92761e-10	0.333475
125455553	chr8:125455553:A:G	7.60633e-13	-4.92761e-10	-0.376189
125455870	chr8:125455870:C:T	3.89853e-13	-4.92761e-10	-1.04457
125456353	chr8:125456353:C:G	7.00911e-13	-4.92761e-10	-0.457961
125456446	chr8:125456446:C:T	3.41377e-12	-4.92761e-10	1.12523
125456753	chr8:125456753:C:T	3.59558e-13	-4.92761e-10	-1.12547
125456908	chr8:125456908:C:T	3.67446e-13	-4.92761e-10	-1.10376
125457066	chr8:125457066:A:G	6.37706e-10	6.13747	0.217821
125457080	chr8:125457080:A:G	2.34122e-12	-4.92761e-10	0.748087
125457523	chr8:125457523:C:T	2.20741e-13	-0.310906	-1.30245
125458575	chr8:125458575:A:G	1.92694e-10	6.13871	-0.980197
125458589	chr8:125458589:C:T	2.2319e-07	11.4605	0.75269
125459032	chr8:125459032:G:A	4.51506e-13	-4.92761e-10	-0.897752
125459073	chr8:125459073:C:T	3.05991e-13	-0.33709	-0.949695
125459335	chr8:125459335:A:G	2.26981e-13	-0.299803	-1.28567
125459528	chr8:125459528:T:C	4.52701e-13	-4.92761e-10	-0.895108
125459726	chr8:125459726:G:A	3.10251e-13	-4.92761e-10	-1.27296
125459798	chr8:125459798:C:T	3.07787e-13	-4.92761e-10	-1.28093
125459870	chr8:125459870:T:C	9.91116e-13	-4.92761e-10	-0.11151
125459893	chr8:125459893:G:A	2.36689e-11	4.05014	-0.988568
125460245	chr8:125460245:A:G	1.03799e-10	5.79794	-1.25806
125460429	chr8:125460429:A:C	3.04921e-13	-4.92761e-10	-1.29029
125461250	chr8:125461250:G:A	7.66995e-13	-4.92761e-10	-0.36786
125461257	chr8:125461257:C:T	7.99823e-08	10.9642	0.22273
125461323	chr8:125461323:T:C	1.58816e-07	11.4233	0.449637
125461611	chr8:125461611:C:G	1.91586e-11	-4.92761e-10	2.85017
125461823	chr8:125461823:C:T	1.60158e-12	-0.231532	0.599935
125461924	chr8:125461924:C:T	2.06856e-12	-4.92761e-10	0.624267
125461968	chr8:125461968:C:T	3.45754e-13	-4.92761e-10	-1.16461
125462064	chr8:125462064:G:A	3.22255e-11	4.66188	-1.29171
125462114	chr8:125462114:G:A	5.25889e-13	0.312064	-1.05732
125462131	chr8:125462131:G:A	3.24915e-13	-4.92761e-10	-1.22678
125462146	chr8:125462146:G:A	1.40231e-12	-4.92761e-10	0.235533
125462163	chr8:125462163:T:G	6.82188e-14	-1.51348	-1.27414
125462332	chr8:125462332:G:A	3.01266e-13	-4.92761e-10	-1.30235
125462834	chr8:125462834:G:A	3.76755e-13	-4.92761e-10	-1.07874
125463528	chr8:125463528:A:G	1.98248e-05	17.6237	-0.9238
125464455	chr8:125464455:C:G	1.58318e-13	-1.91178	-0.033954
125464521	chr8:125464521:T:C	3.07584e-13	-4.92761e-10	-1.28159
125464631	chr8:125464631:T:C	0.255335	24.9071	1.2562
125464874	chr8:125464874:G:C	2.11702e-12	0.647423	-5.85511e-10
125464911	chr8:125464911:C:T	2.06143e-09	8.27943	-0.750864
125465234	chr8:125465234:T:C	2.93009e-05	17.9798	-0.889239
125465255	chr8:125465255:C:T	3.15376e-05	18.0616	-0.897475
125465517	chr8:125465517:G:A	2.27257e-05	17.7401	-0.903712
125466108	chr8:125466108:A:C	0.0310087	24.5003	-0.445313
125466208	chr8:125466208:T:C	0.236805	24.7132	1.37476
125466402	chr8:125466402:A:G	2.28978e-09	8.15046	-0.516836
125466503	chr8:125466503:A:G	0.0329363	24.5606	-0.445313
125466516	chr8:125466516:A:G	3.44244e-09	6.14662	1.89473
125466886	chr8:125466886:C:T	2.64904e-12	-0.653079	1.52469
125467073	chr8:125467073:G:A	0.0401806	24.7165	-0.402396
125467120	chr8:125467120:C:T	0.181462	24.4376	1.38417
125467167	chr8:125467167:A:G	2.51327e-12	-0.705689	1.52469
125467280	chr8:125467280:T:C	5.6577e-12	-2.00913	3.63956
125467787	chr8:125467787:G:A	5.64787e-13	-1.91961	1.24572
125467846	chr8:125467846:G:A	0.0637089	24.7155	0.0594615
125467851	chr8:125467851:G:A	5.89365e-14	-1.96711	-0.966775
125468085	chr8:125468085:T:C	5.62176e-14	-1.95171	-1.0294
125468125	chr8:125468125:C:T	1.49844e-08	6.7668	2.74538
125468270	chr8:125468270:TTTTTGAGATGCACCCATGTTTTTGTGTATACTAGCATC:T	0.0307032	24.4542	-0.409186
125468458	chr8:125468458:A:G	0.0273507	24.1661	-0.23664
125468623	chr8:125468623:G:A	5.52763e-13	-4.92761e-10	-0.695411
125468703	chr8:125468703:G:A	2.36819e-12	-0.797401	1.55694
125468730	chr8:125468730:G:A	3.53118e-10	6.66938	-0.905167
125468819	chr8:125468819:A:G	1.82214e-12	0.497423	-5.85511e-10
125469228	chr8:125469228:C:T	1.54941e-13	-2.00029	0.0329964
125469233	chr8:125469233:A:T	3.61536e-10	6.70849	-0.920713
125469452	chr8:125469452:C:T	3.57568e-10	6.67119	-0.894451
125469505	chr8:125469505:A:G	0.0188287	23.9009	-0.344836
125469710	chr8:125469710:A:G	3.70313e-10	6.70937	-0.897608
125469819	chr8:125469819:G:A	7.03621e-13	-4.92761e-10	-0.454102
125469835	chr8:125469835:A:G	0.00303669	23.0054	-1.27394
125470080	chr8:125470080:A:G	3.41611e-13	-4.92761e-10	-1.17667
125470507	chr8:125470507:A:G	1.8996e-12	-4.92761e-10	0.539059
125470688	chr8:125470688:A:G	2.56575e-10	6.48423	-1.0394
125470691	chr8:125470691:G:A	2.31154e-12	-0.665727	1.40106
125470898	chr8:125470898:C:T	3.14838e-09	6.46416	1.4879
125470990	chr8:125470990:T:C	3.18287e-13	-4.92761e-10	-1.24739
125471148	chr8:125471148:A:AT	4.39499e-09	6.3709	1.91473
125471159	chr8:125471159:G:A	4.6758e-13	-4.92761e-10	-0.862772
125471585	chr8:125471585:G:A	2.82317e-11	3.23786	-5.85511e-10
125471658	chr8:125471658:G:A	5.08779e-13	-1.68329	0.904958
125472034	chr8:125472034:T:G	1.79594e-10	6.15165	-1.06354
125472221	chr8:125472221:C:T	2.4405e-10	6.10443	-0.709648
125472284	chr8:125472284:T:G	2.60411e-09	7.64233	0.119935
125472347	chr8:125472347:C:T	3.09321e-13	-4.92761e-10	-1.27596
125472386	chr8:125472386:C:T	9.72872e-13	-4.92761e-10	-0.130089
125472430	chr8:125472430:G:C	4.57631e-13	-4.92761e-10	-0.884277
125472467	chr8:125472467:G:A	4.86137e-09	6.38533	2.00116
125472490	chr8:125472490:C:T	9.53664e-13	-4.92761e-10	-0.15003
125472533	chr8:125472533:C:T	8.14797e-13	-4.92761e-10	-0.307402
125472655	chr8:125472655:G:A	5.66428e-13	0.507475	-1.17847
125472755	chr8:125472755:C:T	3.25785e-13	-4.92761e-10	-1.2241
125472883	chr8:125472883:C:T	1.6224e-12	-4.92761e-10	0.381319
125473041	chr8:125473041:G:A	2.83394e-09	6.43397	1.41287
125473052	chr8:125473052:T:A	0.00390899	23.284	-1.30002
125473054	chr8:125473054:T:C	1.79981e-09	8.44137	-1.04851
125473225	chr8:125473225:A:G	2.94069e-10	6.07184	-0.490613
125473293	chr8:125473293:G:A	5.70612e-12	-1.25606	2.89501
125473658	chr8:125473658:C:T	4.81208e-13	-4.92761e-10	-0.834041
125473756	chr8:125473756:G:A	3.01598e-13	-4.92761e-10	-1.30125
125473820	chr8:125473820:C:T	4.28109e-13	-4.92761e-10	-0.950964
125473875	chr8:125473875:C:T	3.65671e-09	6.50579	1.59595
125473903	chr8:125473903:T:C	5.52623e-09	6.59391	1.92076
125473922	chr8:125473922:A:G	3.017e-13	-4.92761e-10	-1.30091
125474045	chr8:125474045:T:G	3.04197e-09	6.48831	1.42936
125474167	chr8:125474167:A:G	0.00443033	23.3948	-1.28562
125474664	chr8:125474664:A:G	6.34671e-09	6.63075	2.02236
125474883	chr8:125474883:G:A	3.58946e-13	-4.92761e-10	-1.12717
125474885	chr8:125474885:C:T	8.11887e-13	-4.92761e-10	-0.31098
125475042	chr8:125475042:C:T	2.3045e-13	-1.94287	0.372557
125475092	chr8:125475092:T:A	2.43822e-12	-1.86195	2.65063
125475207	chr8:125475207:G:T	4.29205e-13	-4.92761e-10	-0.948407
125475517	chr8:125475517:G:A	3.01598e-13	-4.92761e-10	-1.30125
125475993	chr8:125475993:C:T	0.0073387	23.8936	-1.27978
125476008	chr8:125476008:C:T	0.00763007	23.9278	-1.27504
125476095	chr8:125476095:T:C	3.28768e-13	-4.92761e-10	-1.21499
125476332	chr8:125476332:T:C	4.03763e-09	6.43055	1.77028
125476374	chr8:125476374:G:A	1.07555e-12	-4.92761e-10	-0.0297556
125476423	chr8:125476423:C:G	6.42584e-13	-4.92761e-10	-0.544844
125476465	chr8:125476465:ATTG:A	3.3276e-10	6.4208	-0.715962
125476572	chr8:125476572:G:A	2.00322e-13	-1.96975	0.259335
125476688	chr8:125476688:A:G	1.99433e-06	15.2294	-0.826156
125477006	chr8:125477006:G:A	7.03451e-13	-1.93305	1.47871
125477039	chr8:125477039:G:A	3.90587e-13	-4.92761e-10	-1.04269
125477269	chr8:125477269:G:A	1.58584e-12	-4.92761e-10	0.358528
125478488	chr8:125478488:C:T	1.38964e-13	-0.800578	-1.27555
125478730	chr8:125478730:A:T	0.0529704	25.1425	-0.552088
125478769	chr8:125478769:T:TG	3.28014e-11	4.12737	-0.739485
125478798	chr8:125478798:G:A	3.08621e-13	-4.92761e-10	-1.27823
125478919	chr8:125478919:C:T	4.37563e-13	-1.68171	0.752588
125479140	chr8:125479140:G:A	1.07165e-12	-4.92761e-10	-0.0333848
125479491	chr8:125479491:G:T	0.00188564	21.3146	-0.0596232
125479494	chr8:125479494:C:T	3.06948e-13	-4.92761e-10	-1.28366
125479950	chr8:125479950:G:A	4.85186e-13	-4.92761e-10	-0.82581
125480206	chr8:125480206:T:C	4.3199e-13	-0.225525	-0.716414
125480557	chr8:125480557:AT:A	2.89833e-08	9.67264	0.499244
125480843	chr8:125480843:G:A	1.70569e-08	9.19114	0.450582
125480889	chr8:125480889:A:G	6.53651e-13	-0.0880853	-0.439683
125481191	chr8:125481191:C:T	5.98297e-13	-4.92761e-10	-0.616254
125481447	chr8:125481447:G:A	4.21913e-13	-4.92761e-10	-0.965541
125481504	chr8:125481504:A:G	5.29357e-09	8.28184	0.189818
125481615	chr8:125481615:C:T	3.84102e-12	-4.92761e-10	1.24315
125482075	chr8:125482075:A:G	7.61154e-09	5.75608	3.07876
125482320	chr8:125482320:C:T	5.87269e-13	-0.27193	-0.362928
125482522	chr8:125482522:A:G	2.75606e-13	-0.386232	-1.00514
125482715	chr8:125482715:G:A	3.83246e-12	-4.92761e-10	1.24092
125482927	chr8:125482927:T:C	6.16553e-13	-0.239841	-0.346356
125483150	chr8:125483150:A:T	4.02836e-13	-4.92761e-10	-1.01181
125483251	chr8:125483251:C:G	1.60761e-13	-1.93042	-5.85511e-10
125483301	chr8:125483301:T:G	1.27604e-11	2.44376	-5.85511e-10
125483343	chr8:125483343:T:C	6.87029e-13	-0.157675	-0.320289
125483553	chr8:125483553:G:A	6.27997e-14	-1.58322	-1.28718
125483683	chr8:125483683:G:A	7.28418e-13	-0.17652	-0.242946
125483803	chr8:125483803:C:T	6.39214e-14	-1.55997	-1.29272
125484491	chr8:125484491:G:A	3.92028e-13	-1.03901	-5.85511e-10
125484683	chr8:125484683:C:T	3.02769e-12	0.641425	0.363788
125484961	chr8:125484961:G:GT	1.84033e-11	-4.92761e-10	2.80994
125485260	chr8:125485260:TG:T	1.62875e-12	-4.92761e-10	0.385225
125485279	chr8:125485279:C:T	2.74612e-11	-4.92761e-10	3.21019
125485313	chr8:125485313:T:C	5.95377e-13	-4.92761e-10	-0.621146
125485329	chr8:125485329:C:T	3.31368e-13	-4.92761e-10	-1.20711
125485664	chr8:125485664:A:G	3.01406e-13	-4.92761e-10	-1.30188
125486409	chr8:125486409:A:G	4.27422e-13	-4.92761e-10	-0.952569
125486445	chr8:125486445:G:A	1.49304e-13	-2.00436	-5.85511e-10
125486638	chr8:125486638:T:C	4.53544e-13	-4.92761e-10	-0.893249
125487116	chr8:125487116:TC:T	3.01814e-13	-4.92761e-10	-1.30053
125487187	chr8:125487187:C:G	2.25883e-09	7.58878	0.0312346
125487301	chr8:125487301:C:G	2.86668e-13	-1.35202	-5.85511e-10
125487421	chr8:125487421:G:T	3.40063e-13	-4.92761e-10	-1.18121
125487636	chr8:125487636:G:A	6.75735e-10	6.1558	0.257418
125487651	chr8:125487651:G:A	3.03212e-13	-4.92761e-10	-1.29591
125487789	chr8:125487789:C:G	0.00027941	20.4329	-1.08731
125487930	chr8:125487930:G:A	6.83617e-12	-4.92761e-10	1.81964
125488016	chr8:125488016:T:A	3.40063e-13	-4.92761e-10	-1.18121
125488108	chr8:125488108:C:G	3.88019e-07	11.4204	1.34584
125488746	chr8:125488746:A:G	4.58897e-13	-4.92761e-10	-0.881516
125488935	chr8:125488935:T:C	4.21018e-09	8.08	0.162678
125489095	chr8:125489095:CA:C	1.1273e-11	2.43842	-0.118598
125489136	chr8:125489136:G:A	7.6602e-13	-4.92761e-10	-0.369132
125489286	chr8:125489286:G:A	1.13569e-11	2.44029	-0.113047
125489588	chr8:125489588:A:G	3.02386e-13	-4.92761e-10	-1.29864
125489822	chr8:125489822:G:A	4.09418e-13	-4.92761e-10	-0.995605
125489969	chr8:125489969:T:C	3.88293e-13	-4.92761e-10	-1.04858
125490061	chr8:125490061:G:A	2.52892e-12	0.825207	-5.85511e-10
125490131	chr8:125490131:A:G	3.15101e-13	-4.92761e-10	-1.25745
125490220	chr8:125490220:C:A	3.40165e-13	-4.92761e-10	-1.18091
125490284	chr8:125490284:A:G	2.09369e-07	11.6214	0.52791
125490384	chr8:125490384:T:C	5.51158e-13	-4.92761e-10	-0.698319
125490428	chr8:125490428:A:G	9.56052e-12	-4.92761e-10	2.15506
125490946	chr8:125490946:G:A	3.11051e-13	-4.92761e-10	-1.27038
125491373	chr8:125491373:G:A	4.65634e-13	-4.92761e-10	-0.866942
125491673	chr8:125491673:G:A	9.00942e-08	11.5695	-0.263459
125491690	chr8:125491690:G:A	4.90999e-13	-4.92761e-10	-0.813899
125491702	chr8:125491702:G:A	1.13522e-12	-4.92761e-10	0.0242407
125491858	chr8:125491858:G:A	2.16667e-12	-4.92761e-10	0.670606
125491878	chr8:125491878:G:A	8.14647e-13	-4.92761e-10	-0.307586
125492114	chr8:125492114:CCACCGTCACCACCACCACCACCACCACCACCAT:C	6.31825e-10	6.34603	-5.85511e-10
125492141	chr8:125492141:CCACCAT:C	3.68706e-12	-4.92761e-10	1.20224
125492152	chr8:125492152:A:G	2.92323e-12	1.96039	-0.990285
125492484	chr8:125492484:T:C	5.32571e-11	2.63328	1.23927
125492904	chr8:125492904:T:C	3.02778e-13	-4.92761e-10	-1.29734
125493463	chr8:125493463:T:C	4.38565e-10	4.81122	1.1697
125493611	chr8:125493611:G:A	3.66279e-13	-4.92761e-10	-1.10695
125493695	chr8:125493695:T:G	5.3105e-13	-4.92761e-10	-0.735484
125493898	chr8:125493898:C:T	6.97073e-08	11.1321	-0.0826292
125494068	chr8:125494068:G:A	3.91865e-13	-4.92761e-10	-1.03942
125494128	chr8:125494128:T:C	3.01644e-13	-4.92761e-10	-1.30109
125494452	chr8:125494452:G:A	9.40566e-05	18.902	-0.645155
125494618	chr8:125494618:C:T	1.6654e-12	1.67738	-1.26991
125494624	chr8:125494624:C:T	8.48191e-13	-4.92761e-10	-0.267235
125494706	chr8:125494706:A:G	3.07028e-13	-4.92761e-10	-1.2834
125494856	chr8:125494856:G:A	1.4937e-13	-0.701392	-1.30252
125495035	chr8:125495035:G:T	4.19777e-13	-4.92761e-10	-0.970618
125495066	chr8:125495066:T:C	4.3934e-09	7.50523	0.780041
125495147	chr8:125495147:C:A	5.88372e-09	7.71143	0.865927
125495299	chr8:125495299:G:A	3.74493e-13	-4.92761e-10	-1.08477
125495697	chr8:125495697:G:A	3.076e-13	-4.92761e-10	-1.28154
125495783	chr8:125495783:C:T	8.03592e-10	4.24591	2.3406
125496002	chr8:125496002:G:A	4.37614e-13	-4.92761e-10	-0.929003
125496301	chr8:125496301:G:A	3.01213e-13	-4.92761e-10	-1.30252
125496504	chr8:125496504:G:A	1.94482e-12	1.85437	-1.29179
125496793	chr8:125496793:TG:T	1.50461e-12	-4.92761e-10	0.30595
125496809	chr8:125496809:A:G	1.35184e-10	5.99571	-1.19166
125497001	chr8:125497001:T:C	7.56832e-13	-4.92761e-10	-0.3812
125497937	chr8:125497937:T:A	5.01267e-13	-4.92761e-10	-0.793202
125498096	chr8:125498096:A:G	1.33918e-12	0.613977	-0.424505
125498229	chr8:125498229:T:C	3.92178e-13	-4.92761e-10	-1.03863
125498284	chr8:125498284:A:T	8.08905e-13	-4.92761e-10	-0.314659
125498332	chr8:125498332:C:T	1.08414e-12	-4.92761e-10	-0.0218033
125498500	chr8:125498500:T:C	3.36765e-13	-4.92761e-10	-1.19096
125498807	chr8:125498807:GA:G	4.37467e-13	-4.92761e-10	-0.929341
125499271	chr8:125499271:T:C	3.28312e-13	-4.92761e-10	-1.21638
125500174	chr8:125500174:G:A	6.50846e-13	-4.92761e-10	-0.532068
125500218	chr8:125500218:C:T	7.30466e-12	-4.92761e-10	1.88593
125500300	chr8:125500300:A:G	7.3728e-12	-4.92761e-10	1.89521
125500516	chr8:125500516:T:C	3.24432e-13	-4.92761e-10	-1.22827
125500667	chr8:125500667:T:C	3.28789e-13	-4.92761e-10	-1.21492
125500947	chr8:125500947:A:T	4.42108e-13	-4.92761e-10	-0.918788
125500988	chr8:125500988:G:A	3.46704e-13	-4.92761e-10	-1.16187
125501088	chr8:125501088:C:T	7.46888e-12	2.17552	-0.267365
125501476	chr8:125501476:G:A	1.93255e-13	-1.74633	-5.85511e-10
125501958	chr8:125501958:C:T	9.13925e-13	-4.92761e-10	-0.192592
125502315	chr8:125502315:A:T	8.55717e-13	-4.92761e-10	-0.258402
125502325	chr8:125502325:T:C	1.61246e-12	-4.92761e-10	0.375177
125502428	chr8:125502428:C:T	3.73251e-13	-4.92761e-10	-1.08809
125502434	chr8:125502434:T:C	1.64761e-13	-0.666861	-1.23899
125502613	chr8:125502613:C:T	4.35652e-13	-4.92761e-10	-0.933497
125502959	chr8:125502959:G:A	9.18017e-14	-1.86155	-0.629157
125503507	chr8:125503507:A:G	1.96674e-11	2.87638	-5.85511e-10
125503882	chr8:125503882:TAC:T	1.51919e-13	-1.987	-5.85511e-10
125503955	chr8:125503955:A:G	1.6468e-13	-1.61549	-0.29085
125504269	chr8:125504269:A:G	5.10199e-14	-1.82959	-1.24854
125504282	chr8:125504282:G:A	1.27724e-12	-4.92761e-10	0.142113
125504391	chr8:125504391:G:A	2.64445e-13	-1.43271	-5.85511e-10
125504746	chr8:125504746:T:C	1.53664e-13	-1.70779	-0.267781
125504895	chr8:125504895:T:C	4.84274e-13	-4.92761e-10	-0.82769
125504949	chr8:125504949:A:G	3.74846e-13	-1.95036	0.866538
125504966	chr8:125504966:A:G	2.65147e-13	-1.43005	-5.85511e-10
125505785	chr8:125505785:T:C	2.48142e-13	-1.68936	0.193019
125506455	chr8:125506455:T:C	5.19168e-13	-4.92761e-10	-0.758113
125506684	chr8:125506684:T:G	1.34545e-12	-4.92761e-10	0.194144
125506908	chr8:125506908:CA:C	2.06677e-13	-1.67918	-5.85511e-10
125507165	chr8:125507165:T:C	7.59865e-14	-2.0017	-0.67809
125507177	chr8:125507177:G:A	3.01202e-13	-4.92761e-10	-1.30256
125507340	chr8:125507340:C:T	1.34539e-11	-4.92761e-10	2.49668
125507429	chr8:125507429:C:T	3.01378e-13	-1.30198	-5.85511e-10
125507578	chr8:125507578:C:T	6.25971e-13	-4.92761e-10	-0.571037
125507766	chr8:125507766:G:A	3.71367e-13	-1.09315	-5.85511e-10
125508135	chr8:125508135:A:G	4.45066e-14	-1.97844	-1.23627
125508302	chr8:125508302:G:A	1.39885e-13	-0.817993	-1.25153
125509223	chr8:125509223:A:G	7.96769e-14	-1.38864	-1.24372
125509280	chr8:125509280:T:C	8.0018e-13	-4.92761e-10	-0.325504
125509501	chr8:125509501:T:C	3.8049e-13	-4.92761e-10	-1.06888
125509565	chr8:125509565:G:A	3.29523e-13	-4.92761e-10	-1.21269
125509601	chr8:125509601:A:G	4.19672e-13	-4.92761e-10	-0.970869
125509698	chr8:125509698:TA:T	3.73893e-13	-4.92761e-10	-1.08637
125510267	chr8:125510267:C:T	4.08264e-13	-4.92761e-10	-0.998427
125510959	chr8:125510959:G:A	1.50016e-12	-4.92761e-10	0.302983
125511281	chr8:125511281:C:T	5.43247e-12	2.8507	-1.26089
125511670	chr8:125511670:G:C	4.46025e-13	-4.92761e-10	-0.909965
125511861	chr8:125511861:G:A	5.58755e-13	-4.92761e-10	-0.68463
125511986	chr8:125511986:C:G	3.13358e-13	-4.92761e-10	-1.26299
125512006	chr8:125512006:A:G	3.53877e-13	-4.92761e-10	-1.14139
125512346	chr8:125512346:GAGA:G	8.1303e-13	-4.92761e-10	-0.309573
125512754	chr8:125512754:T:G	5.18564e-14	-1.76032	-1.30155
125512793	chr8:125512793:G:A	5.14785e-14	-1.96609	-1.10308
125512829	chr8:125512829:C:T	1.15148e-12	-4.92761e-10	0.0384607
125513572	chr8:125513572:A:G	8.41193e-14	-1.73354	-0.844567
125513687	chr8:125513687:C:T	6.14103e-14	-2.01051	-0.882252
125513817	chr8:125513817:G:A	6.42533e-14	-1.97209	-0.87542
125514444	chr8:125514444:T:C	2.83107e-13	-1.93809	0.573572
125514592	chr8:125514592:A:G	6.81552e-14	-1.49897	-1.28958
125514632	chr8:125514632:C:T	1.16213e-12	-4.92761e-10	0.0476701
125515092	chr8:125515092:C:T	1.67047e-13	-1.89206	-5.85511e-10
125515762	chr8:125515762:C:T	8.55498e-14	-2.00901	-0.552232
125515839	chr8:125515839:G:A	4.48655e-13	-4.92761e-10	-0.904088
125516071	chr8:125516071:C:T	8.5179e-14	-2.01199	-0.553598
125516369	chr8:125516369:GCT:G	7.0741e-13	-4.92761e-10	-0.448731
125516480	chr8:125516480:A:G	1.49393e-13	-2.00376	-5.85511e-10
125516607	chr8:125516607:T:G	8.80857e-14	-2.00716	-0.52487
125516620	chr8:125516620:C:T	1.37245e-13	-1.64299	-0.445584
125517164	chr8:125517164:G:C	6.43829e-14	-2.00598	-0.839515
125517171	chr8:125517171:T:C	6.74236e-14	-2.01166	-0.787688
125517512	chr8:125517512:A:G	4.15349e-13	-4.92761e-10	-0.981221
125517860	chr8:125517860:A:C	4.00568e-13	-4.92761e-10	-1.01746
125518056	chr8:125518056:T:G	2.14585e-13	-1.64163	-5.85511e-10
125518288	chr8:125518288:C:T	6.82418e-14	-1.99958	-0.787705
125518659	chr8:125518659:C:T	4.68781e-13	-4.92761e-10	-0.860205
125518775	chr8:125518775:C:T	1.56828e-13	-1.95519	-5.85511e-10
125518797	chr8:125518797:G:A	3.49578e-13	-4.92761e-10	-1.15362
125519007	chr8:125519007:G:A	3.24173e-13	-4.92761e-10	-1.22906
125519222	chr8:125519222:C:T	1.41769e-13	-1.19102	-0.865125
125519501	chr8:125519501:T:A	6.83703e-14	-2.0001	-0.785304
125519803	chr8:125519803:A:T	4.06356e-14	-2.0032	-1.30249
125519912	chr8:125519912:G:A	7.37346e-13	-4.92761e-10	-0.407283
125519964	chr8:125519964:A:G	6.83565e-14	-2.00301	-0.782599
125520062	chr8:125520062:T:C	4.04039e-14	-2.00921	-1.3022
125520209	chr8:125520209:G:A	7.52227e-14	-2.00803	-0.681854
125520240	chr8:125520240:G:A	4.01022e-13	-4.92761e-10	-1.01632
125520418	chr8:125520418:G:A	3.35419e-13	-4.92761e-10	-1.19496
125520491	chr8:125520491:C:T	7.10738e-13	-4.92761e-10	-0.444037
125520605	chr8:125520605:T:A	3.4812e-13	-4.92761e-10	-1.15779
125521156	chr8:125521156:C:T	3.91449e-13	-4.92761e-10	-1.04048
125521558	chr8:125521558:T:C	4.35304e-14	-1.98898	-1.24791
125521582	chr8:125521582:T:C	4.34927e-14	-1.98554	-1.25221
125522004	chr8:125522004:A:T	7.23066e-13	-4.92761e-10	-0.426841
125522054	chr8:125522054:T:G	1.76036e-13	-1.83965	-5.85511e-10
125522055	chr8:125522055:T:C	1.7615e-13	-1.83901	-5.85511e-10
125522189	chr8:125522189:G:A	4.13198e-14	-2.00785	-1.28115
125522288	chr8:125522288:A:T	1.71648e-13	-1.86489	-5.85511e-10
125522294	chr8:125522294:A:T	5.36629e-14	-1.83413	-1.19349
125522315	chr8:125522315:A:G	1.5239e-13	-1.9839	-5.85511e-10
125522655	chr8:125522655:T:G	4.26264e-14	-1.97217	-1.28569
125522700	chr8:125522700:C:T	3.91167e-13	-4.92761e-10	-1.04121
125522986	chr8:125522986:G:C	1.69322e-13	-1.87854	-5.85511e-10
125523039	chr8:125523039:C:T	3.21833e-13	-4.92761e-10	-1.23631
125523162	chr8:125523162:G:A	4.07505e-13	-4.92761e-10	-1.00029
125523215	chr8:125523215:G:A	4.83694e-13	-4.92761e-10	-0.828889
125523223	chr8:125523223:T:G	1.71958e-13	-1.86309	-5.85511e-10
125523851	chr8:125523851:C:G	1.73131e-13	-1.85629	-5.85511e-10
125523923	chr8:125523923:G:A	8.07957e-13	-4.92761e-10	-0.315832
125524138	chr8:125524138:T:G	1.72383e-13	-1.86062	-5.85511e-10
125524314	chr8:125524314:T:G	1.74058e-13	-1.85095	-5.85511e-10
125524337	chr8:125524337:T:G	5.36639e-12	1.57757	-5.85511e-10
125524369	chr8:125524369:G:A	6.00645e-14	-1.75032	-1.1646
125524447	chr8:125524447:A:G	1.7387e-13	-1.85203	-5.85511e-10
125524451	chr8:125524451:T:G	1.74197e-13	-1.85016	-5.85511e-10
125524529	chr8:125524529:A:G	4.79046e-14	-1.95923	-1.1819
125524732	chr8:125524732:A:G	1.27407e-13	-1.96595	-0.197002
125524739	chr8:125524739:C:A	4.32437e-13	-4.92761e-10	-0.940905
125524801	chr8:125524801:GT:G	1.74569e-13	-1.84802	-5.85511e-10
125524909	chr8:125524909:G:T	1.74005e-13	-1.85126	-5.85511e-10
125524937	chr8:125524937:C:G	1.61804e-13	-1.86622	-0.0577351
125525115	chr8:125525115:A:G	1.21324e-12	-4.92761e-10	0.0907092
125525170	chr8:125525170:G:A	9.64728e-13	-4.92761e-10	-0.138495
125525328	chr8:125525328:G:A	1.82129e-13	-1.71396	-0.0916686
125525599	chr8:125525599:T:C	1.75101e-13	-1.84498	-5.85511e-10
125526107	chr8:125526107:A:G	5.26182e-13	-4.92761e-10	-0.744693
125526629	chr8:125526629:C:T	3.01209e-13	-4.92761e-10	-1.30254
125526745	chr8:125526745:T:C	1.76465e-13	-1.83722	-5.85511e-10
125526836	chr8:125526836:C:T	3.47231e-13	-4.92761e-10	-1.16035
125527023	chr8:125527023:T:A	5.47468e-14	-1.90201	-1.10561
125527195	chr8:125527195:A:G	5.73453e-14	-2.01523	-0.946021
125527257	chr8:125527257:A:G	2.05285e-13	-1.95907	0.273125
125527643	chr8:125527643:A:G	5.39896e-14	-1.81343	-1.20812
125527809	chr8:125527809:G:A	1.82342e-13	-1.78333	-0.0211306
125527904	chr8:125527904:A:G	1.76422e-13	-1.83746	-5.85511e-10
125527958	chr8:125527958:C:T	6.09232e-14	-1.8626	-1.03813
125528345	chr8:125528345:T:C	4.12484e-14	-1.99507	-1.29566
125528711	chr8:125528711:C:G	2.95914e-12	-4.92761e-10	0.982313
125528750	chr8:125528750:G:T	3.08545e-13	-4.92761e-10	-1.27847
125528848	chr8:125528848:C:G	1.77615e-13	-1.83608	0.00535387
125529241	chr8:125529241:G:A	4.25729e-14	-1.993	-1.26612
125529417	chr8:125529417:A:G	1.40542e-13	-1.00575	-1.05909
125529432	chr8:125529432:T:C	4.09699e-14	-1.99882	-1.29868
125529536	chr8:125529536:T:C	4.8829e-13	-4.92761e-10	-0.819432
125529624	chr8:125529624:A:T	6.68757e-13	-4.92761e-10	-0.50492
125529997	chr8:125529997:C:G	3.47768e-13	-4.92761e-10	-1.15881
125530047	chr8:125530047:GT:G	4.94736e-13	-4.92761e-10	-0.806317
125530134	chr8:125530134:CTT:C	7.30483e-14	-2.00041	-0.718806
125530780	chr8:125530780:C:T	4.34137e-14	-1.99372	-1.24585
125530880	chr8:125530880:A:G	4.34853e-14	-1.99466	-1.24325
125530884	chr8:125530884:T:A	4.25079e-14	-1.99225	-1.26841
125531092	chr8:125531092:C:T	1.71323e-13	-1.86679	-5.85511e-10
125531234	chr8:125531234:G:A	2.25965e-13	-1.38105	-0.208908
125531396	chr8:125531396:T:C	1.73373e-13	-1.8549	-5.85511e-10
125531686	chr8:125531686:C:T	4.27954e-14	-2.00036	-1.25355
125531898	chr8:125531898:G:A	5.96009e-13	-4.92761e-10	-0.620085
125532328	chr8:125532328:A:G	5.17067e-13	-4.92761e-10	-0.762168
125532344	chr8:125532344:G:T	3.87566e-13	-4.92761e-10	-1.05046
125532359	chr8:125532359:C:T	3.0142e-13	-4.92761e-10	-1.30184
125532731	chr8:125532731:T:C	6.35774e-14	-1.67564	-1.18244
125533146	chr8:125533146:G:A	4.07466e-13	-4.92761e-10	-1.00038
125533214	chr8:125533214:G:A	3.27636e-13	-4.92761e-10	-1.21844
125533473	chr8:125533473:A:G	4.22362e-13	-4.92761e-10	-0.964478
125533955	chr8:125533955:T:G	4.75161e-14	-1.8584	-1.29087
125534178	chr8:125534178:G:A	3.31597e-13	-4.92761e-10	-1.20642
125534219	chr8:125534219:C:A	4.76688e-13	-4.92761e-10	-0.843479
125534298	chr8:125534298:C:T	4.61718e-13	-4.92761e-10	-0.875387
125534348	chr8:125534348:T:C	3.01202e-13	-4.92761e-10	-1.30256
125534503	chr8:125534503:G:T	6.00114e-13	-4.92761e-10	-0.613222
125534631	chr8:125534631:C:T	4.73591e-13	-4.92761e-10	-0.849997
125534711	chr8:125534711:G:C	3.98832e-13	-4.92761e-10	-1.0218
125534918	chr8:125534918:T:C	5.35712e-13	-4.92761e-10	-0.726745
125534965	chr8:125534965:C:T	4.80165e-13	-4.92761e-10	-0.83621
125535028	chr8:125535028:T:C	3.01916e-13	-4.92761e-10	-1.30019
125535327	chr8:125535327:C:A	4.77783e-13	-4.92761e-10	-0.841185
125535696	chr8:125535696:A:G	3.12322e-13	-4.92761e-10	-1.26631
125535717	chr8:125535717:A:T	1.23572e-13	-1.19905	-0.994471
125535960	chr8:125535960:C:T	5.11769e-13	-4.92761e-10	-0.772467
125536446	chr8:125536446:G:A	4.77783e-13	-4.92761e-10	-0.841185
125536528	chr8:125536528:T:A	4.77783e-13	-4.92761e-10	-0.841185
125536610	chr8:125536610:G:A	4.75838e-13	-4.92761e-10	-0.845263
125536649	chr8:125536649:A:G	4.88226e-14	-1.8269	-1.29525
125536751	chr8:125536751:T:C	1.24806e-11	-4.92761e-10	2.42159
125536895	chr8:125536895:G:A	5.73354e-13	-4.92761e-10	-0.658838
125536936	chr8:125536936:T:C	1.63462e-13	-1.91376	-5.85511e-10
125537205	chr8:125537205:C:T	3.02297e-13	-4.92761e-10	-1.29893
125537820	chr8:125537820:C:T	3.3088e-13	-4.92761e-10	-1.20859
125537822	chr8:125537822:G:A	3.06607e-13	-4.92761e-10	-1.28477
125537938	chr8:125537938:G:A	5.72137e-13	-4.92761e-10	-0.660963
125538155	chr8:125538155:A:C	7.69253e-13	-4.92761e-10	-0.364922
125538774	chr8:125538774:T:A	3.33249e-13	-4.92761e-10	-1.20145
125538882	chr8:125538882:C:T	7.67176e-13	-4.92761e-10	-0.367625
125539091	chr8:125539091:T:C	7.13465e-13	-4.92761e-10	-0.440207
125539262	chr8:125539262:A:G	4.66696e-13	0.425084	-1.28975
125539494	chr8:125539494:A:C	8.47361e-13	-4.92761e-10	-0.268215
125539694	chr8:125539694:G:A	2.86164e-11	-4.92761e-10	3.25139
125540216	chr8:125540216:A:G	3.46508e-11	-4.92761e-10	3.44273
125540385	chr8:125540385:C:T	2.61305e-11	-4.92761e-10	3.16052
125540563	chr8:125540563:C:CTT	8.66189e-13	-4.92761e-10	-0.246238
125540586	chr8:125540586:T:C	5.871e-13	-4.92761e-10	-0.635146
125540646	chr8:125540646:A:G	1.34977e-12	-4.92761e-10	0.19735
125541349	chr8:125541349:AGAG:A	4.80303e-13	-4.92761e-10	-0.835925
125541448	chr8:125541448:C:A	3.11567e-13	-4.92761e-10	-1.26873
125541557	chr8:125541557:A:T	3.49358e-13	-4.92761e-10	-1.15424
125541797	chr8:125541797:A:G	3.49738e-13	-4.92761e-10	-1.15316
125542380	chr8:125542380:G:T	3.20952e-13	-4.92761e-10	-1.23905
125542395	chr8:125542395:C:T	4.59016e-13	-0.881256	-5.85511e-10
125542633	chr8:125542633:C:A	4.86924e-13	0.30087	-1.1231
125543269	chr8:125543269:T:A	4.59952e-13	0.239132	-1.11835
125543943	chr8:125543943:G:A	4.10961e-14	-2.00321	-1.29122
125544825	chr8:125544825:C:T	6.5897e-13	-4.92761e-10	-0.519664
125545502	chr8:125545502:T:C	5.62499e-13	0.604915	-1.28287
125547112	chr8:125547112:C:T	4.84359e-13	-4.92761e-10	-0.827515
125547645	chr8:125547645:T:C	4.73336e-14	-1.85395	-1.29917
125548354	chr8:125548354:C:T	8.69814e-13	-4.92761e-10	-0.242062
125548674	chr8:125548674:C:T	1.74852e-13	-1.8464	-5.85511e-10
125548693	chr8:125548693:C:T	4.32816e-13	-4.92761e-10	-0.940029
125548718	chr8:125548718:A:G	1.53589e-13	-0.924665	-1.0514
125548844	chr8:125548844:T:A	5.12768e-13	-4.92761e-10	-0.770518
125549007	chr8:125549007:G:T	4.63907e-13	-0.870658	-5.85511e-10
125549104	chr8:125549104:C:T	9.99862e-13	-4.92761e-10	-0.102724
125549410	chr8:125549410:C:T	4.80134e-13	-4.92761e-10	-0.836276
125550178	chr8:125550178:C:A	1.76624e-13	-1.83632	-5.85511e-10
125550359	chr8:125550359:T:A	3.25723e-13	-4.92761e-10	-1.22429
125550390	chr8:125550390:G:A	2.06679e-12	-4.92761e-10	0.62341
125550516	chr8:125550516:G:A	8.83822e-12	2.91918	-0.842682
125550756	chr8:125550756:A:C	6.36932e-13	-4.92761e-10	-0.553678
125551344	chr8:125551344:G:A	3.71646e-13	-4.92761e-10	-1.0924
125552055	chr8:125552055:G:A	5.58691e-13	-4.92761e-10	-0.684744
125552121	chr8:125552121:G:A	6.10406e-13	-4.92761e-10	-0.596217
125552281	chr8:125552281:G:A	8.09095e-13	-4.92761e-10	-0.314425
125552330	chr8:125552330:C:T	3.37643e-13	-4.92761e-10	-1.18835
125552825	chr8:125552825:C:T	3.1861e-13	-4.92761e-10	-1.24637
125552856	chr8:125552856:C:T	5.32879e-14	-2.01492	-1.01971
125552954	chr8:125552954:C:T	5.22622e-13	-4.92761e-10	-0.751484
125553171	chr8:125553171:G:A	4.5936e-14	-1.9309	-1.25219
125553428	chr8:125553428:C:T	1.34202e-11	2.07612	0.418054
125553658	chr8:125553658:A:G	3.1965e-13	-4.92761e-10	-1.24311
125553907	chr8:125553907:G:A	8.28702e-12	2.12397	-0.111869
125554160	chr8:125554160:C:T	3.02819e-13	-4.92761e-10	-1.29721
125554340	chr8:125554340:C:T	3.40548e-13	-4.92761e-10	-1.17978
125554378	chr8:125554378:G:A	5.41214e-13	-4.92761e-10	-0.716527
125554533	chr8:125554533:AG:A	3.21505e-13	-4.92761e-10	-1.23733
125554716	chr8:125554716:GC:G	5.77276e-13	-4.92761e-10	-0.652021
125554922	chr8:125554922:G:A	1.54059e-13	-1.973	-5.85511e-10
125555526	chr8:125555526:G:A	3.02424e-13	-4.92761e-10	-1.29851
125555709	chr8:125555709:G:A	4.44273e-14	-1.99027	-1.22622
125555712	chr8:125555712:A:G	3.02607e-13	-4.92761e-10	-1.29791
125556370	chr8:125556370:A:G	7.88448e-13	-4.92761e-10	-0.340275
125556716	chr8:125556716:C:T	9.48639e-13	-4.92761e-10	-0.155313
125556768	chr8:125556768:T:G	3.02251e-13	-4.92761e-10	-1.29908
125557264	chr8:125557264:T:C	3.06657e-13	-4.92761e-10	-1.28461
125557352	chr8:125557352:A:C	1.44285e-12	-4.92761e-10	0.264036
125557506	chr8:125557506:AG:A	3.03396e-13	-4.92761e-10	-1.2953
125557540	chr8:125557540:A:G	1.1428e-13	-1.0148	-1.25689
125558035	chr8:125558035:G:A	3.01601e-13	-0.191472	-1.10976
125558066	chr8:125558066:T:A	6.36578e-13	-4.92761e-10	-0.554234
125559157	chr8:125559157:C:T	3.01839e-13	-4.92761e-10	-1.30045
125559862	chr8:125559862:C:T	4.83655e-13	-4.92761e-10	-0.82897
125560042	chr8:125560042:T:C	3.20667e-13	-4.92761e-10	-1.23994
125560340	chr8:125560340:C:G	7.60131e-13	-4.92761e-10	-0.37685
125560415	chr8:125560415:C:T	3.09868e-13	-4.92761e-10	-1.2742
125560784	chr8:125560784:C:T	6.34424e-12	-4.92761e-10	1.74496
125560891	chr8:125560891:G:T	3.18975e-13	-4.92761e-10	-1.24523
125562203	chr8:125562203:G:A	1.22958e-13	-1.73708	-0.461415
125562774	chr8:125562774:A:G	1.21995e-12	-4.92761e-10	0.096223
125562932	chr8:125562932:A:G	4.9874e-13	-4.92761e-10	-0.798255
125563580	chr8:125563580:G:A	4.00586e-13	-4.92761e-10	-1.01741
125563743	chr8:125563743:A:G	6.13848e-14	-1.74363	-1.14955
125563840	chr8:125563840:C:T	2.22331e-13	-1.03633	-0.569844
125563885	chr8:125563885:T:A	3.05659e-13	-4.92761e-10	-1.28787
125564458	chr8:125564458:A:G	1.66351e-13	-0.717749	-1.17849
125564468	chr8:125564468:G:A	5.88728e-14	-1.69323	-1.24173
125564518	chr8:125564518:AG:A	5.05803e-13	-4.92761e-10	-0.784193
125564528	chr8:125564528:T:C	7.87701e-13	-0.341222	-5.85511e-10
125564674	chr8:125564674:G:A	6.28115e-13	-4.92761e-10	-0.567617
125565225	chr8:125565225:G:T	4.76125e-13	-4.92761e-10	-0.844661
125565803	chr8:125565803:C:T	8.46333e-12	-4.92761e-10	2.03316
125565817	chr8:125565817:G:A	5.02733e-13	-0.790282	-5.85511e-10
125566125	chr8:125566125:C:T	6.05454e-14	-1.71403	-1.19291
125566912	chr8:125566912:T:C	3.01749e-13	-4.92761e-10	-1.30074
125567012	chr8:125567012:C:T	1.00504e-13	-1.26147	-1.13867
125567086	chr8:125567086:T:G	6.14406e-14	-1.89841	-0.993862
125567180	chr8:125567180:T:C	4.35538e-13	-4.92761e-10	-0.933758
125567329	chr8:125567329:C:T	9.86555e-14	-1.28785	-1.13086
125568374	chr8:125568374:T:C	1.09814e-13	-1.13957	-1.17199
125568478	chr8:125568478:T:C	7.21225e-13	-4.92761e-10	-0.42939
125568553	chr8:125568553:C:T	8.04708e-14	-1.43334	-1.18911
125568924	chr8:125568924:G:A	6.97784e-14	-1.50006	-1.26496
125569389	chr8:125569389:G:C	3.29676e-13	-4.92761e-10	-1.21223
125569851	chr8:125569851:G:A	4.05758e-13	-4.92761e-10	-1.00458
125569984	chr8:125569984:A:G	5.64972e-14	-1.95381	-1.02234
125570016	chr8:125570016:G:A	4.82734e-13	-4.92761e-10	-0.830876
125570089	chr8:125570089:C:T	6.97348e-14	-1.57443	-1.19121
125570560	chr8:125570560:G:A	3.27744e-13	-4.92761e-10	-1.21811
125570672	chr8:125570672:C:T	2.53884e-13	-1.47346	-5.85511e-10
125571643	chr8:125571643:C:T	3.17732e-13	-4.92761e-10	-1.24913
125571831	chr8:125571831:C:T	4.32913e-13	-4.92761e-10	-0.939804
125572164	chr8:125572164:A:C	3.02827e-13	-4.92761e-10	-1.29718
125572371	chr8:125572371:C:A	1.90375e-12	-4.92761e-10	0.541238
125573059	chr8:125573059:A:AC	1.00365e-12	-4.92761e-10	-0.098946
125573242	chr8:125573242:G:A	3.87758e-13	-4.92761e-10	-1.04996
125573480	chr8:125573480:T:C	4.3023e-13	-4.92761e-10	-0.946021
125574031	chr8:125574031:C:T	5.60175e-13	-4.92761e-10	-0.682092
125575140	chr8:125575140:C:T	6.55735e-14	-1.59812	-1.22905
125576677	chr8:125576677:G:A	4.22045e-13	-4.92761e-10	-0.965229
125576737	chr8:125576737:G:C	3.03503e-13	-4.92761e-10	-1.29495
125577518	chr8:125577518:T:C	5.34984e-12	-4.92761e-10	1.57448
125577521	chr8:125577521:G:A	7.60911e-14	-1.6234	-1.05501
125578285	chr8:125578285:G:A	3.82232e-13	-4.92761e-10	-1.06431
125578318	chr8:125578318:A:C	4.97363e-14	-1.8852	-1.21841
125578327	chr8:125578327:C:T	3.84142e-13	-4.92761e-10	-1.05933
125578349	chr8:125578349:G:A	5.26834e-14	-1.82489	-1.22115
125578952	chr8:125578952:T:C	3.64734e-13	-4.92761e-10	-1.11117
125579032	chr8:125579032:C:T	1.04372e-12	-0.059793	-5.85511e-10
125579110	chr8:125579110:C:G	5.4059e-14	-1.8317	-1.18857
125579148	chr8:125579148:T:C	5.00567e-14	-1.88596	-1.21123
125579162	chr8:125579162:G:A	5.35051e-14	-1.80975	-1.22081
125579262	chr8:125579262:A:G	1.43424e-13	-1.37999	-0.664543
125579979	chr8:125579979:G:A	3.17508e-13	-4.92761e-10	-1.24984
125580055	chr8:125580055:T:C	6.55239e-13	-4.92761e-10	-0.525341
125580141	chr8:125580141:C:T	3.16086e-13	-4.92761e-10	-1.25433
125580477	chr8:125580477:G:GAA	5.9947e-14	-1.62769	-1.28919
125580478	chr8:125580478:G:GACC	5.86153e-14	-1.65015	-1.28919
125582124	chr8:125582124:A:G	3.15091e-13	-4.92761e-10	-1.25748
125582188	chr8:125582188:G:C	4.1217e-13	-4.92761e-10	-0.988905
125582454	chr8:125582454:G:A	1.19152e-11	-4.92761e-10	2.37523
125582494	chr8:125582494:G:A	5.54999e-14	-1.75101	-1.24294
125582587	chr8:125582587:G:T	5.09401e-13	-4.92761e-10	-0.777106
125589112	chr8:125589112:G:A	7.36335e-13	-4.92761e-10	-0.408656
125589296	chr8:125589296:A:G	5.63744e-14	-1.85106	-1.12727
125589460	chr8:125589460:G:A	3.63521e-13	-4.92761e-10	-1.1145
125589542	chr8:125589542:C:T	4.25568e-13	-4.92761e-10	-0.956915
125589886	chr8:125589886:C:G	6.54391e-14	-1.94899	-0.880229
125590197	chr8:125590197:T:C	3.40893e-13	-4.92761e-10	-1.17877
125590383	chr8:125590383:A:G	3.3212e-13	-4.92761e-10	-1.20484
125590675	chr8:125590675:A:G	2.41713e-13	-1.52259	-5.85511e-10
125590950	chr8:125590950:C:T	5.12761e-14	-1.82014	-1.25298
125591090	chr8:125591090:C:G	5.16192e-14	-1.76397	-1.30247
125591146	chr8:125591146:G:T	4.3768e-14	-1.95247	-1.27896
125591481	chr8:125591481:G:A	5.67788e-14	-1.67743	-1.29375
125591635	chr8:125591635:C:T	3.98935e-13	-4.92761e-10	-1.02154
125591736	chr8:125591736:G:A	1.28206e-13	-0.897237	-1.25946
125592042	chr8:125592042:A:G	5.63899e-13	0.627078	-1.30254
125592153	chr8:125592153:C:A	3.01373e-13	-4.92761e-10	-1.30199
125592298	chr8:125592298:A:G	9.76887e-13	-4.92761e-10	-0.12597
125592322	chr8:125592322:C:T	3.19195e-13	-4.92761e-10	-1.24454
125592393	chr8:125592393:C:T	7.40637e-14	-1.41196	-1.29345
125592452	chr8:125592452:C:T	3.01371e-13	-4.92761e-10	-1.302
125592728	chr8:125592728:G:A	3.20488e-13	-4.92761e-10	-1.2405
125593089	chr8:125593089:C:T	1.28958e-13	-1.55144	-0.599419
125593363	chr8:125593363:A:G	3.03296e-13	-4.92761e-10	-1.29563
125593369	chr8:125593369:T:A	1.36704e-12	0.210064	-5.85511e-10
125593524	chr8:125593524:C:T	4.63476e-12	-4.92761e-10	1.431
125593570	chr8:125593570:A:G	6.34822e-14	-1.83102	-1.02856
125593954	chr8:125593954:C:G	3.16814e-13	-4.92761e-10	-1.25203
125594163	chr8:125594163:C:T	1.52488e-13	-1.98326	-5.85511e-10
125594462	chr8:125594462:C:A	8.96839e-14	-1.52131	-0.992739
125594958	chr8:125594958:T:C	1.16888e-13	-1.10136	-1.14777
125594965	chr8:125594965:A:C	7.23081e-14	-1.77566	-0.953744
125594995	chr8:125594995:T:C	6.96311e-14	-1.78685	-0.980278
125595021	chr8:125595021:C:T	1.39787e-13	-1.75718	-0.313039
125595222	chr8:125595222:C:T	6.68242e-14	-1.86083	-0.947447
125595621	chr8:125595621:G:C	6.17248e-14	-1.89186	-0.995798
125595687	chr8:125595687:C:T	6.43551e-14	-1.87883	-0.967095
125596005	chr8:125596005:T:C	3.94448e-13	-4.92761e-10	-1.03285
125596023	chr8:125596023:T:G	4.88954e-14	-1.82757	-1.29309
125596159	chr8:125596159:C:T	5.57639e-14	-1.77891	-1.21031
125596227	chr8:125596227:C:T	6.26766e-14	-1.90018	-0.972168
125596343	chr8:125596343:A:C	8.86644e-14	-1.28657	-1.23891
125596398	chr8:125596398:C:T	9.83641e-14	-1.47689	-0.944779
125596529	chr8:125596529:C:G	3.35714e-13	-4.92761e-10	-1.19408
125596575	chr8:125596575:A:T	3.36186e-13	-4.92761e-10	-1.19268
125596617	chr8:125596617:C:T	3.67557e-13	-4.92761e-10	-1.10346
125596821	chr8:125596821:T:A	2.27509e-13	-1.58315	-5.85511e-10
125597021	chr8:125597021:G:A	6.17309e-14	-1.83405	-1.05351
125597111	chr8:125597111:A:G	1.40861e-13	-1.01722	-1.04535
125597422	chr8:125597422:T:C	5.6198e-14	-1.85513	-1.12633
125597543	chr8:125597543:T:A	1.04289e-13	-1.76513	-0.598049
125597678	chr8:125597678:G:A	3.02384e-13	-4.92761e-10	-1.29864
125597712	chr8:125597712:C:T	5.10751e-14	-1.82727	-1.24978
125597894	chr8:125597894:A:AAAC	5.27801e-14	-1.84102	-1.20319
125597915	chr8:125597915:A:G	3.2562e-13	-4.92761e-10	-1.22461
125597941	chr8:125597941:T:C	2.03124e-13	-1.69653	-5.85511e-10
125597978	chr8:125597978:G:A	7.6918e-14	-1.39667	-1.27093
125598160	chr8:125598160:T:C	5.04807e-14	-1.85607	-1.23268
125598178	chr8:125598178:C:T	4.96027e-13	-4.92761e-10	-0.80371
125598441	chr8:125598441:A:G	3.66438e-13	-4.92761e-10	-1.10651
125598547	chr8:125598547:C:A	3.41637e-11	-4.92761e-10	3.42858
125598663	chr8:125598663:A:G	9.58137e-14	-1.22464	-1.22329
125598803	chr8:125598803:T:C	6.19218e-14	-1.99185	-0.892617
125599110	chr8:125599110:A:G	4.29295e-14	-1.98069	-1.27009
125599292	chr8:125599292:A:G	7.5383e-14	-1.62919	-1.05857
125599299	chr8:125599299:C:T	3.05277e-13	-4.92761e-10	-1.28912
125599428	chr8:125599428:C:T	7.62757e-14	-1.97056	-0.70543
125599465	chr8:125599465:C:T	7.23104e-12	-4.92761e-10	1.8758
125599728	chr8:125599728:C:T	7.61927e-14	-1.91023	-0.766845
125599739	chr8:125599739:G:A	5.8277e-13	-0.642549	-5.85511e-10
125600144	chr8:125600144:A:G	9.94958e-14	-1.97944	-0.430786
125600559	chr8:125600559:T:C	3.57138e-13	-4.92761e-10	-1.13222
125600922	chr8:125600922:C:T	1.47867e-13	-2.01403	-5.85511e-10
125601316	chr8:125601316:G:A	7.06783e-14	-1.87882	-0.873382
125601602	chr8:125601602:T:C	3.5786e-13	-4.92761e-10	-1.1302
125601753	chr8:125601753:T:C	3.23079e-13	-4.92761e-10	-1.23244
125602125	chr8:125602125:C:T	1.06808e-13	-1.82452	-0.514787
125602239	chr8:125602239:A:G	8.7538e-13	-4.92761e-10	-0.235683
125602462	chr8:125602462:G:A	3.25573e-13	-4.92761e-10	-1.22475
125602661	chr8:125602661:C:T	9.61755e-13	-4.92761e-10	-0.141581
125602822	chr8:125602822:A:T	5.43431e-14	-1.71259	-1.30244
125603049	chr8:125603049:C:T	5.2075e-14	-1.92111	-1.13654
125603224	chr8:125603224:T:C	1.04658e-12	-4.92761e-10	-0.0570574
125603384	chr8:125603384:G:A	4.32957e-14	-1.94459	-1.2977
125603506	chr8:125603506:G:A	2.29355e-13	-1.57507	-5.85511e-10
125603580	chr8:125603580:A:T	1.57698e-11	-4.92761e-10	2.65551
125603857	chr8:125603857:G:A	3.92371e-13	-4.92761e-10	-1.03813
125604211	chr8:125604211:A:T	6.19771e-14	-1.62373	-1.25985
125604308	chr8:125604308:C:T	7.74832e-13	-4.92761e-10	-0.357695
125604508	chr8:125604508:A:G	6.33453e-13	-4.92761e-10	-0.559156
125604604	chr8:125604604:G:C	1.12239e-13	-1.30476	-0.984954
125604606	chr8:125604606:G:A	1.58091e-13	-1.94717	-5.85511e-10
125605165	chr8:125605165:C:T	4.02762e-13	-4.92761e-10	-1.012
125605202	chr8:125605202:G:A	4.06469e-13	-4.92761e-10	-1.00283
125605475	chr8:125605475:G:A	3.33885e-13	-4.92761e-10	-1.19954
125605675	chr8:125605675:C:T	3.71697e-13	-4.92761e-10	-1.09226
125605746	chr8:125605746:G:A	1.49494e-13	-1.23063	-0.772453
125605830	chr8:125605830:G:C	2.23643e-13	-0.420238	-1.18005
125606492	chr8:125606492:C:T	1.49221e-13	-1.10421	-0.90071
125606504	chr8:125606504:G:A	3.08212e-13	-4.92761e-10	-1.27955
125606578	chr8:125606578:G:A	3.01337e-13	-4.92761e-10	-1.30211
125606648	chr8:125606648:A:G	4.16417e-13	-4.92761e-10	-0.978654
125606799	chr8:125606799:G:A	4.35567e-13	-4.92761e-10	-0.933693
125606869	chr8:125606869:C:T	4.30964e-13	-4.92761e-10	-0.944317
125606950	chr8:125606950:G:C	4.20982e-13	-4.92761e-10	-0.967751
125606960	chr8:125606960:G:A	5.65569e-14	-1.98571	-0.989387
125607098	chr8:125607098:A:G	6.87875e-14	-1.4832	-1.29611
125607233	chr8:125607233:T:A	7.07356e-14	-1.44901	-1.30239
125607327	chr8:125607327:C:A	1.10439e-13	-1.01166	-1.29422
125607408	chr8:125607408:C:G	3.02445e-13	-4.92761e-10	-1.29844
125607460	chr8:125607460:G:A	3.01346e-13	-4.92761e-10	-1.30208
125607471	chr8:125607471:A:G	3.01216e-13	-4.92761e-10	-1.30251
125607562	chr8:125607562:G:A	3.025e-13	-4.92761e-10	-1.29826
125608295	chr8:125608295:G:A	3.57147e-13	-4.92761e-10	-1.13219
125608328	chr8:125608328:G:A	4.24848e-13	-4.92761e-10	-0.95861
125608459	chr8:125608459:G:A	6.77304e-14	-1.54985	-1.24496
125608556	chr8:125608556:G:C	3.62124e-13	-4.92761e-10	-1.11835
125608839	chr8:125608839:T:C	3.01677e-13	-4.92761e-10	-1.30098
125608875	chr8:125608875:A:G	4.69053e-14	-1.98825	-1.17396
125608914	chr8:125608914:G:A	3.07331e-13	-4.92761e-10	-1.28242
125608943	chr8:125608943:C:T	3.87172e-13	-4.92761e-10	-1.05147
125609000	chr8:125609000:C:T	1.74066e-13	-1.85091	-5.85511e-10
125609027	chr8:125609027:A:G	3.24435e-13	-4.92761e-10	-1.22826
125609067	chr8:125609067:A:AG	7.52112e-14	-1.95621	-0.733827
125609361	chr8:125609361:A:G	3.28087e-13	-4.92761e-10	-1.21706
125609591	chr8:125609591:A:G	4.27739e-14	-1.96934	-1.28507
125609667	chr8:125609667:C:T	4.82671e-14	-1.95735	-1.17624
125609693	chr8:125609693:C:G	4.72324e-14	-1.9708	-1.18447
125609838	chr8:125609838:CA:C	4.80178e-14	-1.83627	-1.3025
125610061	chr8:125610061:C:T	3.21735e-13	-4.92761e-10	-1.23661
125610104	chr8:125610104:T:C	1.47687e-13	-2.01524	-5.85511e-10
125610312	chr8:125610312:G:A	3.22285e-13	-4.92761e-10	-1.2349
125610646	chr8:125610646:T:C	3.06316e-13	-4.92761e-10	-1.28573
125612219	chr8:125612219:C:T	3.03143e-13	-4.92761e-10	-1.29614
125612445	chr8:125612445:G:A	6.61456e-14	-1.7728	-1.04568
125612799	chr8:125612799:A:G	6.7548e-14	-1.76117	-1.03633
125612860	chr8:125612860:G:A	3.01341e-13	-4.92761e-10	-1.3021
125613073	chr8:125613073:G:A	5.65926e-14	-1.72602	-1.24844
125613257	chr8:125613257:G:A	9.72107e-14	-1.29441	-1.13905
125613327	chr8:125613327:A:G	3.22285e-13	-4.92761e-10	-1.2349
125613370	chr8:125613370:G:A	3.02363e-13	-4.92761e-10	-1.29871
125613504	chr8:125613504:C:T	7.75468e-14	-1.67038	-0.989076
125613521	chr8:125613521:A:G	6.53464e-14	-1.71261	-1.11803
125613798	chr8:125613798:C:T	3.42695e-13	-4.92761e-10	-1.1735
125613867	chr8:125613867:G:A	3.03563e-13	-4.92761e-10	-1.29475
125614019	chr8:125614019:T:C	3.42128e-13	-4.92761e-10	-1.17516
125614333	chr8:125614333:TGAGG:T	6.99111e-14	-1.71392	-1.04919
125614411	chr8:125614411:AAGTT:A	8.09802e-14	-1.35499	-1.26115
125614638	chr8:125614638:A:AGT	3.14404e-13	-4.92761e-10	-1.25966
125615014	chr8:125615014:G:GC	4.11747e-14	-2.00854	-1.28398
125615545	chr8:125615545:G:A	6.05395e-14	-1.99379	-0.913251
125615580	chr8:125615580:C:T	3.8305e-13	-1.06217	-5.85511e-10
125616013	chr8:125616013:C:T	7.57904e-13	-4.92761e-10	-0.379785
125616135	chr8:125616135:A:G	5.61303e-14	-1.71137	-1.2713
125616319	chr8:125616319:G:A	3.72295e-13	-4.92761e-10	-1.09066
125616444	chr8:125616444:G:A	3.57341e-13	-4.92761e-10	-1.13165
125616551	chr8:125616551:A:C	3.71248e-13	-4.92761e-10	-1.09347
125616581	chr8:125616581:T:A	3.22497e-13	-4.92761e-10	-1.23425
125616583	chr8:125616583:A:G	3.40991e-13	-4.92761e-10	-1.17848
125616597	chr8:125616597:A:G	6.28228e-14	-1.70281	-1.16721
125617046	chr8:125617046:C:A	5.20103e-14	-1.96264	-1.09626
125617350	chr8:125617350:C:T	4.93237e-14	-2.01423	-1.0977
125617412	chr8:125617412:G:A	3.40968e-13	-4.92761e-10	-1.17855
125617456	chr8:125617456:G:A	5.10683e-14	-1.98207	-1.09511
125617885	chr8:125617885:ATTAAGG:A	3.13792e-13	-4.92761e-10	-1.26161
125618041	chr8:125618041:G:A	2.72203e-12	-4.92761e-10	0.898793
125618072	chr8:125618072:T:C	3.74159e-13	-4.92761e-10	-1.08566
125618324	chr8:125618324:G:T	6.35773e-14	-1.76401	-1.09408
125618343	chr8:125618343:A:G	3.01202e-13	-4.92761e-10	-1.30256
125618517	chr8:125618517:C:T	4.04864e-13	-4.92761e-10	-1.00679
125618717	chr8:125618717:T:TGA	9.81353e-14	-1.28827	-1.13573
125618853	chr8:125618853:G:C	3.49355e-13	-4.92761e-10	-1.15425
125618895	chr8:125618895:A:T	4.93924e-14	-1.84428	-1.26627
125619116	chr8:125619116:GT:G	3.5626e-13	-4.92761e-10	-1.13468
125619140	chr8:125619140:A:G	4.24319e-14	-1.96755	-1.29489
125619151	chr8:125619151:C:T	4.18633e-12	-4.92761e-10	1.32924
125619384	chr8:125619384:A:G	5.04668e-14	-1.81414	-1.27488
125619970	chr8:125619970:A:G	1.03532e-13	-1.13864	-1.23182
125620074	chr8:125620074:C:T	4.60302e-14	-1.88956	-1.29148
125620124	chr8:125620124:A:G	1.01641e-13	-1.13526	-1.25363
125620234	chr8:125620234:C:T	4.45027e-14	-2.01133	-1.20346
125620235	chr8:125620235:G:A	8.96322e-14	-1.50251	-1.01212
125620395	chr8:125620395:G:A	5.21941e-14	-1.8206	-1.23477
125620526	chr8:125620526:T:C	3.26573e-13	-4.92761e-10	-1.22169
125620629	chr8:125620629:C:T	5.15974e-14	-2.01373	-1.05314
125620754	chr8:125620754:A:G	1.87588e-13	-1.77609	-5.85511e-10
125620949	chr8:125620949:G:A	1.04679e-12	1.03518	-1.09203
125621287	chr8:125621287:C:T	1.65898e-13	-1.89897	-5.85511e-10
125621293	chr8:125621293:TG:T	9.78614e-13	-4.92761e-10	-0.124204
125621380	chr8:125621380:G:T	3.55316e-13	-4.92761e-10	-1.13733
125621641	chr8:125621641:G:A	4.10204e-13	-4.92761e-10	-0.993687
125622078	chr8:125622078:T:C	7.72192e-14	-1.46744	-1.19626
125622486	chr8:125622486:T:C	5.43433e-14	-1.78364	-1.23138
125622540	chr8:125622540:T:G	1.53542e-13	-1.97637	-5.85511e-10
125622644	chr8:125622644:G:A	5.22133e-14	-1.77137	-1.28363
125622679	chr8:125622679:A:C	5.07648e-14	-1.79914	-1.284
125622871	chr8:125622871:G:A	4.26156e-13	-4.92761e-10	-0.955536
125622918	chr8:125622918:A:G	5.50379e-14	-1.80742	-1.1949
125623181	chr8:125623181:C:T	7.4839e-14	-1.39875	-1.29625
125623183	chr8:125623183:C:T	3.59024e-13	-1.12695	-5.85511e-10
125623194	chr8:125623194:C:T	5.14491e-14	-1.78469	-1.28506
125623255	chr8:125623255:T:C	3.0216e-13	-4.92761e-10	-1.29938
125623305	chr8:125623305:C:T	3.18922e-13	-4.92761e-10	-1.2454
125623350	chr8:125623350:T:C	2.94656e-12	0.978051	-5.85511e-10
125623623	chr8:125623623:A:T	1.19886e-12	-4.92761e-10	0.0787829
125623810	chr8:125623810:T:C	7.58203e-14	-1.42333	-1.25864
125623986	chr8:125623986:C:T	6.91187e-14	-1.48685	-1.28767
125624073	chr8:125624073:A:G	3.01326e-13	-4.92761e-10	-1.30215
125624224	chr8:125624224:C:T	2.87096e-13	-1.35053	-5.85511e-10
125624564	chr8:125624564:G:A	2.67082e-12	-4.92761e-10	0.879799
125624660	chr8:125624660:A:T	3.29388e-13	-4.92761e-10	-1.2131
125625002	chr8:125625002:G:A	2.37514e-12	-4.92761e-10	0.762469
125625420	chr8:125625420:T:C	1.43953e-13	-0.902209	-1.13865
125625426	chr8:125625426:GT:G	1.44923e-13	-0.921608	-1.11253
125625913	chr8:125625913:T:C	8.16087e-13	-4.92761e-10	-0.30582
125627259	chr8:125627259:T:A	4.36229e-13	-4.92761e-10	-0.932173
125628123	chr8:125628123:A:G	4.98697e-13	-4.92761e-10	-0.798342
125628358	chr8:125628358:C:T	4.26916e-14	-1.96225	-1.29409
125628846	chr8:125628846:G:A	7.08689e-12	-4.92761e-10	1.85566
125628987	chr8:125628987:T:C	7.00131e-13	-4.92761e-10	-0.459073
125629421	chr8:125629421:A:G	3.09861e-13	-4.92761e-10	-1.27422
125630135	chr8:125630135:C:A	1.05693e-11	-4.92761e-10	2.25536
125630373	chr8:125630373:T:C	4.35532e-14	-1.93671	-1.29965
125630806	chr8:125630806:T:C	6.90509e-13	-4.92761e-10	-0.472912
125630870	chr8:125630870:T:G	6.90793e-13	-4.92761e-10	-0.4725
125631956	chr8:125631956:T:G	6.17722e-14	-1.74355	-1.14334
125632040	chr8:125632040:T:C	9.71536e-14	-1.28459	-1.14946
125632696	chr8:125632696:T:G	3.52175e-13	-4.92761e-10	-1.14621
125633272	chr8:125633272:C:T	9.72912e-13	-4.92761e-10	-0.130047
125633566	chr8:125633566:T:C	6.52439e-14	-1.84104	-0.991166
125633644	chr8:125633644:A:C	3.55894e-13	-4.92761e-10	-1.13571
125634300	chr8:125634300:A:G	1.4083e-11	-4.92761e-10	2.54239
125634532	chr8:125634532:G:A	2.07939e-12	-4.92761e-10	0.629487
125634827	chr8:125634827:T:C	1.09145e-11	-4.92761e-10	2.28751
125634920	chr8:125634920:T:C	4.12946e-13	-4.92761e-10	-0.987025
125635089	chr8:125635089:C:T	6.60706e-13	-4.92761e-10	-0.517032
125635127	chr8:125635127:T:C	1.09549e-11	-4.92761e-10	2.2912
125635272	chr8:125635272:G:A	9.68606e-14	-1.23916	-1.1979
125635890	chr8:125635890:T:C	8.78261e-14	-1.37295	-1.16203
125635948	chr8:125635948:T:C	3.29034e-13	-4.92761e-10	-1.21418
125635983	chr8:125635983:C:G	6.26359e-14	-1.58324	-1.28977
125635995	chr8:125635995:C:T	9.72937e-12	-4.92761e-10	2.17256
125635999	chr8:125635999:T:C	9.00838e-14	-1.3221	-1.1875
125636240	chr8:125636240:A:G	6.37126e-14	-1.56064	-1.29531
125636535	chr8:125636535:C:T	7.08619e-13	-4.92761e-10	-0.447022
125636562	chr8:125636562:T:C	5.92301e-14	-1.62891	-1.3
125636785	chr8:125636785:A:G	7.07182e-12	-4.92761e-10	1.85353
125636797	chr8:125636797:A:G	6.15469e-14	-1.58996	-1.30058
125636854	chr8:125636854:C:A	6.57911e-14	-1.52148	-1.30238
125636949	chr8:125636949:C:T	3.0126e-13	-4.92761e-10	-1.30237
125636954	chr8:125636954:T:A	9.91692e-13	-4.92761e-10	-0.110929
125636977	chr8:125636977:T:G	7.44045e-12	-4.92761e-10	1.90435
125637125	chr8:125637125:C:T	8.5305e-12	-4.92761e-10	2.04106
125637148	chr8:125637148:T:A	4.34125e-14	-1.94546	-1.29414
125637267	chr8:125637267:T:C	5.27726e-14	-1.85914	-1.18521
125637338	chr8:125637338:G:A	1.49369e-13	-1.82641	-0.17751
125637352	chr8:125637352:A:C	1.82753e-13	-1.80221	-5.85511e-10
125637680	chr8:125637680:A:G	1.06481e-13	-1.4977	-0.844673
125637814	chr8:125637814:A:G	2.39068e-13	-0.795031	-0.738563
125637861	chr8:125637861:C:G	4.14434e-14	-1.98392	-1.30209
125638277	chr8:125638277:C:T	4.05576e-14	-2.00509	-1.30253
125638748	chr8:125638748:G:A	1.25802e-12	0.490111	-0.363161
125638838	chr8:125638838:TC:T	6.3734e-14	-2.00865	-0.846977
125638973	chr8:125638973:C:T	1.97314e-13	-1.72555	-5.85511e-10
125639178	chr8:125639178:T:C	7.42537e-13	-4.92761e-10	-0.400269
125639408	chr8:125639408:C:T	1.65235e-12	0.644444	-0.24483
125640056	chr8:125640056:T:C	2.58508e-12	0.84717	-5.85511e-10
125640628	chr8:125640628:T:G	1.26046e-12	-4.92761e-10	0.128893
125640932	chr8:125640932:C:T	4.71944e-14	-2.01474	-1.14133
125641790	chr8:125641790:A:G	4.17819e-14	-1.97541	-1.30246
125641957	chr8:125641957:AG:A	4.79817e-14	-1.90424	-1.23528
125642856	chr8:125642856:C:T	4.24189e-14	-1.97137	-1.29138
125643026	chr8:125643026:A:C	2.43825e-12	-4.92761e-10	0.788693
125643064	chr8:125643064:C:T	2.14739e-13	-1.64092	-5.85511e-10
125643116	chr8:125643116:A:C	5.52823e-14	-2.01299	-0.984903
125643557	chr8:125643557:A:C	1.76127e-12	0.463447	-5.85511e-10
125643809	chr8:125643809:C:G	9.11092e-13	-0.195697	-5.85511e-10
125643860	chr8:125643860:G:A	4.35559e-14	-1.96134	-1.27495
125643904	chr8:125643904:G:A	4.22e-14	-1.9785	-1.28942
125643933	chr8:125643933:T:C	2.47955e-13	-1.4971	-5.85511e-10
125643953	chr8:125643953:TC:T	4.20337e-14	-1.9805	-1.29137
125643994	chr8:125643994:A:G	3.0339e-13	-4.92761e-10	-1.29532
125644002	chr8:125644002:G:A	4.71224e-14	-2.00753	-1.15006
125644029	chr8:125644029:C:T	3.02706e-13	-4.92761e-10	-1.29758
125644143	chr8:125644143:C:A	3.02051e-13	-4.92761e-10	-1.29974
125644538	chr8:125644538:CCG:C	3.02356e-13	-4.92761e-10	-1.29874
125644699	chr8:125644699:G:A	4.58929e-14	-1.90328	-1.28075
125644728	chr8:125644728:G:C	1.7384e-12	-4.92761e-10	0.450382
125645195	chr8:125645195:A:G	4.08359e-14	-1.99999	-1.30079
125645376	chr8:125645376:C:T	1.54555e-13	-1.96979	-5.85511e-10
125645379	chr8:125645379:TTA:T	1.05277e-12	-0.0511639	-5.85511e-10
125645622	chr8:125645622:G:A	7.80834e-14	-2.0151	-0.637462
125645734	chr8:125645734:C:A	4.66974e-14	-1.90874	-1.25791
125645803	chr8:125645803:G:T	9.27679e-13	-4.92761e-10	-0.177655
125645876	chr8:125645876:C:G	6.16106e-13	-0.586922	-5.85511e-10
125647070	chr8:125647070:C:T	3.61472e-13	-4.92761e-10	-1.12016
125647100	chr8:125647100:C:A	3.13984e-13	-4.92761e-10	-1.261
125647195	chr8:125647195:A:G	1.70816e-13	-1.67904	-0.19072
125647389	chr8:125647389:A:G	3.63289e-13	-4.92761e-10	-1.11514
125647415	chr8:125647415:A:G	3.51355e-13	-4.92761e-10	-1.14855
125647493	chr8:125647493:C:T	2.20904e-13	-1.61261	-5.85511e-10
125647562	chr8:125647562:T:C	2.01954e-13	-1.64787	-0.0544289
125647579	chr8:125647579:C:T	3.49993e-13	-4.92761e-10	-1.15243
125647595	chr8:125647595:C:T	4.43114e-13	-0.916513	-5.85511e-10
125647712	chr8:125647712:G:C	4.51238e-13	-0.898347	-5.85511e-10
125647903	chr8:125647903:G:A	2.18109e-13	-1.62534	-5.85511e-10
125648132	chr8:125648132:C:T	9.89298e-14	-2.01519	-0.400737
125648171	chr8:125648171:G:A	2.1598e-13	-1.63516	-5.85511e-10
125648311	chr8:125648311:C:A	5.76265e-14	-1.97291	-0.983453
125648385	chr8:125648385:G:C	4.75681e-13	-4.92761e-10	-0.845594
125649598	chr8:125649598:G:A	2.30191e-13	-1.57143	-5.85511e-10
125649610	chr8:125649610:T:C	3.76061e-13	-0.390241	-0.690349
125649929	chr8:125649929:T:G	1.05804e-12	-0.0461653	-5.85511e-10
125650295	chr8:125650295:C:T	1.04787e-12	-0.0558229	-5.85511e-10
125650370	chr8:125650370:A:G	3.21132e-13	-4.92761e-10	-1.23849
125650981	chr8:125650981:G:A	3.58302e-13	-4.92761e-10	-1.12896
125651791	chr8:125651791:G:A	5.15476e-14	-1.76842	-1.29942
125651999	chr8:125651999:A:G	1.93485e-13	-1.74514	-5.85511e-10
125652585	chr8:125652585:AAAAAAAAAATCGAAAACC:A	3.16782e-13	-4.92761e-10	-1.25213
125652750	chr8:125652750:C:A	3.02393e-13	-4.92761e-10	-1.29861
125652897	chr8:125652897:G:T	5.76858e-13	-4.92761e-10	-0.652745
125652980	chr8:125652980:G:A	6.95336e-13	-4.92761e-10	-0.465946
125654321	chr8:125654321:T:C	3.10192e-13	-4.92761e-10	-1.27315
125655045	chr8:125655045:G:A	2.10899e-13	-1.65896	-5.85511e-10
125655122	chr8:125655122:T:C	7.01671e-14	-1.98694	-0.772526
125655157	chr8:125655157:C:A	3.44615e-13	-4.92761e-10	-1.16791
125655163	chr8:125655163:A:G	3.73889e-13	-4.92761e-10	-1.08638
125655245	chr8:125655245:T:C	5.67617e-14	-1.89807	-1.07341
125655387	chr8:125655387:T:C	3.40883e-13	-4.92761e-10	-1.1788
125655936	chr8:125655936:T:C	4.31938e-14	-1.96164	-1.283
125656043	chr8:125656043:C:T	3.50664e-13	-4.92761e-10	-1.15051
125656284	chr8:125656284:T:C	7.87804e-14	-1.76603	-0.877642
125656384	chr8:125656384:G:A	1.57016e-13	-1.95399	-5.85511e-10
125656502	chr8:125656502:A:G	6.57596e-14	-1.82075	-1.00358
125656862	chr8:125656862:T:C	1.37784e-13	-1.53079	-0.553871
125657006	chr8:125657006:C:T	3.02019e-13	-4.92761e-10	-1.29985
125657680	chr8:125657680:C:T	5.64806e-13	-1.52491	0.851047
125657709	chr8:125657709:A:G	3.2775e-13	-4.92761e-10	-1.21809
125657741	chr8:125657741:C:T	3.01278e-13	-4.92761e-10	-1.30231
125657985	chr8:125657985:A:G	3.77533e-13	-4.92761e-10	-1.07668
125658131	chr8:125658131:T:A	6.87614e-14	-1.86651	-0.913191
125658237	chr8:125658237:G:A	6.93071e-14	-1.47536	-1.29643
125658309	chr8:125658309:A:G	3.02799e-13	-4.92761e-10	-1.29727
125658339	chr8:125658339:G:T	3.05857e-13	-4.92761e-10	-1.28722
125658699	chr8:125658699:T:C	3.12758e-13	-4.92761e-10	-1.26491
125658722	chr8:125658722:C:T	4.08618e-13	-4.92761e-10	-0.99756
125658891	chr8:125658891:C:T	4.13944e-13	-4.92761e-10	-0.984609
125658932	chr8:125658932:T:C	5.20801e-14	-1.94192	-1.11563
125659273	chr8:125659273:G:A	1.67325e-13	-1.16252	-0.727883
125659357	chr8:125659357:C:T	3.2287e-13	-4.92761e-10	-1.23309
125659406	chr8:125659406:TTTC:T	3.22512e-13	-4.92761e-10	-1.2342
125659658	chr8:125659658:G:A	3.2287e-13	-4.92761e-10	-1.23309
125659702	chr8:125659702:A:G	7.86357e-14	-1.65533	-0.990189
125659718	chr8:125659718:AGGCCGCTCAGTCTCCAGCACCTTGACCTGTGCG:A	3.48969e-13	-4.92761e-10	-1.15536
125659788	chr8:125659788:G:A	7.09406e-14	-1.72602	-1.02248
125660058	chr8:125660058:G:A	4.63743e-14	-1.88084	-1.29276
125660069	chr8:125660069:T:C	1.63179e-13	-0.966419	-0.949074
125660156	chr8:125660156:A:G	8.72083e-13	-4.92761e-10	-0.239457
125660157	chr8:125660157:A:G	3.1282e-13	-4.92761e-10	-1.26471
125660174	chr8:125660174:C:A	3.1282e-13	-4.92761e-10	-1.26471
125660178	chr8:125660178:G:A	3.1282e-13	-4.92761e-10	-1.26471
125660182	chr8:125660182:A:G	3.12624e-13	-4.92761e-10	-1.26534
125660417	chr8:125660417:A:G	3.1282e-13	-4.92761e-10	-1.26471
125660541	chr8:125660541:A:G	3.21387e-13	-4.92761e-10	-1.2377
125660616	chr8:125660616:C:G	3.21348e-13	-4.92761e-10	-1.23782
125660686	chr8:125660686:C:A	9.60977e-14	-2.01502	-0.429958
125660706	chr8:125660706:C:T	3.18439e-13	-4.92761e-10	-1.24691
125660860	chr8:125660860:A:G	1.88802e-13	-0.925933	-0.843708
125660928	chr8:125660928:ACT:A	5.60521e-13	-4.92761e-10	-0.681475
125661132	chr8:125661132:G:A	3.21413e-13	-4.92761e-10	-1.23761
125661174	chr8:125661174:A:AAAAC	3.21363e-13	-4.92761e-10	-1.23777
125661433	chr8:125661433:G:A	4.01579e-14	-2.01517	-1.30235
125661518	chr8:125661518:G:T	6.60197e-14	-1.96296	-0.857428
125661921	chr8:125661921:G:T	3.0147e-13	-4.92761e-10	-1.30167
125662457	chr8:125662457:T:C	3.43406e-13	-4.92761e-10	-1.17143
125662543	chr8:125662543:A:G	3.14493e-13	-4.92761e-10	-1.25938
125662554	chr8:125662554:C:T	4.6546e-14	-1.89579	-1.27411
125662952	chr8:125662952:G:A	7.51737e-13	-4.92761e-10	-0.387955
125663215	chr8:125663215:C:T	3.75397e-12	-4.92761e-10	1.22023
125663218	chr8:125663218:A:G	4.6105e-13	-4.92761e-10	-0.876836
125663379	chr8:125663379:T:C	3.8466e-13	-4.92761e-10	-1.05798
125663582	chr8:125663582:C:T	6.33975e-14	-1.97819	-0.882724
125663614	chr8:125663614:C:T	1.4883e-13	-2.00754	-5.85511e-10
125664573	chr8:125664573:T:C	4.10044e-14	-1.99592	-1.30074
125664730	chr8:125664730:C:T	1.25169e-13	-1.73047	-0.4502
125664770	chr8:125664770:G:A	1.46903e-13	-1.97532	-0.0452535
125665050	chr8:125665050:A:C	1.87343e-13	-1.96396	0.186563
125665116	chr8:125665116:C:T	1.49604e-13	-2.00235	-5.85511e-10
125665282	chr8:125665282:T:C	4.32272e-13	-4.92761e-10	-0.941286
125665298	chr8:125665298:T:C	2.15995e-13	-1.97831	0.34322
125665349	chr8:125665349:G:C	1.01998e-13	-1.99727	-0.388115
125665366	chr8:125665366:C:T	5.14365e-13	-4.92761e-10	-0.767409
125665423	chr8:125665423:G:A	3.61437e-13	-4.92761e-10	-1.12025
125665556	chr8:125665556:T:C	6.26714e-13	-1.98625	1.41639
125665575	chr8:125665575:T:A	1.08563e-13	-1.61967	-0.703344
125665708	chr8:125665708:A:T	1.0896e-13	-1.92457	-0.394793
125666011	chr8:125666011:G:A	6.16308e-14	-1.98798	-0.901198
125666025	chr8:125666025:C:T	1.38008e-12	-4.92761e-10	0.219554
125666057	chr8:125666057:C:T	1.1832e-12	-2.01439	2.08004
125666076	chr8:125666076:G:T	3.02865e-12	-4.92761e-10	1.00553
125666152	chr8:125666152:C:A	1.52641e-13	-1.98225	-5.85511e-10
125666677	chr8:125666677:T:G	2.15775e-13	-1.97051	0.334401
125666825	chr8:125666825:A:G	4.83969e-13	-4.92761e-10	-0.828321
125666830	chr8:125666830:C:T	3.12701e-13	-4.92761e-10	-1.26509
125666899	chr8:125666899:A:T	4.63738e-13	-4.92761e-10	-0.871022
125667487	chr8:125667487:A:G	3.69374e-13	-4.92761e-10	-1.09853
125667575	chr8:125667575:G:A	3.41076e-13	-4.92761e-10	-1.17823
125667965	chr8:125667965:A:T	5.77063e-14	-1.85058	-1.1044
125667966	chr8:125667966:A:T	8.53831e-14	-1.80115	-0.76204
125668017	chr8:125668017:T:C	5.78525e-14	-1.82624	-1.1262
125668258	chr8:125668258:A:T	6.42768e-14	-1.79182	-1.05533
125668410	chr8:125668410:ATG:A	7.02256e-14	-2.0018	-0.756826
125668462	chr8:125668462:T:C	6.4053e-13	-4.92761e-10	-0.548045
125669009	chr8:125669009:G:A	6.43389e-14	-1.82518	-1.021
125669017	chr8:125669017:G:C	4.24955e-13	-1.81238	0.854025
125669113	chr8:125669113:C:T	9.19761e-14	-1.789	-0.699816
125669578	chr8:125669578:G:T	6.74935e-14	-2.00327	-0.795041
125669752	chr8:125669752:C:T	9.41285e-14	-1.8021	-0.663576
125670064	chr8:125670064:A:G	6.43502e-14	-1.99493	-0.85107
125670332	chr8:125670332:A:G	6.48222e-14	-1.83247	-1.00622
125670621	chr8:125670621:G:A	3.41617e-13	-4.92761e-10	-1.17665
125670695	chr8:125670695:A:T	6.42935e-14	-1.84098	-1.0059
125670880	chr8:125670880:G:A	3.23477e-13	-4.92761e-10	-1.23121
125671069	chr8:125671069:C:A	1.51239e-13	-1.97005	-0.0214313
125671130	chr8:125671130:C:T	1.23276e-13	-1.99216	-0.203756
125671142	chr8:125671142:T:C	1.63048e-13	-1.9163	-5.85511e-10
125671408	chr8:125671408:T:C	3.9967e-13	-4.92761e-10	-1.0197
125671440	chr8:125671440:A:G	1.54189e-13	-1.97216	-5.85511e-10
125671506	chr8:125671506:G:A	3.14723e-13	-4.92761e-10	-1.25865
125671541	chr8:125671541:G:T	6.04732e-14	-1.90755	-1.00059
125671564	chr8:125671564:G:A	7.08403e-14	-2.00469	-0.745219
125671589	chr8:125671589:A:C	1.50019e-13	-1.99958	-5.85511e-10
125671898	chr8:125671898:T:C	6.51278e-14	-1.83652	-0.997472
125672069	chr8:125672069:C:T	1.49247e-13	-1.97368	-0.031059
125672130	chr8:125672130:T:G	3.12036e-13	-4.92761e-10	-1.26722
125672551	chr8:125672551:T:C	1.64266e-13	-1.97478	0.0659257
125672753	chr8:125672753:C:T	1.98624e-13	-1.98245	0.263526
125672819	chr8:125672819:C:T	4.32201e-13	-0.94145	-5.85511e-10
125673272	chr8:125673272:A:T	8.95197e-14	-1.80092	-0.714958
125673431	chr8:125673431:A:T	1.60264e-13	-1.97492	0.0414018
125673583	chr8:125673583:A:G	7.20285e-14	-2.00881	-0.724472
125673701	chr8:125673701:A:G	7.31281e-14	-2.00513	-0.713001
125673862	chr8:125673862:T:G	7.31847e-14	-2.00695	-0.710407
125673889	chr8:125673889:G:T	9.36371e-14	-1.99336	-0.477556
125673906	chr8:125673906:G:A	7.42584e-14	-2.00806	-0.694729
125673915	chr8:125673915:TG:T	7.40261e-14	-1.995	-0.710921
125673954	chr8:125673954:A:G	7.26096e-14	-2.01105	-0.714193
125673995	chr8:125673995:T:G	7.1098e-14	-2.00704	-0.739239
125674156	chr8:125674156:G:A	6.53042e-14	-1.98625	-0.845034
125674165	chr8:125674165:T:G	3.01317e-13	-4.92761e-10	-1.30218
125674564	chr8:125674564:G:A	3.5675e-13	-1.60706	0.473752
125674577	chr8:125674577:C:T	3.59832e-13	-4.92761e-10	-1.1247
125674626	chr8:125674626:C:G	7.26835e-14	-1.98135	-0.742874
125674820	chr8:125674820:G:T	1.70006e-13	-1.97321	0.0987002
125674857	chr8:125674857:A:G	3.52261e-13	-4.92761e-10	-1.14597
125674955	chr8:125674955:C:T	3.42986e-13	-4.92761e-10	-1.17265
125675068	chr8:125675068:C:T	1.60064e-13	-1.97772	0.0429578
125675201	chr8:125675201:T:C	7.42772e-14	-1.98967	-0.712865
125675280	chr8:125675280:T:A	3.01579e-13	-4.92761e-10	-1.30131
125676048	chr8:125676048:C:T	3.75934e-13	-4.92761e-10	-1.08093
125676201	chr8:125676201:G:T	1.74266e-13	-1.98504	0.135278
125676408	chr8:125676408:T:G	3.24232e-13	-4.92761e-10	-1.22888
125676637	chr8:125676637:G:A	1.88698e-13	-1.6567	-0.113487
125676641	chr8:125676641:T:C	1.53123e-13	-1.97976	0.000664214
125676795	chr8:125676795:T:C	8.2387e-14	-2.00826	-0.590653
125677141	chr8:125677141:A:G	3.27745e-13	-1.81309	0.594983
125677448	chr8:125677448:C:G	4.4083e-13	-1.85565	0.933972
125677520	chr8:125677520:A:G	8.84023e-14	-2.00303	-0.525416
125677563	chr8:125677563:C:T	4.47711e-13	-1.8593	0.953111
125677596	chr8:125677596:T:C	3.40214e-13	-4.92761e-10	-1.18077
125677606	chr8:125677606:C:T	3.15921e-13	-4.92761e-10	-1.25485
125677754	chr8:125677754:A:G	8.49592e-14	-2.00305	-0.565123
125678194	chr8:125678194:C:G	3.57926e-13	-1.13001	-5.85511e-10
125678538	chr8:125678538:A:G	3.5224e-13	-4.92761e-10	-1.14603
125679522	chr8:125679522:G:A	7.22272e-14	-1.8117	-0.918827
125679612	chr8:125679612:T:C	9.96251e-14	-1.77598	-0.632948
125679659	chr8:125679659:C:T	6.32406e-14	-1.83705	-1.02635
125679953	chr8:125679953:C:T	7.07306e-14	-1.99111	-0.760351
125680374	chr8:125680374:T:G	9.96745e-14	-1.77847	-0.629959
125681120	chr8:125681120:A:G	6.90886e-14	-1.98221	-0.792737
125681134	chr8:125681134:C:T	8.34305e-14	-1.92376	-0.662566
125681170	chr8:125681170:G:A	3.8924e-13	-4.92761e-10	-1.04614
125681277	chr8:125681277:A:T	6.18319e-14	-1.68205	-1.20387
125681376	chr8:125681376:C:T	1.48779e-13	-1.9758	-0.0320742
125681741	chr8:125681741:G:A	3.53969e-13	-1.14113	-5.85511e-10
125681865	chr8:125681865:T:G	3.46442e-13	-4.92761e-10	-1.16262
125681914	chr8:125681914:T:G	6.08823e-14	-1.87898	-1.02242
125682133	chr8:125682133:A:T	1.34201e-13	-2.01509	-0.0959086
125682336	chr8:125682336:A:G	3.13491e-13	-4.92761e-10	-1.26257
125682524	chr8:125682524:T:A	4.68251e-14	-2.00854	-1.15538
125683026	chr8:125683026:A:G	7.23219e-14	-1.86432	-0.864896
125683037	chr8:125683037:C:T	8.03361e-14	-1.79345	-0.830668
125683379	chr8:125683379:T:C	3.11372e-13	-4.92761e-10	-1.26935
125683394	chr8:125683394:C:T	6.35757e-13	-4.92761e-10	-0.555524
125683533	chr8:125683533:A:G	3.34392e-13	-4.92761e-10	-1.19803
125683825	chr8:125683825:T:C	4.28477e-13	-4.92761e-10	-0.950105
125683930	chr8:125683930:G:A	5.681e-14	-1.66927	-1.30136
125684106	chr8:125684106:C:T	3.02234e-13	-4.92761e-10	-1.29914
125684379	chr8:125684379:TG:T	3.0239e-13	-4.92761e-10	-1.29862
125684397	chr8:125684397:C:T	3.08667e-13	-4.92761e-10	-1.27808
125684398	chr8:125684398:G:A	1.49582e-13	-2.0025	-5.85511e-10
125684471	chr8:125684471:C:T	9.17457e-14	-1.95611	-0.535215
125684869	chr8:125684869:C:T	1.99599e-13	-1.71403	-5.85511e-10
125684951	chr8:125684951:TG:T	6.12673e-14	-1.83757	-1.05752
125685327	chr8:125685327:A:T	3.01392e-13	-4.92761e-10	-1.30193
125685801	chr8:125685801:T:C	3.05746e-13	-4.92761e-10	-1.28759
125685988	chr8:125685988:G:T	6.76719e-14	-1.83517	-0.960498
125686152	chr8:125686152:C:A	3.07285e-13	-4.92761e-10	-1.28257
125686170	chr8:125686170:A:AG	3.01285e-13	-4.92761e-10	-1.30228
125686654	chr8:125686654:G:A	3.31763e-13	-4.92761e-10	-1.20592
125686660	chr8:125686660:C:G	8.7362e-14	-1.85082	-0.689456
125686731	chr8:125686731:C:A	3.12171e-13	-4.92761e-10	-1.26679
125688079	chr8:125688079:A:G	3.05869e-13	-4.92761e-10	-1.28718
125688555	chr8:125688555:A:G	1.67613e-13	-1.88869	-5.85511e-10
125689005	chr8:125689005:A:T	4.06806e-13	-4.92761e-10	-1.00201
125689201	chr8:125689201:A:G	3.30322e-13	-4.92761e-10	-1.21027
125689485	chr8:125689485:T:C	1.25093e-13	-1.97067	-0.21061
125689566	chr8:125689566:A:G	3.29339e-13	-4.92761e-10	-1.21325
125690099	chr8:125690099:C:T	7.62961e-14	-1.76236	-0.913363
125690267	chr8:125690267:C:T	5.03155e-14	-1.79514	-1.29689
125690609	chr8:125690609:C:T	3.09546e-13	-4.92761e-10	-1.27524
125691073	chr8:125691073:T:C	1.23484e-13	-1.75757	-0.436662
125691139	chr8:125691139:C:G	3.8894e-13	-4.92761e-10	-1.04692
125691150	chr8:125691150:C:T	3.87958e-13	-4.92761e-10	-1.04944
125692212	chr8:125692212:T:A	3.16595e-13	-4.92761e-10	-1.25272
125692323	chr8:125692323:G:C	6.06214e-13	-4.92761e-10	-0.603108
125692346	chr8:125692346:C:T	1.47678e-13	-2.0153	-5.85511e-10
125692489	chr8:125692489:A:C	1.47719e-13	-2.01503	-5.85511e-10
125692515	chr8:125692515:T:C	6.01686e-14	-1.98305	-0.930141
125692626	chr8:125692626:C:T	3.39768e-13	-4.92761e-10	-1.18208
125692857	chr8:125692857:A:G	3.62664e-13	-4.92761e-10	-1.11687
125692918	chr8:125692918:A:G	9.73087e-14	-1.8249	-0.607549
125692942	chr8:125692942:A:G	3.02986e-13	-4.92761e-10	-1.29665
125693062	chr8:125693062:G:T	5.08509e-14	-1.90886	-1.17258
125693245	chr8:125693245:C:T	3.23099e-13	-4.92761e-10	-1.23238
125693325	chr8:125693325:C:T	3.76101e-13	-4.92761e-10	-1.08048
125693604	chr8:125693604:G:T	8.03937e-14	-1.90226	-0.721147
125693808	chr8:125693808:G:A	9.64344e-14	-1.97117	-0.470306
125693817	chr8:125693817:C:T	7.63142e-14	-1.87856	-0.796918
125693897	chr8:125693897:G:C	4.32868e-13	-4.92761e-10	-0.939909
125694036	chr8:125694036:A:G	3.42854e-13	-1.17304	-5.85511e-10
125694761	chr8:125694761:C:T	3.51812e-13	-4.92761e-10	-1.14724
125694794	chr8:125694794:G:C	7.2925e-14	-1.74095	-0.979963
125694817	chr8:125694817:G:A	8.52167e-14	-1.84929	-0.715858
125694999	chr8:125694999:T:C	3.02457e-13	-4.92761e-10	-1.2984
125695912	chr8:125695912:C:T	2.21818e-13	-1.60848	-5.85511e-10
125696534	chr8:125696534:A:G	3.25514e-13	-4.92761e-10	-1.22494
125696537	chr8:125696537:T:C	7.04942e-14	-1.54294	-1.21187
125696595	chr8:125696595:A:G	6.46051e-13	-4.92761e-10	-0.539462
125696797	chr8:125696797:C:T	3.01204e-13	-4.92761e-10	-1.30255
125696801	chr8:125696801:A:T	3.01204e-13	-4.92761e-10	-1.30255
125696823	chr8:125696823:C:A	3.03241e-13	-4.92761e-10	-1.29581
125696983	chr8:125696983:C:T	3.95245e-13	-4.92761e-10	-1.03084
125697507	chr8:125697507:C:T	3.22951e-13	-4.92761e-10	-1.23284
125697936	chr8:125697936:A:G	7.16186e-13	-4.92761e-10	-0.436401
125698216	chr8:125698216:C:T	6.0884e-13	-4.92761e-10	-0.598785
125698493	chr8:125698493:T:C	4.52689e-13	-4.92761e-10	-0.895137
125698566	chr8:125698566:A:G	5.58666e-13	-4.92761e-10	-0.684788
125698665	chr8:125698665:C:T	6.44455e-13	-4.92761e-10	-0.541936
125698917	chr8:125698917:C:T	1.55503e-13	-1.96368	-5.85511e-10
125699246	chr8:125699246:T:A	7.36595e-13	-4.92761e-10	-0.408302
125699699	chr8:125699699:G:A	2.66528e-13	-1.39766	-0.0271964
125700139	chr8:125700139:A:G	4.41831e-13	-4.92761e-10	-0.919414
125700416	chr8:125700416:G:T	1.2805e-12	-4.92761e-10	0.144668
125700700	chr8:125700700:G:A	3.12476e-13	-4.92761e-10	-1.26581
125700807	chr8:125700807:C:T	4.54785e-13	-4.92761e-10	-0.890517
125701091	chr8:125701091:G:A	7.4366e-14	-2.01409	-0.687252
125701174	chr8:125701174:G:A	5.83193e-14	-2.00744	-0.93697
125701282	chr8:125701282:G:C	3.04699e-13	-4.92761e-10	-1.29102
125701340	chr8:125701340:A:C	5.73377e-14	-1.96883	-0.99255
125701447	chr8:125701447:C:A	1.51912e-12	-4.92761e-10	0.315546
125701531	chr8:125701531:A:G	7.92508e-14	-2.01083	-0.626892
125701658	chr8:125701658:A:G	2.27656e-13	-1.74043	0.157924
125701677	chr8:125701677:G:A	1.50824e-12	-4.92761e-10	0.308358
125701687	chr8:125701687:C:T	4.14095e-13	-4.92761e-10	-0.984247
125701756	chr8:125701756:C:T	4.23613e-13	-4.92761e-10	-0.96152
125701794	chr8:125701794:G:A	4.05553e-14	-2.00754	-1.30013
125701886	chr8:125701886:C:T	3.04801e-13	-4.92761e-10	-1.29068
125702581	chr8:125702581:T:C	5.71991e-13	-4.92761e-10	-0.661217
125702759	chr8:125702759:A:C	3.34385e-13	-4.92761e-10	-1.19805
125702765	chr8:125702765:T:TA	3.57681e-13	-4.92761e-10	-1.1307
125702811	chr8:125702811:C:T	6.785e-14	-1.49317	-1.29987
125703163	chr8:125703163:G:A	1.51912e-12	-4.92761e-10	0.315546
125703572	chr8:125703572:G:A	3.01898e-13	-4.92761e-10	-1.30025
125703748	chr8:125703748:G:A	1.28036e-12	-4.92761e-10	0.144559
125703790	chr8:125703790:T:G	8.95659e-13	-4.92761e-10	-0.212781
125704138	chr8:125704138:T:A	6.47645e-14	-1.91475	-0.924835
125704533	chr8:125704533:A:ATTTGGC	7.19178e-14	-1.94572	-0.789096
125704546	chr8:125704546:A:G	3.37923e-13	-4.92761e-10	-1.18752
125705000	chr8:125705000:A:G	4.80026e-14	-1.91697	-1.22211
125705116	chr8:125705116:G:A	3.55742e-13	-4.92761e-10	-1.13613
125705622	chr8:125705622:C:T	4.45952e-13	-4.92761e-10	-0.910131
125705673	chr8:125705673:T:C	3.39356e-13	-4.92761e-10	-1.18329
125705907	chr8:125705907:G:T	3.78937e-13	-4.92761e-10	-1.07297
125706116	chr8:125706116:T:G	8.21269e-14	-1.99687	-0.605209
125706226	chr8:125706226:C:G	3.39441e-13	-4.92761e-10	-1.18304
125706581	chr8:125706581:G:T	3.42147e-13	-4.92761e-10	-1.1751
125707141	chr8:125707141:A:G	3.06438e-13	-4.92761e-10	-1.28533
125707810	chr8:125707810:T:C	4.08912e-13	-4.92761e-10	-0.996842
125707988	chr8:125707988:T:A	1.07775e-12	-4.92761e-10	-0.0277114
125708189	chr8:125708189:G:A	3.04871e-13	-4.92761e-10	-1.29045
125708736	chr8:125708736:T:C	4.16741e-13	-4.92761e-10	-0.977876
125709189	chr8:125709189:T:C	1.30486e-12	-4.92761e-10	0.163512
125709379	chr8:125709379:C:T	1.32474e-12	-4.92761e-10	0.178632
125709439	chr8:125709439:G:T	3.38655e-13	-4.92761e-10	-1.18536
125709620	chr8:125709620:G:C	8.23837e-13	-4.92761e-10	-0.296368
125709867	chr8:125709867:G:A	1.69718e-13	-1.8762	-5.85511e-10
125709909	chr8:125709909:G:A	1.5207e-13	-1.986	-5.85511e-10
125710166	chr8:125710166:T:A	3.38998e-13	-4.92761e-10	-1.18435
125710202	chr8:125710202:T:C	1.31946e-12	-4.92761e-10	0.174638
125710595	chr8:125710595:G:A	1.27783e-12	-4.92761e-10	0.142578
125710796	chr8:125710796:A:G	8.14106e-13	-4.92761e-10	-0.30825
125710874	chr8:125710874:G:T	1.364e-12	-4.92761e-10	0.207839
125711139	chr8:125711139:T:C	1.36975e-12	-4.92761e-10	0.212046
125711376	chr8:125711376:C:T	1.48663e-13	-2.00866	-5.85511e-10
125711453	chr8:125711453:T:G	1.35506e-12	-4.92761e-10	0.201258
125711504	chr8:125711504:A:G	3.39451e-13	-4.92761e-10	-1.18301
125711666	chr8:125711666:A:G	1.88677e-13	-1.7703	-5.85511e-10
125711776	chr8:125711776:T:A	1.30851e-12	-4.92761e-10	0.1663
125712692	chr8:125712692:T:C	1.03258e-12	-4.92761e-10	-0.0705224
125713028	chr8:125713028:T:A	1.5467e-12	-4.92761e-10	0.333535
125713102	chr8:125713102:G:A	1.51002e-12	-4.92761e-10	0.309537
125713141	chr8:125713141:T:G	3.39875e-13	-4.92761e-10	-1.18176
125713218	chr8:125713218:G:A	6.65408e-14	-2.00949	-0.803032
125713418	chr8:125713418:AGAGG:A	1.37813e-12	-4.92761e-10	0.218141
125713659	chr8:125713659:TTGTC:T	1.70128e-13	-1.87379	-5.85511e-10
125714002	chr8:125714002:G:C	7.97462e-13	-4.92761e-10	-0.328907
125714042	chr8:125714042:C:T	8.40546e-13	-4.92761e-10	-0.276289
125714087	chr8:125714087:TTA:T	3.22425e-13	-4.92761e-10	-1.23447
125714219	chr8:125714219:T:A	1.11452e-12	-4.92761e-10	0.00583418
125714221	chr8:125714221:A:C	1.37282e-12	-4.92761e-10	0.214281
125714383	chr8:125714383:T:C	3.17354e-13	-4.92761e-10	-1.25032
125714851	chr8:125714851:A:C	5.25939e-14	-1.9553	-1.09244
125714924	chr8:125714924:G:A	1.37282e-12	-4.92761e-10	0.214281
125715109	chr8:125715109:T:C	1.33913e-12	-4.92761e-10	0.189435
125715183	chr8:125715183:A:G	3.12417e-13	-4.92761e-10	-1.266
125715277	chr8:125715277:C:T	3.70022e-13	-4.92761e-10	-1.09678
125715286	chr8:125715286:T:C	1.30526e-12	-4.92761e-10	0.163814
125715355	chr8:125715355:G:C	1.45432e-13	-1.90402	-0.126614
125715411	chr8:125715411:G:A	2.27224e-13	-1.58441	-5.85511e-10
125715693	chr8:125715693:T:G	3.33306e-13	-4.92761e-10	-1.20128
125716114	chr8:125716114:G:A	5.45189e-13	-4.92761e-10	-0.709209
125716195	chr8:125716195:T:C	1.25635e-12	-4.92761e-10	0.125627
125716287	chr8:125716287:G:A	6.17176e-14	-1.59923	-1.28855
125716350	chr8:125716350:G:T	1.11704e-12	-4.92761e-10	0.00809271
125716370	chr8:125716370:C:T	1.36388e-12	-4.92761e-10	0.207751
125716471	chr8:125716471:T:C	5.71342e-14	-1.87209	-1.09284
125716565	chr8:125716565:T:C	8.78712e-14	-1.66807	-0.866396
125716572	chr8:125716572:T:A	3.18582e-13	-4.92761e-10	-1.24646
125716798	chr8:125716798:T:A	4.51187e-13	-4.92761e-10	-0.898459
125717157	chr8:125717157:T:A	3.18385e-13	-4.92761e-10	-1.24708
125717366	chr8:125717366:A:G	4.50766e-13	-4.92761e-10	-0.899393
125717430	chr8:125717430:G:A	4.04273e-13	-4.92761e-10	-1.00825
125717628	chr8:125717628:A:G	4.51187e-13	-4.92761e-10	-0.898459
125717811	chr8:125717811:TG:T	1.47979e-13	-2.01327	-5.85511e-10
125717819	chr8:125717819:A:C	3.93652e-13	-4.92761e-10	-1.03487
125718000	chr8:125718000:T:A	4.23778e-13	-4.92761e-10	-0.961132
125718001	chr8:125718001:TA:T	4.24331e-13	-4.92761e-10	-0.959827
125718312	chr8:125718312:G:C	1.99262e-12	-4.92761e-10	0.586864
125718350	chr8:125718350:TCTGAAGGCAGC:T	4.30616e-13	-4.92761e-10	-0.945124
125718467	chr8:125718467:C:T	4.40498e-13	-4.92761e-10	-0.922435
125719023	chr8:125719023:C:T	7.61152e-14	-1.49104	-1.18705
125719113	chr8:125719113:C:G	3.38898e-13	-4.92761e-10	-1.18464
125719128	chr8:125719128:G:A	3.40315e-13	-4.92761e-10	-1.18047
125719170	chr8:125719170:C:A	3.15247e-13	-4.92761e-10	-1.25698
125719416	chr8:125719416:C:T	5.22512e-14	-1.78837	-1.26591
125719423	chr8:125719423:T:C	5.08599e-14	-1.78191	-1.29936
125719484	chr8:125719484:T:C	9.1982e-13	-4.92761e-10	-0.186163
125719513	chr8:125719513:G:A	5.36391e-14	-1.92314	-1.10492
125719514	chr8:125719514:T:C	5.36402e-14	-1.92598	-1.10207
125719739	chr8:125719739:G:T	5.03446e-14	-1.84761	-1.24384
125719799	chr8:125719799:G:T	9.21887e-13	-4.92761e-10	-0.183918
125719822	chr8:125719822:AAAGATGGAG:A	3.0462e-13	-4.92761e-10	-1.29127
125720041	chr8:125720041:A:G	5.33301e-14	-1.91465	-1.11919
125720488	chr8:125720488:G:A	5.9382e-14	-1.65508	-1.27127
125720540	chr8:125720540:G:A	3.02872e-13	-4.92761e-10	-1.29703
125720747	chr8:125720747:T:G	7.10223e-14	-1.56653	-1.18082
125720780	chr8:125720780:G:C	3.19223e-13	-4.92761e-10	-1.24445
125720834	chr8:125720834:G:A	9.33231e-13	-4.92761e-10	-0.171689
125720870	chr8:125720870:A:C	6.02555e-13	-4.92761e-10	-0.609163
125721111	chr8:125721111:T:C	5.25788e-13	-4.92761e-10	-0.745443
125721128	chr8:125721128:G:A	3.17611e-13	-4.92761e-10	-1.24951
125721135	chr8:125721135:A:G	5.74182e-13	-4.92761e-10	-0.657395
125721219	chr8:125721219:G:A	9.2275e-13	-4.92761e-10	-0.182982
125721551	chr8:125721551:T:C	5.78457e-13	-4.92761e-10	-0.649977
125721560	chr8:125721560:C:G	5.75478e-13	-4.92761e-10	-0.65514
125721618	chr8:125721618:C:T	1.87292e-12	-4.92761e-10	0.524912
125722215	chr8:125722215:C:G	9.40787e-13	-4.92761e-10	-0.163624
125722457	chr8:125722457:C:T	6.13856e-13	-4.92761e-10	-0.590581
125722479	chr8:125722479:C:T	8.81973e-13	-4.92761e-10	-0.22818
125722506	chr8:125722506:G:T	5.70813e-13	-4.92761e-10	-0.66328
125722532	chr8:125722532:T:C	1.84533e-12	-4.92761e-10	0.51007
125722622	chr8:125722622:T:C	5.64579e-13	-4.92761e-10	-0.674261
125722624	chr8:125722624:A:G	5.68275e-13	-4.92761e-10	-0.667736
125722783	chr8:125722783:C:T	5.70813e-13	-4.92761e-10	-0.66328
125722995	chr8:125722995:T:C	3.52806e-13	-4.92761e-10	-1.14442
125723259	chr8:125723259:A:T	5.69362e-13	-4.92761e-10	-0.665825
125723324	chr8:125723324:T:A	5.70813e-13	-4.92761e-10	-0.66328
125723707	chr8:125723707:T:C	3.01264e-13	-4.92761e-10	-1.30235
125723755	chr8:125723755:T:C	5.70763e-13	-4.92761e-10	-0.663367
125723964	chr8:125723964:G:A	7.42479e-13	-4.92761e-10	-0.400346
125723987	chr8:125723987:T:C	3.01234e-13	-4.92761e-10	-1.30246
125724550	chr8:125724550:G:A	3.13817e-13	-4.92761e-10	-1.26153
125724626	chr8:125724626:T:C	5.93947e-13	-4.92761e-10	-0.62355
125724925	chr8:125724925:G:A	3.87958e-13	-4.92761e-10	-1.04944
125725046	chr8:125725046:G:A	5.70813e-13	-4.92761e-10	-0.66328
125725075	chr8:125725075:C:A	3.17922e-13	-4.92761e-10	-1.24854
125725585	chr8:125725585:G:A	5.70813e-13	-4.92761e-10	-0.66328
125725882	chr8:125725882:C:T	3.57862e-13	-4.92761e-10	-1.13019
125725950	chr8:125725950:T:C	3.02695e-13	-4.92761e-10	-1.29762
125726581	chr8:125726581:T:C	5.60669e-13	-4.92761e-10	-0.68121
125726864	chr8:125726864:C:T	1.87133e-12	-4.92761e-10	0.524064
125726986	chr8:125726986:G:T	6.13727e-13	-4.92761e-10	-0.59079
125727004	chr8:125727004:G:A	5.88838e-13	-4.92761e-10	-0.632191
125727192	chr8:125727192:C:T	5.62083e-14	-1.68833	-1.29295
125727452	chr8:125727452:T:C	5.68647e-13	-4.92761e-10	-0.667081
125727752	chr8:125727752:G:A	7.98511e-14	-1.7119	-0.918272
125727906	chr8:125727906:C:T	5.61844e-13	-4.92761e-10	-0.679117
125728041	chr8:125728041:T:G	5.50793e-14	-1.73266	-1.2689
125728716	chr8:125728716:T:C	4.32675e-13	-1.74345	0.8031
125728906	chr8:125728906:C:T	3.12639e-13	-4.92761e-10	-1.26529
125728915	chr8:125728915:G:A	3.74146e-13	-4.92761e-10	-1.08569
125729208	chr8:125729208:C:G	1.91212e-13	-1.82697	0.0700156
125729501	chr8:125729501:A:G	1.2264e-13	-1.7597	-0.441387
125730117	chr8:125730117:T:C	1.1186e-13	-2.01456	-0.278533
125730580	chr8:125730580:G:A	6.73848e-14	-1.53069	-1.26923
125730728	chr8:125730728:A:G	7.05692e-14	-1.53044	-1.2233
125730939	chr8:125730939:A:G	5.87408e-13	-4.92761e-10	-0.634622
125730951	chr8:125730951:A:G	5.96886e-13	-4.92761e-10	-0.618616
125731186	chr8:125731186:T:C	3.01267e-13	-4.92761e-10	-1.30234
125731305	chr8:125731305:G:A	1.55195e-13	-1.96566	-5.85511e-10
125731546	chr8:125731546:C:T	3.95027e-13	-4.92761e-10	-1.03139
125731862	chr8:125731862:G:T	3.01364e-13	-4.92761e-10	-1.30202
125732368	chr8:125732368:C:T	2.26004e-13	-1.58979	-5.85511e-10
125732476	chr8:125732476:G:A	1.87498e-13	-1.77657	-5.85511e-10
125732637	chr8:125732637:TGTCCTTCCACTGTG:T	3.88446e-13	-4.92761e-10	-1.04819
125732842	chr8:125732842:T:C	9.16942e-13	-4.92761e-10	-0.189297
125733615	chr8:125733615:A:G	3.22932e-13	-4.92761e-10	-1.2329
125733967	chr8:125733967:G:A	9.73323e-14	-1.23185	-1.20036
125734288	chr8:125734288:G:A	1.73496e-12	-4.92761e-10	0.448398
125734518	chr8:125734518:A:G	4.61804e-13	-4.92761e-10	-0.8752
125734552	chr8:125734552:G:A	5.068e-13	-4.92761e-10	-0.782225
125734558	chr8:125734558:G:A	4.04797e-14	-2.01012	-1.29942
125734881	chr8:125734881:G:A	5.36983e-13	-4.92761e-10	-0.724375
125734920	chr8:125734920:C:T	1.47692e-13	-2.01521	-5.85511e-10
125735037	chr8:125735037:T:G	3.0436e-13	-4.92761e-10	-1.29213
125735040	chr8:125735040:T:G	3.18047e-13	-4.92761e-10	-1.24814
125735088	chr8:125735088:C:T	4.14515e-14	-2.01349	-1.27233
125735400	chr8:125735400:T:C	5.754e-13	-4.92761e-10	-0.655275
125735497	chr8:125735497:T:C	3.96985e-13	-4.92761e-10	-1.02644
125735950	chr8:125735950:T:C	5.9646e-13	-4.92761e-10	-0.619329
125736386	chr8:125736386:A:G	7.60822e-13	-4.92761e-10	-0.375941
125736511	chr8:125736511:C:T	5.24205e-13	-4.92761e-10	-0.748459
125736877	chr8:125736877:T:C	1.08046e-13	-1.43903	-0.888758
125737024	chr8:125737024:T:C	3.83136e-13	-4.92761e-10	-1.06195
125737233	chr8:125737233:C:G	5.10807e-13	-4.92761e-10	-0.77435
125737324	chr8:125737324:G:T	5.45482e-13	-4.92761e-10	-0.708672
125737386	chr8:125737386:T:G	5.09777e-13	-4.92761e-10	-0.776367
125737507	chr8:125737507:T:G	5.01859e-13	-4.92761e-10	-0.792022
125737573	chr8:125737573:G:A	5.04928e-13	-4.92761e-10	-0.785926
125737728	chr8:125737728:C:T	8.41637e-13	-4.92761e-10	-0.274993
125737749	chr8:125737749:A:G	7.09306e-14	-1.86258	-0.886056
125737830	chr8:125737830:A:C	5.4552e-13	-4.92761e-10	-0.708602
125737874	chr8:125737874:A:G	5.4552e-13	-4.92761e-10	-0.708602
125737908	chr8:125737908:A:C	5.04328e-13	-4.92761e-10	-0.787115
125737939	chr8:125737939:G:A	5.09777e-13	-4.92761e-10	-0.776367
125738002	chr8:125738002:T:C	4.21266e-14	-1.97069	-1.29897
125738201	chr8:125738201:C:A	5.08242e-13	-4.92761e-10	-0.779384
125738533	chr8:125738533:C:T	5.13293e-13	-4.92761e-10	-0.769494
125738543	chr8:125738543:A:G	5.06056e-13	-4.92761e-10	-0.783694
125738574	chr8:125738574:G:A	5.06091e-13	-4.92761e-10	-0.783625
125738738	chr8:125738738:A:T	5.41239e-13	-4.92761e-10	-0.71648
125738992	chr8:125738992:A:G	5.33667e-13	-4.92761e-10	-0.730568
125739218	chr8:125739218:C:T	1.26543e-13	-1.24554	-0.924221
125739244	chr8:125739244:A:G	5.69307e-14	-1.66691	-1.3016
125739287	chr8:125739287:C:G	3.4161e-13	-4.92761e-10	-1.17667
125739368	chr8:125739368:T:A	8.42218e-13	-4.92761e-10	-0.274302
125739391	chr8:125739391:A:G	8.53698e-13	-4.92761e-10	-0.260764
125739510	chr8:125739510:G:A	4.31464e-13	-4.92761e-10	-0.943157
125739565	chr8:125739565:T:A	3.55716e-13	-4.92761e-10	-1.13621
125740102	chr8:125740102:T:C	9.53516e-14	-1.62199	-0.830785
125740482	chr8:125740482:GCTCT:G	5.20658e-13	-4.92761e-10	-0.755248
125740617	chr8:125740617:T:A	3.12491e-13	-4.92761e-10	-1.26577
125740906	chr8:125740906:T:G	1.05455e-13	-1.58741	-0.764653
125741300	chr8:125741300:C:T	5.88044e-13	-4.92761e-10	-0.63354
125741500	chr8:125741500:C:T	4.86398e-13	-4.92761e-10	-0.823314
125741912	chr8:125741912:C:T	4.58656e-13	-4.92761e-10	-0.88204
125742085	chr8:125742085:C:T	1.65532e-12	-4.92761e-10	0.401407
125742192	chr8:125742192:C:T	8.25417e-14	-1.49597	-1.10107
125742201	chr8:125742201:C:T	4.28223e-13	-4.92761e-10	-0.950696
125742311	chr8:125742311:G:C	7.2188e-14	-1.44669	-1.28437
125742370	chr8:125742370:G:T	3.30211e-13	-4.92761e-10	-1.21061
125742448	chr8:125742448:T:C	4.59437e-13	-4.92761e-10	-0.880339
125742505	chr8:125742505:C:T	3.15484e-13	-4.92761e-10	-1.25623
125742591	chr8:125742591:T:C	4.59437e-13	-4.92761e-10	-0.880339
125742609	chr8:125742609:G:A	3.14619e-13	-4.92761e-10	-1.25898
125742708	chr8:125742708:TG:T	3.41015e-13	-4.92761e-10	-1.17841
125742733	chr8:125742733:A:C	7.99622e-13	-4.92761e-10	-0.326202
125742875	chr8:125742875:A:G	4.56592e-13	-4.92761e-10	-0.886551
125742882	chr8:125742882:T:C	1.63932e-13	-1.91089	-5.85511e-10
125742979	chr8:125742979:C:T	4.98202e-13	-4.92761e-10	-0.799335
125742997	chr8:125742997:G:A	4.64407e-13	-4.92761e-10	-0.869579
125743007	chr8:125743007:C:T	3.13249e-13	-4.92761e-10	-1.26334
125743094	chr8:125743094:T:A	3.46966e-13	-4.92761e-10	-1.16112
125743192	chr8:125743192:T:C	4.59437e-13	-4.92761e-10	-0.880339
125743204	chr8:125743204:C:T	4.59437e-13	-4.92761e-10	-0.880339
125743210	chr8:125743210:G:A	9.04078e-13	-4.92761e-10	-0.203425
125743356	chr8:125743356:T:C	4.5778e-13	-4.92761e-10	-0.883953
125743498	chr8:125743498:G:A	4.14026e-14	-1.98849	-1.29851
125743543	chr8:125743543:T:C	4.59437e-13	-4.92761e-10	-0.880339
125743859	chr8:125743859:A:G	9.96563e-14	-1.97355	-0.435065
125743894	chr8:125743894:A:G	4.24891e-13	-4.92761e-10	-0.958509
125743911	chr8:125743911:T:A	4.29885e-14	-1.94785	-1.30156
125743939	chr8:125743939:A:G	3.66328e-13	-4.92761e-10	-1.10681
125744182	chr8:125744182:C:G	4.91942e-13	-4.92761e-10	-0.81198
125744227	chr8:125744227:A:G	4.59437e-13	-4.92761e-10	-0.880339
125744274	chr8:125744274:T:C	1.09898e-13	-1.63373	-0.677057
125744372	chr8:125744372:A:G	4.88262e-13	-4.92761e-10	-0.819489
125744644	chr8:125744644:A:C	4.59437e-13	-4.92761e-10	-0.880339
125744848	chr8:125744848:A:G	4.59437e-13	-4.92761e-10	-0.880339
125744997	chr8:125744997:T:C	9.43022e-14	-2.00596	-0.45788
125745095	chr8:125745095:G:A	4.59437e-13	-4.92761e-10	-0.880339
125745276	chr8:125745276:G:A	7.95501e-13	-4.92761e-10	-0.331369
125745339	chr8:125745339:C:T	4.61238e-13	-4.92761e-10	-0.876427
125745486	chr8:125745486:G:T	5.45748e-13	-4.92761e-10	-0.708184
125745634	chr8:125745634:G:C	4.59437e-13	-4.92761e-10	-0.880339
125745650	chr8:125745650:A:G	4.56967e-13	-4.92761e-10	-0.885731
125745766	chr8:125745766:A:G	9.0621e-13	-4.92761e-10	-0.20107
125745888	chr8:125745888:T:C	4.22495e-13	-4.92761e-10	-0.964165
125745902	chr8:125745902:A:G	4.59437e-13	-4.92761e-10	-0.880339
125745906	chr8:125745906:G:C	3.49107e-13	-4.92761e-10	-1.15496
125745976	chr8:125745976:A:T	1.11138e-13	-1.80113	-0.498443
125746071	chr8:125746071:T:G	4.24825e-13	-4.92761e-10	-0.958663
125746101	chr8:125746101:T:C	4.56747e-13	-4.92761e-10	-0.886211
125746347	chr8:125746347:C:G	4.54994e-13	-4.92761e-10	-0.890057
125746508	chr8:125746508:C:T	8.13128e-13	-4.92761e-10	-0.309453
125746532	chr8:125746532:C:T	3.6194e-13	-4.92761e-10	-1.11886
125746596	chr8:125746596:T:C	4.38762e-13	-4.92761e-10	-0.926384
125747042	chr8:125747042:G:A	4.09988e-13	-4.92761e-10	-0.994213
125747143	chr8:125747143:T:C	6.41055e-14	-1.68187	-1.16794
125747184	chr8:125747184:C:T	5.25253e-13	-4.92761e-10	-0.74646
125747201	chr8:125747201:C:T	4.07532e-13	-4.92761e-10	-1.00022
125747241	chr8:125747241:C:G	3.05031e-13	-4.92761e-10	-1.28993
125747278	chr8:125747278:C:T	3.14057e-13	-4.92761e-10	-1.26077
125747344	chr8:125747344:C:G	3.70465e-13	-4.92761e-10	-1.09558
125747501	chr8:125747501:C:T	6.47663e-14	-1.57992	-1.25964
125748111	chr8:125748111:G:C	3.01742e-13	-4.92761e-10	-1.30077
125748131	chr8:125748131:A:T	4.18115e-13	-4.92761e-10	-0.974584
125748193	chr8:125748193:AAAAG:A	8.34541e-13	-4.92761e-10	-0.28346
125748261	chr8:125748261:G:C	3.03108e-13	-4.92761e-10	-1.29625
125748896	chr8:125748896:T:C	7.48e-14	-1.96434	-0.731185
125748968	chr8:125748968:A:C	9.91903e-14	-1.29079	-1.12251
125749012	chr8:125749012:G:A	5.42073e-13	-4.92761e-10	-0.71494
125749228	chr8:125749228:C:T	1.70822e-13	-1.86972	-5.85511e-10
125749243	chr8:125749243:T:C	5.33796e-13	-4.92761e-10	-0.730328
125749326	chr8:125749326:T:C	3.1026e-13	-4.92761e-10	-1.27293
125749417	chr8:125749417:C:T	3.67624e-12	2.50174	-1.30243
125749485	chr8:125749485:G:A	3.02171e-13	-4.92761e-10	-1.29935
125749579	chr8:125749579:G:A	3.58853e-13	-4.92761e-10	-1.12743
125749825	chr8:125749825:T:C	4.14462e-13	-4.92761e-10	-0.98336
125749878	chr8:125749878:A:G	3.6463e-13	-4.92761e-10	-1.11146
125749946	chr8:125749946:C:T	4.31084e-13	-4.92761e-10	-0.944038
125750019	chr8:125750019:A:G	4.46889e-13	-4.92761e-10	-0.908031
125750031	chr8:125750031:C:G	3.01818e-13	-4.92761e-10	-1.30052
125750147	chr8:125750147:G:A	4.13796e-13	-4.92761e-10	-0.984968
125750166	chr8:125750166:T:C	3.169e-13	-4.92761e-10	-1.25175
125750451	chr8:125750451:C:T	3.05232e-13	-4.92761e-10	-1.28927
125750503	chr8:125750503:A:G	4.35143e-13	-4.92761e-10	-0.934666
125750604	chr8:125750604:T:C	3.06848e-13	-4.92761e-10	-1.28399
125750723	chr8:125750723:G:A	1.77604e-12	1.74753	-1.27573
125750828	chr8:125750828:G:A	3.05232e-13	-4.92761e-10	-1.28927
125750867	chr8:125750867:C:T	3.06411e-13	-4.92761e-10	-1.28541
125751313	chr8:125751313:T:C	3.03066e-12	2.22319	-1.21699
125751518	chr8:125751518:T:C	5.18286e-13	-4.92761e-10	-0.759813
125751550	chr8:125751550:T:C	3.76418e-13	-4.92761e-10	-1.07964
125751686	chr8:125751686:T:C	4.7375e-13	-4.92761e-10	-0.849661
125751702	chr8:125751702:C:T	3.02895e-13	-4.92761e-10	-1.29695
125751784	chr8:125751784:C:T	3.01571e-13	-4.92761e-10	-1.30134
125751924	chr8:125751924:A:G	3.88289e-13	-4.92761e-10	-1.04859
125751933	chr8:125751933:A:G	1.13902e-13	-0.97805	-1.29695
125752227	chr8:125752227:A:T	3.41469e-13	-4.92761e-10	-1.17708
125752445	chr8:125752445:G:A	3.31382e-13	-4.92761e-10	-1.20707
125752519	chr8:125752519:C:G	4.21745e-13	-4.92761e-10	-0.965939
125752707	chr8:125752707:A:C	1.08283e-12	-4.92761e-10	-0.0230056
125752888	chr8:125752888:A:G	3.17181e-13	-4.92761e-10	-1.25087
125752981	chr8:125752981:A:G	3.01917e-13	-4.92761e-10	-1.30019
125753078	chr8:125753078:C:T	4.0258e-14	-2.01452	-1.30051
125753128	chr8:125753128:AC:A	3.16368e-13	-4.92761e-10	-1.25344
125753191	chr8:125753191:G:A	4.80563e-14	-2.01474	-1.12323
125753258	chr8:125753258:TA:T	4.75179e-14	-2.00008	-1.14915
125753302	chr8:125753302:C:T	1.4768e-13	-2.01529	-5.85511e-10
125753637	chr8:125753637:A:G	4.82792e-14	-2.01492	-1.11842
125753770	chr8:125753770:G:A	3.01208e-13	-4.92761e-10	-1.30254
125753928	chr8:125753928:G:A	4.78015e-13	-4.92761e-10	-0.840699
125754051	chr8:125754051:T:C	5.72409e-13	-4.92761e-10	-0.660486
125754136	chr8:125754136:C:T	4.44487e-14	-1.96451	-1.25149
125754341	chr8:125754341:G:A	2.57914e-13	-1.95425	0.496538
125754417	chr8:125754417:A:C	5.49139e-13	-4.92761e-10	-0.70199
125754588	chr8:125754588:A:G	3.85801e-13	-4.92761e-10	-1.05502
125754761	chr8:125754761:T:C	3.01213e-13	-4.92761e-10	-1.30253
125754998	chr8:125754998:T:C	4.64027e-13	-4.92761e-10	-0.870397
125755110	chr8:125755110:A:G	4.07615e-13	-4.92761e-10	-1.00002
125755144	chr8:125755144:C:T	6.93402e-13	-4.92761e-10	-0.468731
125755358	chr8:125755358:A:T	1.52803e-13	-2.00059	0.0193995
125755390	chr8:125755390:C:T	6.93402e-13	-4.92761e-10	-0.468731
125755753	chr8:125755753:C:T	3.64363e-13	-4.92761e-10	-1.11219
125755818	chr8:125755818:T:C	8.55296e-13	-4.92761e-10	-0.258894
125755985	chr8:125755985:C:T	3.36643e-13	-4.92761e-10	-1.19132
125756615	chr8:125756615:A:G	6.24237e-14	-1.96557	-0.910831
125756616	chr8:125756616:T:A	6.5698e-13	-4.92761e-10	-0.522687
125756853	chr8:125756853:A:T	4.77242e-13	-4.92761e-10	-0.842317
125756940	chr8:125756940:G:A	5.38298e-14	-1.92221	-1.10231
125757439	chr8:125757439:T:C	8.93149e-13	-4.92761e-10	-0.215587
125757758	chr8:125757758:G:T	6.72433e-13	-4.92761e-10	-0.499439
125758019	chr8:125758019:G:A	4.84234e-14	-1.91189	-1.21846
125758393	chr8:125758393:G:A	8.12865e-13	-4.92761e-10	-0.309776
125758520	chr8:125758520:GA:G	3.78469e-13	-4.92761e-10	-1.07421
125758863	chr8:125758863:G:T	2.36825e-13	-1.54302	-5.85511e-10
125759059	chr8:125759059:C:T	1.41693e-13	-1.95917	-0.0975104
125759127	chr8:125759127:C:T	3.61128e-13	-4.92761e-10	-1.12111
125759139	chr8:125759139:C:T	5.01429e-14	-1.83847	-1.257
125759143	chr8:125759143:T:C	8.43676e-13	-4.92761e-10	-0.272573
125759450	chr8:125759450:A:G	8.43676e-13	-4.92761e-10	-0.272573
125759496	chr8:125759496:C:T	1.11741e-12	-4.92761e-10	0.00842801
125759605	chr8:125759605:G:A	8.43676e-13	-4.92761e-10	-0.272573
125759729	chr8:125759729:TTA:T	4.24384e-13	-4.92761e-10	-0.959702
125759739	chr8:125759739:T:TG	5.38816e-14	-1.73608	-1.28747
125759742	chr8:125759742:G:T	2.73039e-13	-1.94995	0.549225
125759923	chr8:125759923:T:C	8.43676e-13	-4.92761e-10	-0.272573
125760094	chr8:125760094:G:T	1.1179e-12	-4.92761e-10	0.00886769
125760130	chr8:125760130:C:T	8.43676e-13	-4.92761e-10	-0.272573
125760178	chr8:125760178:T:G	8.43676e-13	-4.92761e-10	-0.272573
125760312	chr8:125760312:G:A	7.77161e-13	-4.92761e-10	-0.354693
125760320	chr8:125760320:G:A	7.33547e-13	-4.92761e-10	-0.41245
125760624	chr8:125760624:G:A	3.89655e-13	-4.92761e-10	-1.04508
125760887	chr8:125760887:G:A	1.53677e-13	-1.97549	-5.85511e-10
125760933	chr8:125760933:CTTG:C	3.65166e-13	-4.92761e-10	-1.10999
125761764	chr8:125761764:G:A	7.53074e-14	-1.88769	-0.801076
125761786	chr8:125761786:T:C	3.64635e-13	-4.92761e-10	-1.11144
125761926	chr8:125761926:T:C	7.72876e-14	-1.85419	-0.808616
125762070	chr8:125762070:A:G	8.94756e-14	-2.00537	-0.51101
125762135	chr8:125762135:C:T	4.17597e-14	-1.99994	-1.27847
125762187	chr8:125762187:G:A	5.73973e-14	-1.6621	-1.29825
125762282	chr8:125762282:T:C	7.96982e-14	-1.86222	-0.769869
125762334	chr8:125762334:G:A	3.63287e-13	-4.92761e-10	-1.11515
125762557	chr8:125762557:A:G	1.05421e-13	-2.00663	-0.345749
125762728	chr8:125762728:G:C	3.02021e-13	-4.92761e-10	-1.29984
125762837	chr8:125762837:A:G	2.40308e-13	-1.52842	-5.85511e-10
125762855	chr8:125762855:T:C	8.62072e-14	-1.7276	-0.825985
125763123	chr8:125763123:A:G	7.72476e-14	-1.87468	-0.788647
125763146	chr8:125763146:T:C	3.2374e-13	-4.92761e-10	-1.2304
125763514	chr8:125763514:T:C	6.31978e-14	-1.99173	-0.872336
125763665	chr8:125763665:G:T	8.57254e-14	-1.92669	-0.632506
125763744	chr8:125763744:A:G	6.02942e-14	-1.61015	-1.30095
125763885	chr8:125763885:A:T	8.31367e-13	-1.97232	1.68505
125763989	chr8:125763989:A:G	6.28228e-13	-4.92761e-10	-0.567439
125764069	chr8:125764069:C:A	8.06121e-14	-1.88587	-0.73482
125764669	chr8:125764669:A:C	3.0151e-13	-4.92761e-10	-1.30154
125764755	chr8:125764755:A:G	6.20539e-13	-4.92761e-10	-0.579753
125764984	chr8:125764984:A:G	8.10636e-14	-1.9035	-0.711604
125764991	chr8:125764991:GA:G	8.00779e-14	-1.90581	-0.721527
125765020	chr8:125765020:A:G	5.24593e-14	-1.83045	-1.21986
125765049	chr8:125765049:G:A	5.35625e-13	-4.92761e-10	-0.726906
125765145	chr8:125765145:T:C	7.98963e-14	-1.91148	-0.718133
125765229	chr8:125765229:C:T	5.35131e-14	-1.81386	-1.21655
125765430	chr8:125765430:G:C	6.99478e-13	-4.92761e-10	-0.460007
125766245	chr8:125766245:A:C	4.44372e-14	-1.95207	-1.2642
125766347	chr8:125766347:G:A	5.47146e-13	-1.95703	1.25141
125766566	chr8:125766566:C:T	4.19196e-13	-2.00679	1.03479
125766658	chr8:125766658:C:T	1.03546e-12	-0.0677407	-5.85511e-10
125766671	chr8:125766671:A:G	4.87452e-13	-1.95814	1.13699
125766724	chr8:125766724:C:T	4.57048e-13	-2.01489	1.12934
125766776	chr8:125766776:C:T	4.13059e-13	-2.01527	1.02852
125766805	chr8:125766805:T:C	3.17045e-13	-4.92761e-10	-1.2513
125767517	chr8:125767517:G:A	4.10601e-13	-2.01252	1.0198
125767808	chr8:125767808:G:C	1.06459e-12	-4.92761e-10	-0.0399931
125767882	chr8:125767882:T:G	1.47721e-13	-2.01502	-5.85511e-10
125767936	chr8:125767936:A:G	1.01733e-13	-2.00457	-0.383419
125768024	chr8:125768024:G:T	7.2373e-14	-1.65155	-1.07696
125768159	chr8:125768159:A:G	9.42622e-14	-2.00253	-0.461726
125768495	chr8:125768495:G:A	5.89085e-13	-4.92761e-10	-0.63177
125768646	chr8:125768646:G:A	1.49139e-13	-2.00546	-5.85511e-10
125768974	chr8:125768974:C:T	4.09187e-14	-2.01061	-1.28814
125769290	chr8:125769290:T:C	7.20454e-13	-1.91155	1.48109
125769450	chr8:125769450:T:C	5.01697e-13	-4.92761e-10	-0.792344
125769514	chr8:125769514:T:C	4.9743e-14	-1.99205	-1.11142
125769523	chr8:125769523:A:G	1.4981e-13	-2.00097	-5.85511e-10
125769563	chr8:125769563:C:T	9.97762e-13	-1.87451	1.76968
125769731	chr8:125769731:C:T	1.28903e-13	-1.76042	-0.390859
125769804	chr8:125769804:G:A	5.56597e-14	-2.01418	-0.976901
125769904	chr8:125769904:C:G	8.07549e-14	-1.97414	-0.644788
125770056	chr8:125770056:C:T	1.3051e-12	-1.86934	2.03304
125770098	chr8:125770098:G:A	1.24562e-12	-4.92761e-10	0.117045
125770256	chr8:125770256:T:A	6.01695e-13	-0.61059	-5.85511e-10
125770475	chr8:125770475:G:A	3.01336e-13	-4.92761e-10	-1.30211
125770823	chr8:125770823:A:G	3.01368e-13	-4.92761e-10	-1.30201
125770828	chr8:125770828:TA:T	1.0858e-12	-1.85657	1.8363
125770939	chr8:125770939:T:A	6.27274e-14	-1.57801	-1.29353
125771024	chr8:125771024:G:A	8.57482e-13	-4.92761e-10	-0.256341
125771286	chr8:125771286:A:G	7.28193e-14	-1.9149	-0.807456
125771421	chr8:125771421:C:A	1.13053e-12	-1.87318	1.89328
125771579	chr8:125771579:G:A	3.71847e-13	-4.92761e-10	-1.09186
125771583	chr8:125771583:T:C	7.2543e-14	-1.91095	-0.815214
125771736	chr8:125771736:T:G	4.05017e-14	-2.0124	-1.2966
125771859	chr8:125771859:C:A	4.29157e-14	-1.97375	-1.27735
125772187	chr8:125772187:C:T	4.98394e-14	-1.98877	-1.11277
125772411	chr8:125772411:A:G	6.20059e-14	-1.98809	-0.895018
125772446	chr8:125772446:A:G	2.16154e-12	-1.8873	2.55554
125772744	chr8:125772744:T:C	9.4592e-14	-1.99781	-0.462957
125773174	chr8:125773174:T:C	4.0541e-14	-2.01235	-1.29568
125773549	chr8:125773549:A:G	5.58477e-13	-4.92761e-10	-0.685128
125773584	chr8:125773584:CT:C	4.27694e-13	-1.93133	0.979394
125773599	chr8:125773599:G:A	2.04902e-12	-4.92761e-10	0.614778
125773666	chr8:125773666:A:G	3.01456e-13	-4.92761e-10	-1.30172
125773869	chr8:125773869:TA:T	1.11798e-12	-1.88246	1.8914
125774049	chr8:125774049:T:C	4.60354e-13	-4.92761e-10	-0.878346
125774268	chr8:125774268:G:A	1.09326e-12	-1.88355	1.87013
125774828	chr8:125774828:G:A	1.1036e-12	-1.86865	1.86464
125774970	chr8:125774970:C:T	3.03387e-13	-4.92761e-10	-1.29533
125775242	chr8:125775242:C:T	1.98701e-13	-1.71854	-5.85511e-10
125775790	chr8:125775790:C:T	3.02863e-13	-4.92761e-10	-1.29706
125775791	chr8:125775791:G:A	2.08086e-12	-1.85321	2.4834
125776368	chr8:125776368:C:A	3.13517e-13	-4.92761e-10	-1.26249
125776910	chr8:125776910:C:T	4.23282e-13	-4.92761e-10	-0.962303
125777068	chr8:125777068:A:G	7.93399e-13	-1.92327	1.58926
125777444	chr8:125777444:T:C	8.57482e-13	-4.92761e-10	-0.256341
125777656	chr8:125777656:C:T	1.50107e-12	-4.92761e-10	0.303594
125777871	chr8:125777871:T:C	4.42282e-13	-4.92761e-10	-0.918394
125778044	chr8:125778044:G:A	1.27674e-13	-1.8342	-0.326659
125778191	chr8:125778191:C:T	4.29338e-13	-4.92761e-10	-0.948095
125778345	chr8:125778345:C:T	4.82118e-13	-1.90012	1.06797
125779106	chr8:125779106:C:T	1.63861e-13	-1.89363	-0.0176924
125779110	chr8:125779110:A:G	1.67407e-12	-4.92761e-10	0.412673
125779159	chr8:125779159:G:A	3.26848e-13	-4.92761e-10	-1.22085
125779717	chr8:125779717:C:A	6.12256e-14	-1.59365	-1.30213
125779922	chr8:125779922:A:G	4.24117e-13	-4.92761e-10	-0.960332
125779943	chr8:125779943:T:C	3.13754e-13	-4.92761e-10	-1.26173
125780192	chr8:125780192:G:A	6.33708e-14	-1.92432	-0.937021
125780194	chr8:125780194:A:AT	3.09098e-13	-4.92761e-10	-1.27668
125780643	chr8:125780643:T:C	4.23146e-13	-4.92761e-10	-0.962623
125780853	chr8:125780853:T:G	3.1125e-13	-4.92761e-10	-1.26974
125781435	chr8:125781435:T:C	4.10751e-14	-1.99602	-1.29892
125781717	chr8:125781717:C:T	5.5962e-14	-1.68435	-1.30132
125781771	chr8:125781771:A:G	2.01858e-12	-1.98338	2.58319
125782727	chr8:125782727:T:C	4.15631e-14	-2.01457	-1.26856
125782828	chr8:125782828:A:G	3.21694e-13	-4.92761e-10	-1.23674
125783029	chr8:125783029:T:C	7.20443e-13	-4.92761e-10	-0.430475
125783300	chr8:125783300:T:C	4.33836e-14	-2.01195	-1.22831
125783337	chr8:125783337:A:G	2.15613e-13	-1.82046	0.183605
125783470	chr8:125783470:G:A	4.45873e-13	-4.92761e-10	-0.910308
125784005	chr8:125784005:A:G	4.34623e-14	-2.00121	-1.23724
125784157	chr8:125784157:T:C	1.81756e-12	-1.87251	2.36742
125784873	chr8:125784873:A:G	3.30745e-13	-4.92761e-10	-1.20899
125784878	chr8:125784878:A:C	3.30686e-13	-4.92761e-10	-1.20917
125785437	chr8:125785437:C:T	3.43169e-13	-4.92761e-10	-1.17212
125785566	chr8:125785566:C:T	3.01205e-13	-4.92761e-10	-1.30255
125785710	chr8:125785710:C:T	3.40124e-13	-4.92761e-10	-1.18103
125785792	chr8:125785792:A:C	5.57894e-13	-4.92761e-10	-0.686172
125785797	chr8:125785797:C:A	1.13033e-13	-1.94086	-0.341806
125786050	chr8:125786050:A:T	4.47002e-14	-1.98718	-1.22319
125786121	chr8:125786121:A:C	1.59641e-13	-1.93741	-5.85511e-10
125786416	chr8:125786416:A:G	8.06673e-13	-4.92761e-10	-0.317423
125786418	chr8:125786418:C:T	8.59388e-13	-4.92761e-10	-0.254121
125786428	chr8:125786428:C:A	8.76262e-13	-4.92761e-10	-0.234676
125786482	chr8:125786482:G:A	5.78056e-13	-4.92761e-10	-0.65067
125786767	chr8:125786767:T:C	7.35536e-14	-1.89893	-0.8134
125787006	chr8:125787006:TCTC:T	5.74059e-13	-4.92761e-10	-0.657609
125787131	chr8:125787131:AC:A	5.74059e-13	-4.92761e-10	-0.657609
125788099	chr8:125788099:T:C	3.30294e-13	-4.92761e-10	-1.21036
125788206	chr8:125788206:T:C	5.53153e-14	-1.92864	-1.06865
125789111	chr8:125789111:G:A	1.48223e-13	-2.01162	-5.85511e-10
125789290	chr8:125789290:C:G	8.13583e-13	-4.92761e-10	-0.308893
125789554	chr8:125789554:A:G	4.34322e-14	-1.99299	-1.24616
125789738	chr8:125789738:A:G	3.171e-13	-4.92761e-10	-1.25112
125789787	chr8:125789787:T:C	4.76502e-14	-1.99166	-1.15479
125789923	chr8:125789923:C:T	1.81908e-13	-1.80684	-5.85511e-10
125789925	chr8:125789925:C:T	1.15452e-13	-1.92435	-0.337141
125790405	chr8:125790405:G:T	1.25932e-12	-4.92761e-10	0.127983
125790751	chr8:125790751:A:T	6.9083e-13	-4.92761e-10	-0.472448
125791243	chr8:125791243:A:G	4.672e-14	-1.98016	-1.186
125791319	chr8:125791319:T:C	1.4131e-13	-1.93249	-0.12689
125791421	chr8:125791421:G:A	8.419e-13	-4.92761e-10	-0.27468
125791486	chr8:125791486:T:C	7.24847e-14	-1.95335	-0.773615
125791651	chr8:125791651:T:C	4.7451e-14	-1.97107	-1.17958
125792050	chr8:125792050:T:A	4.50041e-14	-1.99883	-1.20476
125792513	chr8:125792513:A:G	3.14302e-13	-4.92761e-10	-1.25999
125792631	chr8:125792631:T:G	1.78235e-13	-1.82724	-5.85511e-10
125792803	chr8:125792803:G:A	8.52209e-13	-0.262509	-5.85511e-10
125793334	chr8:125793334:C:G	3.02092e-13	-4.92761e-10	-1.29961
125793568	chr8:125793568:G:A	1.13577e-13	-1.82873	-0.449124
125793575	chr8:125793575:C:T	1.80076e-13	-1.50635	-0.310614
125793664	chr8:125793664:G:A	7.00403e-12	-4.92761e-10	1.8439
125794087	chr8:125794087:T:C	6.71776e-13	-4.92761e-10	-0.500417
125794291	chr8:125794291:A:G	1.12177e-13	-1.82682	-0.463436
125794591	chr8:125794591:G:C	1.00336e-13	-1.77901	-0.622808
125795266	chr8:125795266:C:A	1.24335e-13	-1.8955	-0.291866
125795273	chr8:125795273:T:A	7.92886e-14	-1.85003	-0.787214
125795381	chr8:125795381:G:A	6.18067e-13	-1.81868	1.23494
125795435	chr8:125795435:TAACTC:T	5.37409e-13	-4.92761e-10	-0.723582
125795531	chr8:125795531:T:G	3.04323e-13	-4.92761e-10	-1.29225
125796336	chr8:125796336:G:T	4.48009e-13	-4.92761e-10	-0.905528
125796566	chr8:125796566:C:G	1.4885e-13	-1.91959	-0.0878091
125796724	chr8:125796724:C:T	1.11449e-12	-4.92761e-10	0.00581106
125796854	chr8:125796854:C:T	6.85311e-13	-4.92761e-10	-0.480468
125796946	chr8:125796946:G:A	4.65605e-13	-4.92761e-10	-0.867003
125797429	chr8:125797429:G:A	4.74405e-14	-1.86237	-1.2885
125799298	chr8:125799298:G:A	4.63491e-13	-4.92761e-10	-0.871554
125799315	chr8:125799315:C:T	6.18556e-13	-4.92761e-10	-0.582953
125799349	chr8:125799349:C:G	6.48941e-13	-4.92761e-10	-0.535
125800394	chr8:125800394:T:C	4.43669e-14	-1.94814	-1.26971
125801282	chr8:125801282:A:G	3.01891e-13	-4.92761e-10	-1.30027
125801342	chr8:125801342:T:A	1.11637e-12	-4.92761e-10	0.00749809
125801430	chr8:125801430:C:T	3.50116e-13	-4.92761e-10	-1.15208
125801562	chr8:125801562:G:A	3.13351e-13	-4.92761e-10	-1.26302
125801838	chr8:125801838:C:T	4.04428e-14	-2.00916	-1.3013
125801993	chr8:125801993:T:G	4.3816e-14	-1.99421	-1.23613
125802333	chr8:125802333:A:G	5.14782e-14	-1.95367	-1.11551
125802744	chr8:125802744:G:A	4.33532e-14	-1.98877	-1.25219
125803206	chr8:125803206:C:T	1.49368e-13	-2.00393	-5.85511e-10
125803482	chr8:125803482:A:G	1.30578e-13	-1.91064	-0.227732
125803609	chr8:125803609:G:GC	4.42651e-14	-1.98563	-1.23452
125803677	chr8:125803677:C:A	5.29395e-13	-0.738607	-5.85511e-10
125803843	chr8:125803843:A:C	3.35917e-13	-4.92761e-10	-1.19348
125804047	chr8:125804047:G:T	4.34048e-14	-1.99626	-1.24351
125804429	chr8:125804429:A:G	3.19064e-13	-4.92761e-10	-1.24495
125804786	chr8:125804786:T:C	1.61407e-13	-1.92641	-5.85511e-10
125804808	chr8:125804808:A:G	6.79623e-14	-1.95377	-0.837622
125804960	chr8:125804960:T:C	4.46852e-14	-1.99931	-1.21139
125805063	chr8:125805063:A:C	3.02153e-13	-4.92761e-10	-1.29941
125805115	chr8:125805115:G:A	6.10241e-13	-4.92761e-10	-0.596486
125805334	chr8:125805334:G:T	5.26495e-13	-4.92761e-10	-0.7441
125806091	chr8:125806091:G:A	2.01601e-13	-1.70405	-5.85511e-10
125806475	chr8:125806475:G:A	1.38948e-13	-1.70424	-0.372007
125806574	chr8:125806574:T:C	6.40189e-14	-1.93589	-0.91527
125806720	chr8:125806720:A:G	4.82327e-14	-1.9903	-1.14401
125807373	chr8:125807373:G:A	9.22185e-13	-4.92761e-10	-0.183595
125807636	chr8:125807636:T:G	6.40373e-13	-4.92761e-10	-0.54829
125807668	chr8:125807668:T:C	4.37169e-14	-1.9721	-1.26051
125807813	chr8:125807813:C:T	8.40395e-13	-4.92761e-10	-0.276469
125807950	chr8:125807950:T:C	3.01235e-13	-4.92761e-10	-1.30245
125808047	chr8:125808047:A:G	8.47038e-14	-1.99883	-0.572347
125808103	chr8:125808103:A:G	4.33991e-14	-1.97065	-1.26926
125808981	chr8:125808981:G:A	3.47188e-13	-4.92761e-10	-1.16048
125809023	chr8:125809023:A:G	8.03866e-13	-4.92761e-10	-0.320908
125809146	chr8:125809146:A:G	8.02729e-13	-4.92761e-10	-0.322324
125809230	chr8:125809230:C:G	3.66582e-12	-1.74262	2.93909
125809242	chr8:125809242:T:C	4.15535e-14	-1.98664	-1.29672
125809404	chr8:125809404:T:C	1.87061e-12	-1.75725	2.28093
125809428	chr8:125809428:C:T	6.24414e-13	-4.92761e-10	-0.573528
125809687	chr8:125809687:C:T	6.80471e-14	-1.85831	-0.931827
125809716	chr8:125809716:G:C	7.88179e-13	-4.92761e-10	-0.340615
125809927	chr8:125809927:A:G	3.01235e-13	-4.92761e-10	-1.30245
125810428	chr8:125810428:A:G	4.43677e-14	-1.99086	-1.22697
125810873	chr8:125810873:A:G	2.58766e-13	-1.97164	0.517226
125811160	chr8:125811160:C:T	9.631e-13	-4.92761e-10	-0.140184
125811179	chr8:125811179:A:T	8.84908e-13	-4.92761e-10	-0.224857
125811262	chr8:125811262:A:T	5.94584e-13	-4.92761e-10	-0.622478
125811285	chr8:125811285:A:C	6.28223e-13	-4.92761e-10	-0.567447
125811693	chr8:125811693:T:C	4.39032e-14	-1.99305	-1.2353
125811695	chr8:125811695:A:G	1.19468e-12	-4.92761e-10	0.0752962
125811967	chr8:125811967:G:A	5.57403e-13	-4.92761e-10	-0.687053
125812002	chr8:125812002:A:G	5.87464e-13	-4.92761e-10	-0.634526
125812320	chr8:125812320:A:C	6.8026e-13	-4.92761e-10	-0.487867
125812523	chr8:125812523:T:C	3.32233e-13	-4.92761e-10	-1.2045
125812535	chr8:125812535:A:G	6.11354e-13	-4.92761e-10	-0.594665
125812623	chr8:125812623:G:A	6.68007e-13	-4.92761e-10	-0.506043
125812630	chr8:125812630:T:G	7.71236e-14	-1.96115	-0.703786
125812632	chr8:125812632:A:G	4.34145e-14	-1.99108	-1.24847
125812872	chr8:125812872:C:T	3.08261e-13	-4.92761e-10	-1.2794
125812891	chr8:125812891:T:A	1.72184e-13	-1.86178	-5.85511e-10
125813046	chr8:125813046:A:T	6.16422e-13	-4.92761e-10	-0.58641
125813360	chr8:125813360:G:A	6.64156e-13	-4.92761e-10	-0.511825
125813447	chr8:125813447:T:C	7.02174e-13	-4.92761e-10	-0.45616
125813475	chr8:125813475:T:C	4.70841e-14	-1.99279	-1.16561
125813528	chr8:125813528:T:C	4.80775e-14	-1.99383	-1.14369
125813578	chr8:125813578:A:G	6.2855e-13	-4.92761e-10	-0.566925
125813860	chr8:125813860:A:G	6.41906e-13	-4.92761e-10	-0.5459
125814233	chr8:125814233:G:A	4.7981e-13	-4.92761e-10	-0.836951
125814748	chr8:125814748:T:C	4.81155e-14	-1.98503	-1.15171
125814750	chr8:125814750:T:C	3.34818e-13	-4.92761e-10	-1.19676
125815271	chr8:125815271:T:C	6.26256e-13	-4.92761e-10	-0.570582
125815434	chr8:125815434:A:T	6.13501e-13	-4.92761e-10	-0.591159
125815637	chr8:125815637:G:A	3.5105e-13	-4.92761e-10	-1.14941
125815783	chr8:125815783:C:T	5.24605e-13	-4.92761e-10	-0.747695
125816173	chr8:125816173:G:A	6.62844e-14	-1.8794	-0.936988
125816291	chr8:125816291:G:A	6.89084e-13	-4.92761e-10	-0.474978
125816323	chr8:125816323:C:T	4.17455e-13	-4.92761e-10	-0.976164
125816332	chr8:125816332:T:TC	5.87915e-13	-4.92761e-10	-0.633759
125816951	chr8:125816951:C:T	5.1964e-13	-4.92761e-10	-0.757205
125816969	chr8:125816969:AT:A	5.43133e-13	-4.92761e-10	-0.712987
125817047	chr8:125817047:G:T	8.01786e-13	-4.92761e-10	-0.323499
125817192	chr8:125817192:G:C	1.09289e-12	-4.92761e-10	-0.0137621
125817296	chr8:125817296:A:G	6.85699e-13	-4.92761e-10	-0.479902
125817375	chr8:125817375:A:G	3.23248e-13	-4.92761e-10	-1.23192
125817493	chr8:125817493:T:C	3.01738e-13	-4.92761e-10	-1.30078
125817977	chr8:125817977:G:C	6.53049e-13	-4.92761e-10	-0.528689
125817981	chr8:125817981:C:T	7.11298e-13	-4.92761e-10	-0.44325
125818315	chr8:125818315:A:C	4.20435e-14	-2.01508	-1.25656
125818392	chr8:125818392:T:C	6.2042e-13	-4.92761e-10	-0.579944
125818437	chr8:125818437:T:C	6.4392e-14	-1.83238	-1.01297
125818444	chr8:125818444:G:A	6.27476e-13	-4.92761e-10	-0.568636
125819328	chr8:125819328:C:T	4.78711e-13	-4.92761e-10	-0.839243
125819604	chr8:125819604:T:A	4.06473e-14	-2.00523	-1.30018
125819688	chr8:125819688:C:T	8.79682e-13	-4.92761e-10	-0.23078
125819802	chr8:125819802:A:G	3.08304e-13	-4.92761e-10	-1.27926
125820043	chr8:125820043:C:G	1.96019e-13	-1.73213	-5.85511e-10
125820199	chr8:125820199:T:C	3.18139e-13	-4.92761e-10	-1.24785
125820406	chr8:125820406:G:A	3.87495e-13	-4.92761e-10	-1.05064
125820457	chr8:125820457:T:A	3.03419e-13	-4.92761e-10	-1.29523
125821141	chr8:125821141:C:T	3.18461e-13	-4.92761e-10	-1.24684
125821449	chr8:125821449:T:C	3.09434e-13	-4.92761e-10	-1.27559
125821664	chr8:125821664:GA:G	5.57788e-13	-4.92761e-10	-0.686363
125821921	chr8:125821921:A:G	2.98057e-12	-1.77143	2.76096
125822755	chr8:125822755:C:T	3.08906e-13	-4.92761e-10	-1.2773
125822917	chr8:125822917:C:T	2.08961e-12	-1.74116	2.37555
125823118	chr8:125823118:G:C	1.06067e-12	-4.92761e-10	-0.0436869
125823213	chr8:125823213:A:G	1.34129e-12	-4.92761e-10	0.191048
125823335	chr8:125823335:A:T	6.6935e-14	-1.87277	-0.933851
125823452	chr8:125823452:C:T	3.37629e-13	-4.92761e-10	-1.18839
125823818	chr8:125823818:C:T	1.28846e-12	-4.92761e-10	0.15086
125823868	chr8:125823868:C:T	1.59741e-13	-1.93679	-5.85511e-10
125824023	chr8:125824023:C:T	4.29499e-13	-4.92761e-10	-0.947723
125824249	chr8:125824249:C:G	8.84908e-13	-4.92761e-10	-0.224857
125824288	chr8:125824288:A:T	1.31467e-12	-4.92761e-10	0.170998
125824410	chr8:125824410:A:G	5.1691e-14	-2.01335	-1.05171
125824732	chr8:125824732:G:A	3.37629e-13	-4.92761e-10	-1.18839
125824885	chr8:125824885:G:A	5.24197e-14	-2.00007	-1.05098
125824928	chr8:125824928:C:T	5.21614e-14	-2.0151	-1.0409
125824953	chr8:125824953:C:T	4.82367e-13	-4.92761e-10	-0.831635
125825079	chr8:125825079:G:A	9.631e-13	-4.92761e-10	-0.140184
125825255	chr8:125825255:C:T	5.81291e-13	-4.92761e-10	-0.64509
125825280	chr8:125825280:G:A	3.37629e-13	-4.92761e-10	-1.18839
125825562	chr8:125825562:C:T	1.82457e-12	-4.92761e-10	0.49876
125825802	chr8:125825802:G:A	1.3557e-12	-4.92761e-10	0.201736
125825811	chr8:125825811:C:A	1.60303e-12	-4.92761e-10	0.369312
125825816	chr8:125825816:T:C	1.72173e-12	-4.92761e-10	0.440742
125826623	chr8:125826623:G:A	8.24809e-14	-2.01051	-0.587269
125826635	chr8:125826635:T:C	5.83634e-13	-4.92761e-10	-0.641067
125826771	chr8:125826771:G:C	4.1219e-14	-2.00786	-1.28358
125827114	chr8:125827114:A:G	3.25363e-13	-4.92761e-10	-1.2254
125827403	chr8:125827403:C:T	1.16026e-12	-4.92761e-10	0.0460564
125827816	chr8:125827816:A:G	1.05214e-12	-4.92761e-10	-0.0517616
125827879	chr8:125827879:T:C	5.82881e-13	-4.92761e-10	-0.642358
125828396	chr8:125828396:C:A	9.17082e-13	-4.92761e-10	-0.189144
125828628	chr8:125828628:A:G	3.11204e-13	-4.92761e-10	-1.26989
125828643	chr8:125828643:C:T	3.1278e-13	-4.92761e-10	-1.26484
125828959	chr8:125828959:T:G	9.4365e-13	-4.92761e-10	-0.160586
125829024	chr8:125829024:A:G	4.61622e-13	-4.92761e-10	-0.875596
125829060	chr8:125829060:A:G	1.78162e-12	-1.75337	2.22831
125829273	chr8:125829273:C:T	6.75434e-13	-4.92761e-10	-0.494985
125829474	chr8:125829474:T:TA	8.36306e-13	-4.92761e-10	-0.281347
125829569	chr8:125829569:T:C	3.07889e-13	-4.92761e-10	-1.2806
125829671	chr8:125829671:G:A	9.0151e-13	-4.92761e-10	-0.20627
125829802	chr8:125829802:A:G	8.04458e-13	-4.92761e-10	-0.320172
125829841	chr8:125829841:T:C	8.75773e-13	-4.92761e-10	-0.235234
125830076	chr8:125830076:T:A	8.84908e-13	-4.92761e-10	-0.224857
125830186	chr8:125830186:T:C	4.30827e-14	-1.99677	-1.25045
125830352	chr8:125830352:T:C	7.91231e-13	-4.92761e-10	-0.336751
125830402	chr8:125830402:C:T	3.81183e-12	-4.92761e-10	1.23552
125830673	chr8:125830673:A:C	5.18167e-14	-1.76075	-1.30188
125830718	chr8:125830718:A:G	8.11122e-13	-4.92761e-10	-0.311922
125830787	chr8:125830787:T:A	6.69064e-14	-2.0153	-0.791743
125831060	chr8:125831060:G:C	3.46527e-13	-4.92761e-10	-1.16238
125831170	chr8:125831170:G:A	5.48264e-14	-2.01078	-0.99539
125831404	chr8:125831404:T:A	5.28035e-14	-1.75827	-1.28549
125831474	chr8:125831474:G:T	5.62664e-14	-1.77667	-1.20357
125831555	chr8:125831555:C:T	3.46527e-13	-4.92761e-10	-1.16238
125831639	chr8:125831639:T:C	5.61212e-14	-1.76953	-1.2133
125831824	chr8:125831824:T:C	3.18461e-13	-4.92761e-10	-1.24684
125831943	chr8:125831943:G:T	4.94974e-13	-4.92761e-10	-0.805835
125831997	chr8:125831997:T:C	3.46527e-13	-4.92761e-10	-1.16238
125832494	chr8:125832494:T:C	9.18762e-13	-4.92761e-10	-0.187314
125832573	chr8:125832573:C:T	8.89821e-13	-4.92761e-10	-0.219321
125832722	chr8:125832722:T:G	9.17903e-13	-4.92761e-10	-0.188249
125832756	chr8:125832756:C:A	5.09341e-13	-4.92761e-10	-0.777223
125832839	chr8:125832839:G:A	4.95883e-13	-4.92761e-10	-0.804
125832859	chr8:125832859:T:TC	4.28549e-13	-4.92761e-10	-0.949936
125833126	chr8:125833126:G:T	5.05926e-14	-1.78405	-1.30249
125833166	chr8:125833166:C:T	3.46527e-13	-4.92761e-10	-1.16238
125833220	chr8:125833220:G:T	6.03608e-13	-4.92761e-10	-0.607417
125833954	chr8:125833954:T:C	6.68168e-13	-4.92761e-10	-0.505801
125833961	chr8:125833961:A:T	8.16183e-14	-1.58084	-1.02745
125833967	chr8:125833967:G:A	6.03608e-13	-4.92761e-10	-0.607417
125834088	chr8:125834088:A:G	6.70097e-13	-4.92761e-10	-0.502919
125834121	chr8:125834121:G:A	6.08924e-13	-4.92761e-10	-0.598647
125834499	chr8:125834499:G:A	7.11572e-13	-4.92761e-10	-0.442865
125834544	chr8:125834544:C:A	6.05202e-13	-4.92761e-10	-0.604779
125834575	chr8:125834575:A:G	1.48614e-12	-4.92761e-10	0.293598
125834613	chr8:125834613:G:A	3.34947e-13	-4.92761e-10	-1.19637
125834637	chr8:125834637:C:A	5.95805e-13	-4.92761e-10	-0.620428
125834746	chr8:125834746:A:G	3.18234e-13	-4.92761e-10	-1.24755
125834783	chr8:125834783:T:A	1.46205e-12	-4.92761e-10	0.277254
125834799	chr8:125834799:T:G	1.48329e-12	-4.92761e-10	0.291678
125834808	chr8:125834808:A:C	1.48329e-12	-4.92761e-10	0.291678
125834831	chr8:125834831:A:G	6.10916e-13	-4.92761e-10	-0.595382
125834923	chr8:125834923:GCACT:G	1.42869e-12	-1.74498	1.99915
125834946	chr8:125834946:A:T	1.52177e-12	-4.92761e-10	0.317286
125835102	chr8:125835102:T:A	5.14189e-13	-4.92761e-10	-0.76775
125835163	chr8:125835163:T:C	4.12816e-13	-4.92761e-10	-0.98734
125835170	chr8:125835170:A:G	4.08896e-14	-2.01432	-1.28515
125835628	chr8:125835628:T:C	4.2263e-13	-4.92761e-10	-0.963844
125835799	chr8:125835799:A:G	1.47342e-12	-4.92761e-10	0.285003
125835805	chr8:125835805:T:G	6.18559e-13	-4.92761e-10	-0.582948
125835843	chr8:125835843:T:C	3.70202e-12	-4.92761e-10	1.20629
125836079	chr8:125836079:C:A	4.98635e-13	-4.92761e-10	-0.798466
125836115	chr8:125836115:C:A	3.77986e-13	-4.92761e-10	-1.07548
125836233	chr8:125836233:C:T	3.03018e-13	-4.92761e-10	-1.29655
125836441	chr8:125836441:G:A	1.45803e-12	-4.92761e-10	0.274499
125836471	chr8:125836471:C:A	3.19366e-13	-4.92761e-10	-1.244
125836687	chr8:125836687:C:T	6.6744e-13	-4.92761e-10	-0.506891
125836925	chr8:125836925:T:A	1.514e-12	-4.92761e-10	0.312169
125837009	chr8:125837009:G:A	6.03608e-13	-4.92761e-10	-0.607417
125837186	chr8:125837186:G:T	6.6744e-13	-4.92761e-10	-0.506891
125837201	chr8:125837201:T:G	5.35476e-14	-1.72794	-1.30183
125837245	chr8:125837245:G:A	5.02493e-13	-4.92761e-10	-0.790759
125837314	chr8:125837314:T:A	3.18616e-13	-4.92761e-10	-1.24636
125837466	chr8:125837466:T:A	3.50987e-13	-4.92761e-10	-1.14959
125837629	chr8:125837629:A:G	4.17963e-14	-1.9791	-1.29844
125837649	chr8:125837649:TG:T	1.30552e-12	-1.72185	1.88586
125837717	chr8:125837717:T:C	3.3786e-13	-4.92761e-10	-1.18771
125837747	chr8:125837747:C:T	3.46527e-13	-4.92761e-10	-1.16238
125837859	chr8:125837859:C:A	6.04417e-13	-4.92761e-10	-0.606076
125837959	chr8:125837959:A:G	3.46527e-13	-4.92761e-10	-1.16238
125838349	chr8:125838349:A:G	6.03608e-13	-4.92761e-10	-0.607417
125838477	chr8:125838477:T:A	5.14245e-14	-1.76771	-1.30251
125838582	chr8:125838582:C:A	3.08261e-13	-4.92761e-10	-1.2794
125838639	chr8:125838639:G:A	1.43722e-12	-1.73902	1.99915
125839224	chr8:125839224:G:A	4.78714e-14	-1.83955	-1.30227
125839468	chr8:125839468:TGAGTCTCTGCTTTTCTCTG:T	1.42235e-12	-4.92761e-10	0.249722
125839557	chr8:125839557:C:A	4.95883e-13	-4.92761e-10	-0.804
125839582	chr8:125839582:C:T	4.95883e-13	-4.92761e-10	-0.804
125839591	chr8:125839591:C:A	6.03608e-13	-4.92761e-10	-0.607417
125839713	chr8:125839713:C:A	3.0238e-13	-4.92761e-10	-1.29866
125839844	chr8:125839844:C:G	3.46527e-13	-4.92761e-10	-1.16238
125839959	chr8:125839959:T:A	1.42235e-12	-4.92761e-10	0.249722
125840038	chr8:125840038:T:G	5.68518e-13	-4.92761e-10	-0.667308
125840222	chr8:125840222:C:T	5.09341e-13	-4.92761e-10	-0.777223
125840223	chr8:125840223:G:A	6.03608e-13	-4.92761e-10	-0.607417
125840538	chr8:125840538:T:C	1.64238e-12	-1.71824	2.11181
125840700	chr8:125840700:G:A	5.36257e-13	-4.92761e-10	-0.725728
125840772	chr8:125840772:C:T	1.52075e-12	-4.92761e-10	0.316616
125840908	chr8:125840908:C:G	4.87179e-13	-4.92761e-10	-0.821709
125841020	chr8:125841020:G:A	5.20366e-14	-1.76142	-1.29697
125841066	chr8:125841066:A:C	4.87436e-13	-4.92761e-10	-0.821183
125841076	chr8:125841076:G:A	1.13775e-12	-4.92761e-10	0.0264711
125841160	chr8:125841160:A:G	1.88237e-12	-1.70376	2.23371
125841319	chr8:125841319:C:G	1.86834e-12	-1.69394	2.21641
125841463	chr8:125841463:C:T	6.21912e-13	-4.92761e-10	-0.577542
125841705	chr8:125841705:G:A	1.41491e-12	-4.92761e-10	0.244481
125841772	chr8:125841772:T:C	3.45852e-13	-4.92761e-10	-1.16433
125842092	chr8:125842092:A:G	5.28814e-13	-0.739704	-5.85511e-10
125842151	chr8:125842151:A:G	5.20182e-14	-1.7575	-1.30125
125842156	chr8:125842156:A:G	5.21633e-14	-1.75462	-1.30134
125842168	chr8:125842168:A:C	8.12883e-13	-4.92761e-10	-0.309753
125842554	chr8:125842554:C:A	1.51068e-12	-4.92761e-10	0.309972
125842796	chr8:125842796:G:A	3.63327e-13	-4.92761e-10	-1.11504
125842854	chr8:125842854:ACT:A	1.50903e-12	-4.92761e-10	0.308884
125843154	chr8:125843154:C:G	1.62182e-13	-1.69301	-0.228609
125843511	chr8:125843511:C:A	1.51068e-12	-4.92761e-10	0.309972
125843592	chr8:125843592:C:T	4.53995e-13	-4.92761e-10	-0.892256
125843702	chr8:125843702:C:T	4.6886e-13	-4.92761e-10	-0.860037
125844039	chr8:125844039:G:A	3.81675e-13	-4.92761e-10	-1.06577
125844093	chr8:125844093:C:T	1.20756e-13	-1.69078	-0.525796
125844813	chr8:125844813:C:T	4.53696e-13	-4.92761e-10	-0.892913
125844952	chr8:125844952:G:A	4.53995e-13	-4.92761e-10	-0.892256
125845034	chr8:125845034:T:C	3.07947e-13	-4.92761e-10	-1.28041
125845220	chr8:125845220:A:G	4.08244e-14	-2.01464	-1.28642
125845291	chr8:125845291:A:G	4.54635e-13	-4.92761e-10	-0.890847
125845314	chr8:125845314:C:T	4.53883e-13	-4.92761e-10	-0.892502
125845361	chr8:125845361:G:A	4.53995e-13	-4.92761e-10	-0.892256
125845729	chr8:125845729:A:G	2.02202e-13	-1.66571	-0.0353608
125845747	chr8:125845747:A:G	1.8822e-13	-1.68896	-0.0837679
125845794	chr8:125845794:C:T	1.29828e-13	-1.66377	-0.480362
125845800	chr8:125845800:A:G	4.54073e-13	-4.92761e-10	-0.892082
125845853	chr8:125845853:C:T	1.22866e-13	-1.67743	-0.521815
125845938	chr8:125845938:T:C	1.80623e-13	-1.81393	-5.85511e-10
125845950	chr8:125845950:A:G	5.0483e-13	-4.92761e-10	-0.78612
125846010	chr8:125846010:T:C	1.51068e-12	-4.92761e-10	0.309972
125846098	chr8:125846098:C:G	3.38323e-13	-4.92761e-10	-1.18634
125846139	chr8:125846139:T:C	2.86018e-13	-1.69477	0.340484
125846142	chr8:125846142:A:G	2.74579e-13	-1.70087	0.305772
125846274	chr8:125846274:A:G	3.98754e-13	-4.92761e-10	-1.022
125846372	chr8:125846372:C:T	4.50272e-13	-4.92761e-10	-0.900489
125846436	chr8:125846436:C:T	2.59321e-13	-1.7662	0.313922
125846688	chr8:125846688:C:T	4.53995e-13	-4.92761e-10	-0.892256
125846729	chr8:125846729:T:C	6.71233e-13	-4.92761e-10	-0.501224
125846771	chr8:125846771:G:A	4.63625e-13	-4.92761e-10	-0.871265
125846857	chr8:125846857:C:T	2.13528e-13	-1.66275	0.016174
125846860	chr8:125846860:A:G	2.78238e-13	-1.71163	0.329768
125847037	chr8:125847037:T:C	4.55178e-13	-4.92761e-10	-0.889653
125847051	chr8:125847051:T:A	4.53995e-13	-4.92761e-10	-0.892256
125847076	chr8:125847076:A:G	4.53995e-13	-4.92761e-10	-0.892256
125847108	chr8:125847108:T:A	2.74378e-13	-1.72806	0.332231
125847140	chr8:125847140:G:A	3.45042e-13	-4.92761e-10	-1.16668
125847153	chr8:125847153:A:G	2.00172e-13	-1.6964	-0.0147659
125847173	chr8:125847173:T:C	3.42069e-13	-4.92761e-10	-1.17533
125847218	chr8:125847218:A:T	1.83754e-12	-1.75274	2.25859
125847276	chr8:125847276:A:T	2.01882e-13	-1.70266	-5.85511e-10
125847297	chr8:125847297:G:C	4.08439e-14	-2.01469	-1.28589
125847352	chr8:125847352:T:C	2.7044e-13	-1.73648	0.32619
125847610	chr8:125847610:A:G	3.45857e-13	-4.92761e-10	-1.16432
125847679	chr8:125847679:A:G	1.41706e-12	-4.92761e-10	0.245998
125847714	chr8:125847714:T:A	4.49162e-13	-4.92761e-10	-0.902958
125847715	chr8:125847715:T:A	4.5907e-13	-4.92761e-10	-0.881139
125847717	chr8:125847717:A:T	9.2397e-13	-4.92761e-10	-0.181662
125847877	chr8:125847877:A:G	4.54237e-13	-4.92761e-10	-0.891722
125847967	chr8:125847967:T:C	5.14689e-14	-1.78888	-1.28048
125848101	chr8:125848101:A:G	1.9794e-13	-1.67459	-0.0477863
125848156	chr8:125848156:T:G	2.11441e-13	-1.67832	0.0219218
125848256	chr8:125848256:A:G	4.09123e-13	-4.92761e-10	-0.996325
125848377	chr8:125848377:T:C	2.7349e-13	-1.73037	0.331295
125848436	chr8:125848436:C:T	4.53995e-13	-4.92761e-10	-0.892256
125848552	chr8:125848552:A:G	4.53995e-13	-4.92761e-10	-0.892256
125848570	chr8:125848570:C:T	1.71373e-12	-1.7545	2.19058
125848576	chr8:125848576:C:T	4.63625e-13	-4.92761e-10	-0.871265
125848710	chr8:125848710:A:G	5.98682e-13	-4.92761e-10	-0.615611
125849016	chr8:125849016:A:C	4.08921e-14	-2.00267	-1.29673
125849155	chr8:125849155:C:T	5.31992e-13	-0.733712	-5.85511e-10
125849189	chr8:125849189:TG:T	4.73776e-13	-4.92761e-10	-0.849607
125849494	chr8:125849494:C:T	1.39438e-12	-4.92761e-10	0.229863
125849715	chr8:125849715:G:T	3.46215e-13	-4.92761e-10	-1.16328
125849877	chr8:125849877:C:T	2.79835e-13	-1.7304	0.354255
125850230	chr8:125850230:A:C	4.84693e-14	-2.01302	-1.11639
125850798	chr8:125850798:A:T	4.49234e-13	-4.92761e-10	-0.902797
125851081	chr8:125851081:A:G	4.53995e-13	-4.92761e-10	-0.892256
125851226	chr8:125851226:C:T	2.05042e-13	-1.67361	-0.0135167
125851269	chr8:125851269:G:A	5.7507e-13	-4.92761e-10	-0.655849
125851406	chr8:125851406:C:T	2.86411e-13	-1.68525	0.332341
125851961	chr8:125851961:T:A	3.0129e-13	-4.92761e-10	-1.30227
125851995	chr8:125851995:G:A	7.35451e-13	-1.81147	1.40161
125852557	chr8:125852557:C:A	3.01295e-13	-4.92761e-10	-1.30225
125852748	chr8:125852748:G:A	3.01619e-13	-4.92761e-10	-1.30118
125852996	chr8:125852996:T:G	5.69808e-13	-4.92761e-10	-0.665042
125853352	chr8:125853352:C:T	8.20017e-13	-4.92761e-10	-0.301016
125853629	chr8:125853629:G:T	4.18944e-13	-1.79361	0.821009
125853866	chr8:125853866:T:C	9.41311e-13	-1.87856	1.7155
125853888	chr8:125853888:G:C	3.68672e-13	-4.92761e-10	-1.10043
125853913	chr8:125853913:C:G	3.56893e-13	-1.85805	0.725146
125853929	chr8:125853929:G:A	3.1043e-13	-1.83615	0.563765
125853934	chr8:125853934:G:A	3.77927e-13	-4.92761e-10	-1.07564
125854047	chr8:125854047:G:A	2.23678e-12	-4.92761e-10	0.70245
125854172	chr8:125854172:G:T	3.03647e-13	-4.92761e-10	-1.29447
125854493	chr8:125854493:C:T	3.17493e-13	-4.92761e-10	-1.24989
125854671	chr8:125854671:G:T	3.8377e-13	-4.92761e-10	-1.0603
125854729	chr8:125854729:T:C	3.04052e-13	-4.92761e-10	-1.29314
125854834	chr8:125854834:T:C	4.46096e-13	-4.92761e-10	-0.909806
125854940	chr8:125854940:C:A	6.58336e-14	-1.82885	-0.994357
125855123	chr8:125855123:G:A	4.5218e-14	-2.01138	-1.18746
125855219	chr8:125855219:A:G	4.10218e-14	-2.00361	-1.29263
125855230	chr8:125855230:C:T	3.23857e-13	-4.92761e-10	-1.23004
125855261	chr8:125855261:G:A	4.90534e-14	-2.01479	-1.10264
125855310	chr8:125855310:T:C	1.58519e-13	-1.94447	-5.85511e-10
125855331	chr8:125855331:T:A	1.71316e-13	-1.86683	-5.85511e-10
125855409	chr8:125855409:A:G	4.09872e-14	-2.01495	-1.28213
125855635	chr8:125855635:T:G	3.83162e-13	-1.55791	0.496028
125855986	chr8:125855986:A:G	3.05638e-13	-1.98111	0.693167
125856321	chr8:125856321:G:T	2.07153e-13	-1.4202	-0.256686
125856496	chr8:125856496:C:T	4.17458e-13	-4.92761e-10	-0.976157
125856501	chr8:125856501:A:G	1.90443e-13	-2.01353	0.252536
125856518	chr8:125856518:T:C	3.01213e-13	-4.92761e-10	-1.30252
125856521	chr8:125856521:A:G	2.25043e-13	-2.00387	0.409818
125856596	chr8:125856596:T:C	9.72172e-14	-2.0082	-0.425196
125857674	chr8:125857674:G:A	3.35088e-13	-4.92761e-10	-1.19595
125857726	chr8:125857726:C:A	2.15319e-13	-1.63822	-5.85511e-10
125858654	chr8:125858654:A:G	7.9959e-13	-4.92761e-10	-0.326242
125859156	chr8:125859156:G:A	3.13156e-13	-4.92761e-10	-1.26364
125860616	chr8:125860616:C:T	1.90831e-13	-1.75895	-5.85511e-10
125861414	chr8:125861414:G:A	7.62161e-13	-4.92761e-10	-0.374183
125861678	chr8:125861678:A:G	9.98249e-11	-4.92761e-10	4.50083
125861892	chr8:125861892:A:G	7.60809e-13	-4.92761e-10	-0.375958
125862189	chr8:125862189:A:G	7.62779e-13	-4.92761e-10	-0.373372
125862286	chr8:125862286:G:C	1.47684e-13	-2.01527	-5.85511e-10
125862338	chr8:125862338:G:A	7.63319e-13	-4.92761e-10	-0.372665
125863157	chr8:125863157:T:G	7.62161e-13	-4.92761e-10	-0.374183
125863246	chr8:125863246:G:A	4.96099e-14	-1.91459	-1.19156
125863805	chr8:125863805:A:G	1.47143e-12	-4.92761e-10	0.28365
125864022	chr8:125864022:A:G	7.62338e-13	-4.92761e-10	-0.373952
125864113	chr8:125864113:A:C	7.62161e-13	-4.92761e-10	-0.374183
125864316	chr8:125864316:G:T	9.69288e-13	-4.92761e-10	-0.13378
125864465	chr8:125864465:T:G	7.62161e-13	-4.92761e-10	-0.374183
125864994	chr8:125864994:T:C	3.05186e-13	-4.92761e-10	-1.28942
125865016	chr8:125865016:G:A	7.62161e-13	-4.92761e-10	-0.374183
125865061	chr8:125865061:G:T	5.70328e-13	-1.95783	1.2937
125865115	chr8:125865115:G:A	3.73432e-13	-4.92761e-10	-1.08761
125865859	chr8:125865859:TA:T	8.3112e-14	-1.87075	-0.719406
125865894	chr8:125865894:G:A	7.59573e-13	-4.92761e-10	-0.377585
125866191	chr8:125866191:T:C	6.01885e-13	-4.92761e-10	-0.610274
125866364	chr8:125866364:T:C	2.54383e-13	-1.4715	-5.85511e-10
125866595	chr8:125866595:A:G	7.62161e-13	-4.92761e-10	-0.374183
125866796	chr8:125866796:G:A	7.62161e-13	-4.92761e-10	-0.374183
125866910	chr8:125866910:T:C	6.96903e-13	-4.92761e-10	-0.463695
125866993	chr8:125866993:C:G	3.04186e-13	-4.92761e-10	-1.2927
125868202	chr8:125868202:A:G	1.48247e-13	-2.01146	-5.85511e-10
125868606	chr8:125868606:A:G	3.01306e-13	-4.92761e-10	-1.30222
125868613	chr8:125868613:C:T	4.29067e-13	-4.92761e-10	-0.948727
125869388	chr8:125869388:C:T	3.45499e-13	-1.94291	0.777559
125870100	chr8:125870100:C:A	8.05397e-13	-4.92761e-10	-0.319006
125870420	chr8:125870420:T:C	1.12658e-12	-4.92761e-10	0.0165963
125870448	chr8:125870448:A:T	5.25836e-14	-1.89555	-1.15239
125870591	chr8:125870591:G:A	5.21625e-14	-1.90492	-1.15106
125870668	chr8:125870668:A:G	9.91994e-13	-4.92761e-10	-0.110624
125871207	chr8:125871207:T:C	1.07801e-13	-1.90125	-0.428812
125871582	chr8:125871582:G:A	1.38254e-13	-1.76175	-0.319501
125871591	chr8:125871591:C:G	9.04888e-14	-1.20437	-1.30075
125872475	chr8:125872475:T:C	4.04474e-13	-4.92761e-10	-1.00775
125873347	chr8:125873347:A:C	5.51445e-14	-1.90843	-1.09195
125874088	chr8:125874088:T:C	3.01526e-13	-4.92761e-10	-1.30148
125874506	chr8:125874506:C:G	1.5855e-13	-1.94427	-5.85511e-10
125874547	chr8:125874547:G:T	1.52885e-13	-1.98066	-5.85511e-10
125875237	chr8:125875237:T:C	6.72649e-13	-4.92761e-10	-0.499118
125876050	chr8:125876050:G:A	3.43877e-13	-4.92761e-10	-1.17006
125876285	chr8:125876285:T:C	3.65341e-13	-4.92761e-10	-1.10951
125876398	chr8:125876398:G:T	2.74658e-13	-1.39481	-5.85511e-10
125877058	chr8:125877058:A:G	6.45417e-13	-4.92761e-10	-0.540445
125877645	chr8:125877645:A:T	5.15222e-11	-4.92761e-10	3.83943
125878867	chr8:125878867:A:T	3.06577e-13	-4.92761e-10	-1.28487
125879162	chr8:125879162:C:A	3.23436e-13	-4.92761e-10	-1.23134
125879888	chr8:125879888:T:A	3.07406e-13	-4.92761e-10	-1.28217
125879934	chr8:125879934:A:AT	5.20548e-13	-4.92761e-10	-0.755459
125879959	chr8:125879959:T:A	5.16777e-11	-4.92761e-10	3.84244
125880598	chr8:125880598:T:C	1.67911e-13	-1.88691	-5.85511e-10
125880730	chr8:125880730:G:A	1.34329e-13	-1.7537	-0.356344
125880804	chr8:125880804:G:T	8.60465e-13	-4.92761e-10	-0.252868
125880934	chr8:125880934:T:G	3.10277e-13	-4.92761e-10	-1.27288
125881392	chr8:125881392:A:T	3.41452e-13	-4.92761e-10	-1.17714
125882222	chr8:125882222:G:C	3.08687e-13	-4.92761e-10	-1.27801
125882279	chr8:125882279:G:A	6.12145e-13	-4.92761e-10	-0.593372
125882429	chr8:125882429:C:T	3.46879e-13	-4.92761e-10	-1.16137
125882927	chr8:125882927:A:G	3.0957e-13	-4.92761e-10	-1.27516
125883032	chr8:125883032:A:G	1.09292e-13	-1.64257	-0.67375
125883081	chr8:125883081:A:G	1.47834e-13	-2.01425	-5.85511e-10
125884093	chr8:125884093:A:C	1.12152e-13	-1.88542	-0.405064
125884217	chr8:125884217:G:A	3.09101e-13	-4.92761e-10	-1.27667
125884474	chr8:125884474:C:A	5.6377e-13	-0.675694	-5.85511e-10
125884642	chr8:125884642:G:A	1.0814e-13	-1.16828	-1.15864
125884852	chr8:125884852:C:CA	6.20024e-13	-4.92761e-10	-0.580582
125884980	chr8:125884980:G:A	3.54438e-13	-4.92761e-10	-1.13981
125885344	chr8:125885344:G:C	5.67388e-13	-4.92761e-10	-0.669298
125886456	chr8:125886456:A:G	6.86805e-14	-1.9327	-0.848173
125887230	chr8:125887230:T:G	7.10357e-14	-1.91693	-0.830233
125887596	chr8:125887596:T:C	1.35622e-12	-4.92761e-10	0.202115
125888206	chr8:125888206:TG:T	2.15596e-13	-1.63694	-5.85511e-10
125888386	chr8:125888386:A:C	1.27072e-13	-1.09112	-1.07447
125889217	chr8:125889217:T:C	1.0084e-13	-1.6594	-0.737407
125889889	chr8:125889889:A:ATTAAGC	3.25087e-13	-4.92761e-10	-1.22625
125890667	chr8:125890667:T:G	6.99384e-13	-4.92761e-10	-0.460141
125890832	chr8:125890832:A:G	3.05435e-13	-4.92761e-10	-1.2886
125890922	chr8:125890922:A:G	2.36488e-12	-4.92761e-10	0.758141
125890926	chr8:125890926:T:C	1.47719e-13	-2.01503	-5.85511e-10
125891436	chr8:125891436:A:G	5.2981e-14	-1.98949	-1.05092
125891561	chr8:125891561:A:G	5.39687e-14	-1.99407	-1.02786
125891571	chr8:125891571:G:T	1.97536e-13	-1.84209	0.117668
125891706	chr8:125891706:G:T	5.60677e-13	-4.92761e-10	-0.681196
125892025	chr8:125892025:T:G	3.35105e-13	-4.92761e-10	-1.1959
125892237	chr8:125892237:T:A	2.60489e-12	1.77212	-0.917315
125892355	chr8:125892355:G:A	3.1683e-13	-4.92761e-10	-1.25197
125892768	chr8:125892768:G:A	7.01533e-14	-1.77947	-0.980184
125893888	chr8:125893888:T:A	3.63229e-13	-4.92761e-10	-1.11531
125894498	chr8:125894498:C:T	3.02975e-13	-4.92761e-10	-1.29669
125894768	chr8:125894768:T:C	2.97276e-12	-4.92761e-10	0.986906
125894962	chr8:125894962:G:A	5.44383e-13	-4.92761e-10	-0.710689
125895436	chr8:125895436:A:G	1.48731e-13	-2.0082	-5.85511e-10
125895649	chr8:125895649:C:A	4.86897e-14	-1.84217	-1.2827
125896550	chr8:125896550:A:G	2.69504e-13	-1.41376	-5.85511e-10
125896871	chr8:125896871:G:A	1.56605e-13	-1.95662	-5.85511e-10
125897031	chr8:125897031:C:T	3.10698e-13	-4.92761e-10	-1.27152
125897813	chr8:125897813:A:T	9.21066e-13	-4.92761e-10	-0.18481
125897827	chr8:125897827:G:A	1.95078e-13	-1.73694	-5.85511e-10
125898110	chr8:125898110:G:A	3.41382e-13	-1.05657	-0.120768
125898253	chr8:125898253:T:C	5.02033e-14	-1.90184	-1.19242
125899592	chr8:125899592:T:C	1.52066e-13	-1.98603	-5.85511e-10
125900036	chr8:125900036:A:G	2.2703e-13	-1.02048	-0.564784
125900130	chr8:125900130:A:G	1.12948e-13	-1.91189	-0.371527
125900192	chr8:125900192:A:G	2.93279e-12	-4.92761e-10	0.973368
125900568	chr8:125900568:G:A	1.65239e-13	-1.90295	-5.85511e-10
125900632	chr8:125900632:C:T	9.30618e-13	1.11332	-1.28781
125900880	chr8:125900880:T:A	8.25648e-13	-4.92761e-10	-0.294172
125900976	chr8:125900976:G:A	1.47718e-13	-2.01504	-5.85511e-10
125901066	chr8:125901066:C:T	1.56589e-13	-1.95671	-5.85511e-10
125901103	chr8:125901103:A:G	8.19594e-13	-0.301533	-5.85511e-10
125901283	chr8:125901283:T:A	3.00793e-12	-4.92761e-10	0.998667
125901651	chr8:125901651:A:G	3.89365e-13	-4.92761e-10	-1.04582
125902199	chr8:125902199:G:A	2.78078e-13	-0.971514	-0.410926
125902230	chr8:125902230:G:A	5.96017e-13	-0.620072	-5.85511e-10
125902391	chr8:125902391:G:A	3.91242e-13	-4.92761e-10	-1.04102
125902534	chr8:125902534:G:A	5.09002e-13	-0.777888	-5.85511e-10
125902984	chr8:125902984:A:C	1.08237e-13	-1.9098	-0.416217
125903095	chr8:125903095:A:G	3.01203e-13	-4.92761e-10	-1.30256
125903249	chr8:125903249:T:A	6.71657e-14	-2.00589	-0.797292
125903305	chr8:125903305:A:G	1.21533e-13	-0.907602	-1.30256
125903335	chr8:125903335:T:C	3.98422e-13	-4.92761e-10	-1.02283
125903546	chr8:125903546:A:T	5.81095e-13	-4.92761e-10	-0.645427
125903670	chr8:125903670:A:G	4.88861e-14	-1.91975	-1.2011
125903765	chr8:125903765:G:A	3.10504e-13	-4.92761e-10	-1.27214
125904538	chr8:125904538:T:C	3.23271e-13	-4.92761e-10	-1.23185
125904975	chr8:125904975:C:A	3.23483e-13	-1.05793	-0.173262
125905091	chr8:125905091:C:T	3.35247e-13	-4.92761e-10	-1.19547
125905624	chr8:125905624:T:C	8.95919e-13	-4.92761e-10	-0.212491
125906452	chr8:125906452:T:G	5.04076e-14	-1.86816	-1.22204
125907011	chr8:125907011:T:C	8.773e-13	-4.92761e-10	-0.233492
125907987	chr8:125907987:C:T	4.87033e-13	-4.92761e-10	-0.822008
125908292	chr8:125908292:A:G	1.4797e-13	-2.01333	-5.85511e-10
125908299	chr8:125908299:C:G	8.19522e-13	-4.92761e-10	-0.301619
125908341	chr8:125908341:G:A	1.48785e-13	-2.00784	-5.85511e-10
125908599	chr8:125908599:G:A	3.29374e-13	-4.92761e-10	-1.21315
125908853	chr8:125908853:C:T	3.17853e-13	-4.92761e-10	-1.24875
125909592	chr8:125909592:C:T	3.43814e-13	-4.92761e-10	-1.17024
125910090	chr8:125910090:C:T	5.00544e-13	-4.92761e-10	-0.794646
125910178	chr8:125910178:A:G	2.23352e-13	-1.60159	-5.85511e-10
125911032	chr8:125911032:G:C	1.46985e-13	-1.08345	-0.936554
125911277	chr8:125911277:G:A	6.52981e-13	-4.92761e-10	-0.528793
125911614	chr8:125911614:A:G	4.81762e-13	-0.832891	-5.85511e-10
125911632	chr8:125911632:A:G	7.41084e-14	-1.72049	-0.984318
125912505	chr8:125912505:A:G	5.60802e-14	-1.81586	-1.16769
125912788	chr8:125912788:G:A	1.48732e-13	-2.0082	-5.85511e-10
125913266	chr8:125913266:A:G	4.20105e-13	-4.92761e-10	-0.969836
125913301	chr8:125913301:A:G	1.60353e-13	-1.93296	-5.85511e-10
125913691	chr8:125913691:CA:C	3.01209e-13	-4.92761e-10	-1.30254
125914669	chr8:125914669:C:T	4.55545e-13	-4.92761e-10	-0.888848
125914794	chr8:125914794:G:A	1.40082e-12	-4.92761e-10	0.23447
125914815	chr8:125914815:G:A	6.29571e-14	-1.59271	-1.27518
125914863	chr8:125914863:A:T	5.24601e-13	0.528969	-1.27667
125915197	chr8:125915197:C:A	3.29002e-13	-4.92761e-10	-1.21428
125915721	chr8:125915721:T:C	3.32522e-13	-4.92761e-10	-1.20363
125915750	chr8:125915750:G:C	5.12424e-13	-1.98149	1.2103
125915765	chr8:125915765:T:A	5.23385e-14	-2.00186	-1.05074
125915893	chr8:125915893:T:C	8.53037e-14	-1.704	-0.86012
125916388	chr8:125916388:G:A	5.62806e-14	-1.80927	-1.17072
125916698	chr8:125916698:A:G	6.12087e-14	-1.61481	-1.28124
125916838	chr8:125916838:C:T	4.98318e-13	-4.92761e-10	-0.799103
125917432	chr8:125917432:TA:T	3.50281e-13	-4.92761e-10	-1.1516
125918289	chr8:125918289:A:G	4.67647e-14	-2.01476	-1.15045
125918547	chr8:125918547:AT:A	6.06472e-14	-1.62526	-1.28001
125918892	chr8:125918892:TAAAG:T	1.39395e-12	-4.92761e-10	0.229557
125919049	chr8:125919049:G:A	4.61428e-13	-4.92761e-10	-0.876015
125919071	chr8:125919071:A:T	7.31783e-13	-4.92761e-10	-0.414857
125919508	chr8:125919508:G:A	7.68157e-13	-4.92761e-10	-0.366347
125919766	chr8:125919766:A:G	4.71633e-14	-1.87219	-1.28453
125920023	chr8:125920023:C:T	4.2357e-13	-4.92761e-10	-0.961623
125920738	chr8:125920738:A:AAT	5.43426e-13	-4.92761e-10	-0.712448
125920763	chr8:125920763:G:T	1.51774e-13	-1.98795	-5.85511e-10
125921585	chr8:125921585:G:A	5.43426e-13	-4.92761e-10	-0.712448
125921776	chr8:125921776:A:T	4.54118e-13	-4.92761e-10	-0.891984
125921919	chr8:125921919:C:T	1.20971e-12	-4.92761e-10	0.0877987
125922709	chr8:125922709:G:T	7.2892e-13	-4.92761e-10	-0.418777
125923083	chr8:125923083:A:G	3.19692e-13	-4.92761e-10	-1.24298
125923264	chr8:125923264:T:C	3.13106e-13	-4.92761e-10	-1.2638
125923573	chr8:125923573:T:C	5.62636e-14	-1.78435	-1.19594
125923908	chr8:125923908:T:C	7.01661e-14	-1.58998	-1.1695
125924351	chr8:125924351:C:T	4.15186e-13	-4.92761e-10	-0.981614
125924625	chr8:125924625:G:A	1.48252e-13	-2.01143	-5.85511e-10
125925865	chr8:125925865:T:C	1.11969e-12	-4.92761e-10	0.0104678
125925991	chr8:125925991:G:A	1.50769e-13	-1.99459	-5.85511e-10
125926330	chr8:125926330:T:C	5.74126e-14	-1.72808	-1.232
125926612	chr8:125926612:C:T	1.08436e-13	-1.03418	-1.29
125926769	chr8:125926769:T:C	4.77052e-13	-0.842715	-5.85511e-10
125927071	chr8:125927071:T:C	3.43057e-13	-4.92761e-10	-1.17244
125927235	chr8:125927235:CT:C	2.39705e-13	-1.53093	-5.85511e-10
125927662	chr8:125927662:A:G	6.82023e-13	-4.92761e-10	-0.485277
125927864	chr8:125927864:G:A	3.40527e-13	-4.92761e-10	-1.17985
125928366	chr8:125928366:G:A	4.54535e-13	-4.92761e-10	-0.891067
125929428	chr8:125929428:T:C	7.54931e-13	-4.92761e-10	-0.383714
125929471	chr8:125929471:A:G	1.28916e-12	-4.92761e-10	0.151402
125929579	chr8:125929579:T:A	6.1378e-14	-2.00614	-0.887145
125930098	chr8:125930098:T:G	5.41524e-13	-4.92761e-10	-0.715954
125930276	chr8:125930276:A:G	3.88261e-13	-4.92761e-10	-1.04866
125930320	chr8:125930320:G:T	1.58307e-13	-1.9458	-5.85511e-10
125931313	chr8:125931313:G:A	1.54008e-13	-1.97334	-5.85511e-10
125931701	chr8:125931701:C:A	6.52792e-13	0.747573	-1.27666
125932050	chr8:125932050:G:A	4.62082e-14	-1.89679	-1.28039
125932155	chr8:125932155:T:C	4.86314e-13	-4.92761e-10	-0.823486
125933328	chr8:125933328:A:G	6.36783e-13	-4.92761e-10	-0.553912
125933939	chr8:125933939:G:A	7.37708e-13	-4.92761e-10	-0.406793
125934002	chr8:125934002:C:T	4.96613e-14	-1.91941	-1.1857
125934039	chr8:125934039:A:C	5.54898e-14	-2.00118	-0.992961
125934144	chr8:125934144:A:G	3.04705e-13	-4.92761e-10	-1.291
125934566	chr8:125934566:A:G	3.17377e-13	-4.92761e-10	-1.25025
125934607	chr8:125934607:T:C	5.31628e-14	-2.00475	-1.03223
125934787	chr8:125934787:A:G	3.94307e-13	-4.92761e-10	-1.03321
125934901	chr8:125934901:C:G	5.33269e-14	-2.0048	-1.0291
125936087	chr8:125936087:G:C	3.18508e-13	-4.92761e-10	-1.24669
125936387	chr8:125936387:G:A	2.37129e-12	0.760847	-5.85511e-10
125936564	chr8:125936564:G:A	5.96886e-14	-1.95743	-0.963775
125936617	chr8:125936617:G:A	5.90084e-14	-1.95066	-0.981999
125936640	chr8:125936640:T:A	6.00563e-14	-1.9465	-0.968557
125936645	chr8:125936645:C:A	5.59022e-14	-1.97647	-1.01026
125936704	chr8:125936704:T:G	6.10161e-13	0.695249	-1.29187
125936979	chr8:125936979:A:G	6.03559e-14	-1.96126	-0.948818
125937161	chr8:125937161:G:A	6.5467e-14	-1.95553	-0.873269
125937252	chr8:125937252:G:A	5.59524e-14	-1.72268	-1.26316
125937433	chr8:125937433:A:T	4.4444e-14	-1.96444	-1.25167
125937477	chr8:125937477:G:A	5.92898e-14	-1.95834	-0.96956
125937478	chr8:125937478:C:T	5.92215e-14	-1.96149	-0.967566
125937545	chr8:125937545:C:T	1.66062e-13	-1.89798	-5.85511e-10
125937999	chr8:125937999:A:G	9.40488e-13	-4.92761e-10	-0.163943
125938808	chr8:125938808:T:C	5.98194e-14	-1.95277	-0.966243
125939082	chr8:125939082:T:A	1.72194e-12	-4.92761e-10	0.440863
125939143	chr8:125939143:A:G	5.30146e-14	-2.00623	-1.03354
125940223	chr8:125940223:T:A	4.26506e-14	-1.95747	-1.29983
125940562	chr8:125940562:A:G	4.25494e-14	-2.00189	-1.25779
125941498	chr8:125941498:A:G	7.41193e-14	-1.97377	-0.730892
125941549	chr8:125941549:G:T	3.01485e-13	-4.92761e-10	-1.30162
125941602	chr8:125941602:G:A	9.71967e-14	-1.98025	-0.453355
125942891	chr8:125942891:C:T	3.01204e-13	-4.92761e-10	-1.30255
125943898	chr8:125943898:C:T	3.05348e-13	-4.92761e-10	-1.28889
125944189	chr8:125944189:T:A	3.83961e-13	-4.92761e-10	-1.0598
125944467	chr8:125944467:G:A	1.0974e-13	-1.91353	-0.39869
125944780	chr8:125944780:T:C	3.10315e-13	-4.92761e-10	-1.27275
125945002	chr8:125945002:A:G	9.57152e-14	-1.96758	-0.481381
125945061	chr8:125945061:A:G	9.34815e-13	-4.92761e-10	-0.169992
125946052	chr8:125946052:G:A	6.42862e-14	-1.59856	-1.24844
125946402	chr8:125946402:C:T	3.65222e-13	-4.92761e-10	-1.10983
125946462	chr8:125946462:T:C	9.36708e-13	-4.92761e-10	-0.167969
125946561	chr8:125946561:AG:A	6.22475e-13	-4.92761e-10	-0.576637
125947030	chr8:125947030:G:A	6.23155e-14	-1.98415	-0.893977
125947257	chr8:125947257:G:A	3.08752e-13	-4.92761e-10	-1.2778
125947528	chr8:125947528:C:T	8.81876e-14	-2.00449	-0.526383
125948574	chr8:125948574:A:G	4.15391e-14	-1.98155	-1.30215
125948575	chr8:125948575:T:A	4.15005e-14	-1.98248	-1.30215
125949157	chr8:125949157:C:T	4.11247e-14	-1.99138	-1.30235
125949284	chr8:125949284:G:A	4.18779e-14	-1.97319	-1.30239
125949650	chr8:125949650:T:A	3.62208e-13	-4.92761e-10	-1.11812
125950202	chr8:125950202:G:A	3.89885e-13	-4.92761e-10	-1.04449
125950362	chr8:125950362:T:C	2.87556e-13	-2.00872	0.659793
125950474	chr8:125950474:T:A	4.0548e-14	-2.0153	-1.29255
125950668	chr8:125950668:C:A	4.0704e-14	-2.01173	-1.29229
125950741	chr8:125950741:C:T	1.84914e-13	-1.79045	-5.85511e-10
125951081	chr8:125951081:T:C	3.36495e-13	-4.92761e-10	-1.19176
125951991	chr8:125951991:C:T	3.1004e-13	-4.92761e-10	-1.27364
125952491	chr8:125952491:A:G	3.25075e-13	-4.92761e-10	-1.22629
125952565	chr8:125952565:C:T	4.34741e-13	-2.01358	1.07799
125952793	chr8:125952793:T:C	1.3618e-13	-1.23322	-0.863141
125952893	chr8:125952893:G:A	4.23157e-14	-2.00843	-1.25675
125953570	chr8:125953570:T:C	5.35295e-13	-2.00843	1.2809
125953914	chr8:125953914:A:G	4.03195e-14	-2.01094	-1.30256
125954154	chr8:125954154:T:C	3.58439e-13	-2.01455	0.885968
125954155	chr8:125954155:G:A	5.09217e-13	-2.01443	1.23696
125954890	chr8:125954890:A:G	6.27289e-13	-4.92761e-10	-0.568934
125955214	chr8:125955214:G:A	1.32932e-13	-2.01359	-0.106918
125955771	chr8:125955771:A:G	3.20928e-13	-4.92761e-10	-1.23912
125955909	chr8:125955909:C:T	6.22318e-13	-2.0139	1.43702
125956043	chr8:125956043:A:C	5.89654e-14	-2.01427	-0.919121
125956057	chr8:125956057:A:T	3.25969e-13	-4.92761e-10	-1.22354
125956165	chr8:125956165:T:A	3.45272e-13	-4.92761e-10	-1.16601
125956269	chr8:125956269:G:T	1.86321e-12	0.756548	-0.236834
125956757	chr8:125956757:C:A	1.28232e-13	-2.01205	-0.144449
125957229	chr8:125957229:C:T	7.13371e-13	-2.01392	1.57358
125957233	chr8:125957233:T:C	3.01475e-13	-4.92761e-10	-1.30165
125957323	chr8:125957323:T:G	3.79604e-13	-4.92761e-10	-1.07121
125957520	chr8:125957520:T:C	5.90649e-13	-2.01075	1.38163
125957553	chr8:125957553:A:G	3.36262e-12	-4.92761e-10	1.11014
125957789	chr8:125957789:G:A	4.4481e-13	-2.01497	1.10227
125957896	chr8:125957896:A:G	1.18126e-13	-2.01451	-0.224082
125958124	chr8:125958124:A:G	3.73713e-13	-4.92761e-10	-1.08685
125958128	chr8:125958128:G:A	5.85705e-14	-1.88867	-1.05144
125958564	chr8:125958564:T:C	1.47331e-12	-4.92761e-10	0.284924
125958600	chr8:125958600:A:G	3.05208e-13	-4.92761e-10	-1.28935
125958605	chr8:125958605:G:T	5.51438e-14	-2.01013	-0.990266
125958615	chr8:125958615:T:C	7.36141e-14	-1.99653	-0.714975
125958749	chr8:125958749:T:C	3.24374e-13	-4.92761e-10	-1.22844
125959041	chr8:125959041:C:A	4.35361e-14	-1.98839	-1.24836
125959184	chr8:125959184:AG:A	4.57188e-14	-1.94609	-1.24174
125959268	chr8:125959268:C:G	5.47803e-13	-4.92761e-10	-0.704426
125959316	chr8:125959316:G:A	2.47575e-13	-1.49863	-5.85511e-10
125959571	chr8:125959571:T:A	8.00774e-13	-4.92761e-10	-0.324762
125959632	chr8:125959632:G:A	4.6289e-13	-4.92761e-10	-0.872852
125959672	chr8:125959672:C:A	3.09433e-13	-4.92761e-10	-1.2756
125959984	chr8:125959984:A:G	9.68844e-14	-1.69299	-0.743832
125960080	chr8:125960080:T:A	2.03009e-13	-1.69709	-5.85511e-10
125960681	chr8:125960681:T:A	1.01613e-13	-1.68149	-0.707674
125960817	chr8:125960817:G:A	3.15321e-13	-4.92761e-10	-1.25675
125962027	chr8:125962027:G:A	3.83487e-13	-4.92761e-10	-1.06103
125962523	chr8:125962523:G:T	4.36922e-14	-1.97599	-1.25719
125962968	chr8:125962968:A:G	5.34972e-14	-1.90998	-1.12073
125962976	chr8:125962976:A:G	6.04743e-13	-1.23476	0.629222
125963158	chr8:125963158:T:C	5.34598e-14	-1.90366	-1.12775
125963488	chr8:125963488:T:C	5.26174e-14	-1.92458	-1.12272
125963688	chr8:125963688:A:G	5.38668e-14	-1.9007	-1.12313
125964009	chr8:125964009:G:A	4.23327e-13	-4.92761e-10	-0.962197
125964161	chr8:125964161:A:T	5.209e-13	-4.92761e-10	-0.754783
125964577	chr8:125964577:T:C	4.25798e-14	-1.98711	-1.27185
125964925	chr8:125964925:AAATAAAT:A	4.12782e-13	-4.92761e-10	-0.987421
125965314	chr8:125965314:G:A	3.07403e-13	-1.28218	-5.85511e-10
125965333	chr8:125965333:C:T	3.34266e-13	-4.92761e-10	-1.1984
125965703	chr8:125965703:T:C	3.645e-13	-4.92761e-10	-1.11182
125966119	chr8:125966119:A:G	4.25106e-14	-1.99669	-1.2639
125966203	chr8:125966203:T:C	3.60612e-13	-4.92761e-10	-1.12254
125966401	chr8:125966401:A:G	3.01455e-13	-4.92761e-10	-1.30172
125966677	chr8:125966677:C:T	3.63794e-13	-4.92761e-10	-1.11375
125966954	chr8:125966954:C:T	3.5924e-13	-4.92761e-10	-1.12635
125967227	chr8:125967227:C:A	3.5924e-13	-4.92761e-10	-1.12635
125967703	chr8:125967703:C:T	3.0125e-13	-4.92761e-10	-1.3024
125967716	chr8:125967716:C:T	8.44566e-14	-1.27935	-1.29475
125967762	chr8:125967762:G:T	3.5924e-13	-4.92761e-10	-1.12635
125967931	chr8:125967931:G:A	3.19799e-13	-4.92761e-10	-1.24265
125967998	chr8:125967998:C:A	4.27862e-13	-4.92761e-10	-0.951541
125968015	chr8:125968015:G:A	4.27862e-13	-4.92761e-10	-0.951541
125968454	chr8:125968454:T:C	1.6723e-13	-1.89097	-5.85511e-10
125968493	chr8:125968493:G:A	4.9302e-14	-1.92263	-1.18975
125968512	chr8:125968512:C:T	3.22391e-13	-4.92761e-10	-1.23458
125968657	chr8:125968657:A:G	5.9571e-14	-1.99736	-0.925807
125969207	chr8:125969207:A:G	5.94209e-14	-1.99654	-0.929156
125969268	chr8:125969268:T:C	3.27048e-13	-4.92761e-10	-1.22024
125969348	chr8:125969348:A:G	3.65813e-13	-4.92761e-10	-1.10822
125969493	chr8:125969493:CT:C	3.01238e-13	-4.92761e-10	-1.30244
125969970	chr8:125969970:T:G	5.2729e-14	-1.84277	-1.2024
125970117	chr8:125970117:CTG:C	4.35406e-13	-4.92761e-10	-0.934061
125970212	chr8:125970212:T:C	5.26278e-13	-4.92761e-10	-0.744512
125970264	chr8:125970264:A:T	8.15806e-13	-4.92761e-10	-0.306164
125970335	chr8:125970335:T:A	4.42151e-13	-4.92761e-10	-0.918689
125970520	chr8:125970520:A:G	4.90154e-14	-1.84714	-1.27106
125970558	chr8:125970558:G:C	3.53258e-13	-4.92761e-10	-1.14314
125970630	chr8:125970630:C:A	2.79031e-13	-1.37902	-5.85511e-10
125970773	chr8:125970773:C:T	1.48248e-13	-2.01146	-5.85511e-10
125971084	chr8:125971084:G:A	3.18049e-13	-4.92761e-10	-1.24814
125971330	chr8:125971330:T:C	3.28127e-13	-4.92761e-10	-1.21694
125971378	chr8:125971378:G:A	5.09553e-14	-1.9101	-1.16929
125971397	chr8:125971397:T:G	7.18027e-14	-1.89911	-0.837307
125971709	chr8:125971709:G:T	5.77567e-14	-1.87983	-1.07427
125972153	chr8:125972153:A:G	3.01759e-13	-4.92761e-10	-1.30071
125972296	chr8:125972296:G:A	3.27548e-13	-4.92761e-10	-1.21871
125972420	chr8:125972420:T:C	5.00894e-14	-1.88922	-1.20731
125972430	chr8:125972430:A:G	3.53286e-13	-4.92761e-10	-1.14306
125972501	chr8:125972501:C:T	3.07798e-13	-4.92761e-10	-1.2809
125972526	chr8:125972526:C:G	7.35413e-13	-4.92761e-10	-0.409909
125972702	chr8:125972702:C:T	1.5995e-13	-1.93548	-5.85511e-10
125972726	chr8:125972726:G:T	7.34417e-14	-1.82185	-0.892003
125972836	chr8:125972836:C:T	3.5584e-13	-4.92761e-10	-1.13586
125972902	chr8:125972902:T:C	3.24096e-13	-4.92761e-10	-1.2293
125972956	chr8:125972956:A:G	3.53286e-13	-4.92761e-10	-1.14306
125973038	chr8:125973038:T:C	3.53286e-13	-4.92761e-10	-1.14306
125973284	chr8:125973284:A:AT	3.53286e-13	-4.92761e-10	-1.14306
125973990	chr8:125973990:G:A	6.70264e-13	-4.92761e-10	-0.50267
125974169	chr8:125974169:C:T	3.53192e-13	-4.92761e-10	-1.14333
125974208	chr8:125974208:T:C	3.10977e-13	-4.92761e-10	-1.27062
125974939	chr8:125974939:T:A	3.6176e-13	-4.92761e-10	-1.11936
125975283	chr8:125975283:T:C	3.23274e-13	-4.92761e-10	-1.23184
125975403	chr8:125975403:C:T	4.25853e-13	-4.92761e-10	-0.956248
125975446	chr8:125975446:A:G	4.10312e-13	-4.92761e-10	-0.993423
125975720	chr8:125975720:G:A	1.08675e-12	-4.92761e-10	-0.0193966
125975877	chr8:125975877:A:T	1.47919e-13	-2.01367	-5.85511e-10
125976098	chr8:125976098:T:TC	9.57333e-13	-4.92761e-10	-0.14619
125976160	chr8:125976160:T:C	3.353e-13	-4.92761e-10	-1.19531
125976170	chr8:125976170:T:C	7.64596e-13	-4.92761e-10	-0.370993
125976191	chr8:125976191:C:A	3.35128e-13	-4.92761e-10	-1.19583
125976461	chr8:125976461:G:A	3.35128e-13	-4.92761e-10	-1.19583
125976462	chr8:125976462:A:G	9.96331e-13	-4.92761e-10	-0.106261
125976845	chr8:125976845:A:G	3.34257e-13	-4.92761e-10	-1.19843
125977271	chr8:125977271:G:C	4.77421e-14	-1.91702	-1.22751
125977397	chr8:125977397:TGTGA:T	5.70979e-13	-4.92761e-10	-0.662989
125977656	chr8:125977656:T:C	3.61475e-13	-4.92761e-10	-1.12015
125977763	chr8:125977763:G:A	3.61475e-13	-4.92761e-10	-1.12015
125977782	chr8:125977782:T:C	3.57133e-13	-4.92761e-10	-1.13223
125977943	chr8:125977943:CT:C	3.61475e-13	-4.92761e-10	-1.12015
125978384	chr8:125978384:T:A	5.47982e-13	-4.92761e-10	-0.704099
125978566	chr8:125978566:A:T	4.80065e-13	-4.92761e-10	-0.836421
125978580	chr8:125978580:A:G	1.99166e-13	-1.7162	-5.85511e-10
125978631	chr8:125978631:C:T	7.66024e-13	-4.92761e-10	-0.369128
125978638	chr8:125978638:C:T	4.40974e-14	-2.01409	-1.20985
125978808	chr8:125978808:C:G	4.78555e-14	-1.93921	-1.20295
125979251	chr8:125979251:G:A	3.09973e-13	-4.92761e-10	-1.27386
125979269	chr8:125979269:C:T	3.99742e-13	-4.92761e-10	-1.01952
125979608	chr8:125979608:C:T	3.61445e-13	-4.92761e-10	-1.12023
125979610	chr8:125979610:GC:G	3.61475e-13	-4.92761e-10	-1.12015
125980068	chr8:125980068:T:C	4.34518e-14	-1.94019	-1.29849
125980370	chr8:125980370:A:G	3.09979e-13	-1.27384	-5.85511e-10
125980432	chr8:125980432:G:A	3.02662e-13	-4.92761e-10	-1.29773
125980718	chr8:125980718:G:A	3.03815e-13	-4.92761e-10	-1.29392
125981161	chr8:125981161:C:T	3.61475e-13	-4.92761e-10	-1.12015
125981380	chr8:125981380:G:A	2.42986e-13	-1.51734	-5.85511e-10
125981537	chr8:125981537:C:G	3.61587e-13	-4.92761e-10	-1.11984
125981541	chr8:125981541:G:A	6.83621e-14	-1.87033	-0.915195
125981637	chr8:125981637:T:C	3.61475e-13	-4.92761e-10	-1.12015
125981706	chr8:125981706:C:T	3.78246e-13	-4.92761e-10	-1.0748
125981916	chr8:125981916:C:T	3.35273e-13	-4.92761e-10	-1.1954
125981926	chr8:125981926:T:C	3.6199e-13	-4.92761e-10	-1.11872
125982022	chr8:125982022:TA:T	6.5115e-13	-4.92761e-10	-0.531601
125982078	chr8:125982078:G:A	3.61475e-13	-4.92761e-10	-1.12015
125982168	chr8:125982168:A:G	4.54151e-14	-1.99546	-1.19904
125982910	chr8:125982910:T:A	4.08278e-13	-4.92761e-10	-0.998393
125983017	chr8:125983017:T:C	5.46277e-13	-4.92761e-10	-0.707216
125983161	chr8:125983161:G:A	3.29947e-13	-4.92761e-10	-1.21141
125983265	chr8:125983265:C:T	6.03874e-14	-2.00129	-0.908271
125983330	chr8:125983330:C:T	4.08278e-13	-4.92761e-10	-0.998393
125983518	chr8:125983518:C:T	4.08298e-13	-4.92761e-10	-0.998344
125983663	chr8:125983663:G:A	4.1803e-14	-2.00883	-1.26854
125983812	chr8:125983812:T:C	4.0853e-13	-4.92761e-10	-0.997776
125984033	chr8:125984033:G:C	4.07164e-13	-4.92761e-10	-1.00113
125984103	chr8:125984103:A:G	3.40789e-13	-4.92761e-10	-1.17908
125984194	chr8:125984194:T:G	5.07473e-14	-2.00303	-1.08045
125984276	chr8:125984276:A:G	4.06101e-13	-4.92761e-10	-1.00374
125984497	chr8:125984497:T:C	7.37357e-14	-1.85295	-0.856904
125984751	chr8:125984751:C:A	4.08278e-13	-4.92761e-10	-0.998393
125984954	chr8:125984954:A:G	1.66726e-13	-1.89399	-5.85511e-10
125985136	chr8:125985136:G:T	3.49901e-13	-4.92761e-10	-1.15269
125985456	chr8:125985456:A:G	9.12179e-14	-1.61341	-0.883679
125985731	chr8:125985731:T:C	6.18001e-14	-1.98682	-0.899612
125985809	chr8:125985809:A:G	7.34464e-13	-4.92761e-10	-0.4112
125985815	chr8:125985815:A:G	1.93032e-12	-4.92761e-10	0.555099
125985889	chr8:125985889:C:G	7.34464e-13	-4.92761e-10	-0.4112
125986074	chr8:125986074:T:C	7.34464e-13	-4.92761e-10	-0.4112
125986079	chr8:125986079:C:T	7.34464e-13	-4.92761e-10	-0.4112
125986298	chr8:125986298:A:G	7.49172e-13	-4.92761e-10	-0.391372
125986400	chr8:125986400:T:G	4.68491e-13	-4.92761e-10	-0.860825
125986680	chr8:125986680:A:G	7.55014e-14	-1.97246	-0.713733
125986783	chr8:125986783:G:A	3.24179e-12	-4.92761e-10	1.07354
125986833	chr8:125986833:T:C	7.34464e-13	-4.92761e-10	-0.4112
125987065	chr8:125987065:C:A	2.8892e-12	-4.92761e-10	0.958394
125987669	chr8:125987669:C:T	3.98743e-13	-4.92761e-10	-1.02202
```
