## Supplementary material for "Characterization of shared and ancestry-specific signals driving complex traits using multi-ancestry fine-mapping": susiex_nc2.cs80.cs

```
CS_ID	SNP	BP	REF_ALLELE	ALT_ALLELE	REF_FRQ	BETA	SE	-LOG10P	CS_PIP	OVRL_PIP
1	chr8:125464631:T:C	125464631	C,C	T,T	1,1	inf,inf	inf,inf	12.8673,1.72684	0.235602	0.235634
1	chr8:125466208:T:C	125466208	C,C	T,T	1,1	inf,inf	inf,inf	12.7801,1.79023	0.213993	0.214023
1	chr8:125467120:C:T	125467120	T,T	C,C	1,1	inf,inf	inf,inf	12.6562,1.79524	0.164339	0.16437
1	chr8:125467846:G:A	125467846	A,A	G,G	1,1	inf,-inf	inf,inf	12.7812,1.06355	0.072304	0.0723792
1	chr8:125478730:A:T	125478730	T,T	A,A	1,1	inf,-inf	inf,inf	12.9731,0.69236	0.0636894	0.0637326
1	chr8:125467073:G:A	125467073	A,A	G,G	1,1	inf,-inf	inf,inf	12.7816,0.786997	0.0476304	0.0476761
1	chr8:125466503:A:G	125466503	G,G	A,A	1,1	inf,-inf	inf,inf	12.7115,0.760192	0.0392101	0.0392542
2	chr8:125861678:A:G	125861678	NA,G	NA,A	NA,1	NA,-inf	NA,inf	NA,3.39714	0.0396136	0.0396136
2	chr8:125482075:A:G	125482075	G,G	A,A	1,1	inf,inf	inf,inf	4.15444,2.67747	0.0280455	0.0280455
2	chr8:125879959:T:A	125879959	NA,A	NA,T	NA,1	NA,-inf	NA,inf	NA,3.06558	0.0200843	0.0200843
2	chr8:125877645:A:T	125877645	NA,T	NA,A	NA,1	NA,-inf	NA,inf	NA,3.06406	0.0200251	0.0200251
2	chr8:125488108:C:G	125488108	G,G	C,C	1,1	-inf,-inf	inf,inf	6.76597,1.77479	0.0156067	0.0156069
2	chr8:125598547:C:A	125598547	NA,A	NA,C	NA,1	NA,inf	NA,inf	NA,2.85578	0.0123288	0.0123288
2	chr8:125490284:A:G	125490284	G,G	A,A	1,1	-inf,-inf	inf,inf	6.85777,1.32954	0.0103763	0.0103765
2	chr8:125485279:C:T	125485279	NA,T	NA,C	NA,1	NA,-inf	NA,inf	NA,2.74458	0.00995818	0.00995818
2	chr8:125540216:A:G	125540216	NA,G	NA,A	NA,1	NA,inf	NA,inf	NA,2.86298	0.0077842	0.0077842
2	chr8:125376879:G:C	125376879	C,NA	G,NA	1,NA	-inf,NA	inf,NA	3.35767,NA	0.0071906	0.0071906
2	chr8:125484961:G:GT	125484961	NA,GT	NA,G	NA,1	NA,-inf	NA,inf	NA,2.53975	0.00678502	0.00678502
2	chr8:125539694:G:A	125539694	NA,A	NA,G	NA,1	NA,inf	NA,inf	NA,2.76559	0.00648797	0.00648797
2	chr8:125540385:C:T	125540385	NA,T	NA,C	NA,1	NA,inf	NA,inf	NA,2.71923	0.00598672	0.00598672
2	chr8:125507340:C:T	125507340	NA,T	NA,C	NA,1	NA,-inf	NA,inf	NA,2.37838	0.00547647	0.00547647
2	chr8:125495783:C:T	125495783	T,T	C,C	1,1	inf,inf	inf,inf	3.44548,2.29759	0.00536534	0.00536534
2	chr8:125634300:A:G	125634300	NA,G	NA,A	NA,1	NA,-inf	NA,inf	NA,2.40199	0.00526176	0.00526176
2	chr8:125603580:A:T	125603580	NA,T	NA,A	NA,1	NA,inf	NA,inf	NA,2.46032	0.00506898	0.00506898
2	chr8:125582454:G:A	125582454	NA,A	NA,G	NA,1	NA,inf	NA,inf	NA,2.31554	0.00470152	0.00470152
2	chr8:125461611:C:G	125461611	NA,G	NA,C	NA,1	NA,inf	NA,inf	NA,2.5604	0.00463224	0.00463224
2	chr8:125449456:A:T	125449456	NA,T	NA,A	NA,1	NA,inf	NA,inf	NA,2.85772	0.00452958	0.00452958
2	chr8:125493463:T:C	125493463	C,C	T,T	1,1	inf,inf	inf,inf	3.71185,1.6804	0.00439813	0.00439813
2	chr8:125635127:T:C	125635127	NA,C	NA,T	NA,1	NA,-inf	NA,inf	NA,2.27196	0.0041233	0.0041233
2	chr8:125634827:T:C	125634827	NA,C	NA,T	NA,1	NA,-inf	NA,inf	NA,2.27004	0.00410821	0.00410821
2	chr8:125630135:C:A	125630135	NA,A	NA,C	NA,1	NA,-inf	NA,inf	NA,2.25335	0.0039275	0.0039275
2	chr8:125635995:C:T	125635995	NA,T	NA,C	NA,1	NA,-inf	NA,inf	NA,2.21029	0.00372502	0.00372502
2	chr8:125491673:G:A	125491673	A,A	G,G	1,1	-inf,-inf	inf,inf	6.83408,0.872262	0.00370527	0.00370534
2	chr8:125493898:C:T	125493898	T,T	C,C	1,1	-inf,-inf	inf,inf	6.63422,0.980388	0.00304544	0.00304549
2	chr8:125500300:A:G	125500300	NA,G	NA,A	NA,1	NA,-inf	NA,inf	NA,2.06538	0.00298664	0.00298664
2	chr8:125536751:T:C	125536751	NA,C	NA,T	NA,1	NA,inf	NA,inf	NA,2.33955	0.00296689	0.00296689
2	chr8:125500218:C:T	125500218	NA,T	NA,C	NA,1	NA,-inf	NA,inf	NA,2.06051	0.00295838	0.00295838
2	chr8:125636977:T:G	125636977	NA,G	NA,T	NA,1	NA,-inf	NA,inf	NA,2.07017	0.00281592	0.00281592
2	chr8:125068394:C:T	125068394	NA,T	NA,C	NA,1	NA,inf	NA,inf	NA,2.17984	0.00277146	0.00277146
2	chr8:125636785:A:G	125636785	NA,G	NA,A	NA,1	NA,-inf	NA,inf	NA,2.04351	0.00268842	0.00268842
2	chr8:125637125:C:T	125637125	NA,T	NA,C	NA,1	NA,inf	NA,inf	NA,2.14172	0.00249329	0.00249329
2	chr8:124991446:A:G	124991446	NA,G	NA,A	NA,1	NA,-inf	NA,inf	NA,1.96318	0.00238178	0.00238178
2	chr8:125277716:G:C	125277716	NA,C	NA,G	NA,1	NA,inf	NA,inf	NA,2.09476	0.00225695	0.00225695
2	chr8:125793664:G:A	125793664	NA,A	NA,G	NA,1	NA,inf	NA,inf	NA,2.03845	0.00221855	0.00221855
2	chr8:125490428:A:G	125490428	NA,G	NA,A	NA,1	NA,inf	NA,inf	NA,2.20117	0.00218521	0.00218521
2	chr8:125553428:C:T	125553428	T,T	C,C	1,1	inf,inf	inf,inf	2.4073,1.2681	0.002184	0.002184
2	chr8:125628846:G:A	125628846	NA,A	NA,G	NA,1	NA,inf	NA,inf	NA,2.04463	0.00207346	0.00207346
2	chr8:125579032:C:T	125579032	T,NA	C,NA	1,NA	-inf,NA	inf,NA	1.33632,NA	0.00203721	0.00203721
2	chr8:125550516:G:A	125550516	A,A	G,G	1,1	inf,-inf	inf,inf	2.81432,0.496136	0.00202573	0.00202573
2	chr8:125205063:C:G	125205063	G,NA	C,NA	1,NA	-inf,NA	inf,NA	1.84809,NA	0.00200578	0.00200578
2	chr8:125565803:C:T	125565803	NA,T	NA,C	NA,1	NA,inf	NA,inf	NA,2.13759	0.00199482	0.00199482
2	chr8:125481615:C:T	125481615	NA,T	NA,C	NA,1	NA,-inf	NA,inf	NA,1.71984	0.00191875	0.00191875
2	chr8:125482715:G:A	125482715	NA,A	NA,G	NA,1	NA,-inf	NA,inf	NA,1.71865	0.00191413	0.00191413
2	chr8:125129632:TCTGA:T	125129632	NA,T	NA,TCTGA	NA,1	NA,inf	NA,inf	NA,1.97276	0.00187054	0.00187054
2	chr8:125112448:G:A	125112448	NA,A	NA,G	NA,1	NA,inf	NA,inf	NA,1.98203	0.00186892	0.00186892
2	chr8:125599465:C:T	125599465	NA,T	NA,C	NA,1	NA,inf	NA,inf	NA,2.0552	0.00183003	0.00183003
2	chr8:125593524:C:T	125593524	NA,T	NA,C	NA,1	NA,inf	NA,inf	NA,1.82019	0.0017754	0.0017754
2	chr8:125312349:G:A	125312349	NA,A	NA,G	NA,1	NA,inf	NA,inf	NA,1.95739	0.00177004	0.00177004
2	chr8:125195479:C:T	125195479	NA,T	NA,C	NA,1	NA,inf	NA,inf	NA,1.98232	0.00172473	0.00172473
2	chr8:125496809:A:G	125496809	G,G	A,A	1,1	inf,inf	inf,inf	4.26625,0.204385	0.00168821	0.00168821
2	chr8:124979041:G:A	124979041	NA,A	NA,G	NA,1	NA,inf	NA,inf	NA,1.93334	0.00164498	0.00164498
2	chr8:124999288:T:G	124999288	NA,G	NA,T	NA,1	NA,inf	NA,inf	NA,1.93053	0.00162338	0.00162338
2	chr8:125095419:G:A	125095419	NA,A	NA,G	NA,1	NA,inf	NA,inf	NA,1.88092	0.00156452	0.00156452
2	chr8:125193194:C:A	125193194	NA,A	NA,C	NA,1	NA,inf	NA,inf	NA,1.9246	0.00155383	0.00155383
2	chr8:125577518:T:C	125577518	NA,C	NA,T	NA,1	NA,inf	NA,inf	NA,1.89638	0.00154796	0.00154796
2	chr8:125619151:C:T	125619151	NA,T	NA,C	NA,1	NA,-inf	NA,inf	NA,1.76592	0.00151382	0.00151382
2	chr8:125560784:C:T	125560784	NA,T	NA,C	NA,1	NA,inf	NA,inf	NA,1.98642	0.00151354	0.00151354
2	chr8:125450502:C:T	125450502	NA,T	NA,C	NA,1	NA,inf	NA,inf	NA,2.17485	0.00151184	0.00151184
2	chr8:125438667:C:T	125438667	NA,T	NA,C	NA,1	NA,inf	NA,inf	NA,2.00134	0.00149081	0.00149081
2	chr8:125127543:A:G	125127543	NA,G	NA,A	NA,1	NA,inf	NA,inf	NA,1.8456	0.00148445	0.00148445
2	chr8:125112162:A:G	125112162	NA,G	NA,A	NA,1	NA,inf	NA,inf	NA,1.86493	0.0014578	0.0014578
2	chr8:125487930:G:A	125487930	NA,A	NA,G	NA,1	NA,inf	NA,inf	NA,2.02571	0.00143727	0.00143727
2	chr8:125111574:C:T	125111574	NA,T	NA,C	NA,1	NA,inf	NA,inf	NA,1.82104	0.00142089	0.00142089
2	chr8:125186313:C:T	125186313	NA,T	NA,C	NA,1	NA,inf	NA,inf	NA,1.8745	0.00141857	0.00141857
2	chr8:125176655:A:G	125176655	NA,G	NA,A	NA,1	NA,inf	NA,inf	NA,1.87379	0.00141724	0.00141724
2	chr8:125401003:A:G	125401003	NA,G	NA,A	NA,1	NA,inf	NA,inf	NA,1.83502	0.00141225	0.00141225
2	chr8:125021464:T:C	125021464	NA,C	NA,T	NA,1	NA,inf	NA,inf	NA,1.84237	0.0013966	0.0013966
2	chr8:125098808:T:C	125098808	NA,C	NA,T	NA,1	NA,inf	NA,inf	NA,2.21514	0.00138249	0.00138249
2	chr8:125553907:G:A	125553907	A,A	G,G	1,1	inf,inf	inf,inf	2.43056,0.963093	0.00136963	0.00136963
2	chr8:125663215:C:T	125663215	NA,T	NA,C	NA,1	NA,-inf	NA,inf	NA,1.70754	0.00135508	0.00135508
2	chr8:125371966:T:C	125371966	NA,C	NA,T	NA,1	NA,inf	NA,inf	NA,1.8344	0.00133113	0.00133113
2	chr8:125179294:T:C	125179294	NA,C	NA,T	NA,1	NA,inf	NA,inf	NA,1.83787	0.00132803	0.00132803
2	chr8:125957553:A:G	125957553	NA,G	NA,A	NA,1	NA,-inf	NA,inf	NA,1.64832	0.00131752	0.00131752
2	chr8:125986783:G:A	125986783	NA,A	NA,G	NA,1	NA,-inf	NA,inf	NA,1.62857	0.00129245	0.00129245
2	chr8:125405358:T:C	125405358	NA,C	NA,T	NA,1	NA,inf	NA,inf	NA,1.70499	0.00126434	0.00126434
2	chr8:125528711:C:G	125528711	NA,G	NA,C	NA,1	NA,-inf	NA,inf	NA,1.57918	0.00124432	0.00124432
2	chr8:125892237:T:A	125892237	A,A	T,T	1,1	inf,-inf	inf,inf	2.25899,0.441553	0.00119745	0.00119745
2	chr8:125020995:A:G	125020995	NA,G	NA,A	NA,1	NA,-inf	NA,inf	NA,1.60765	0.00118483	0.00118483
2	chr8:125492114:CCACCGTCACCACCACCACCACCACCACCACCAT:C	125492114	C,NA	CCACCGTCACCACCACCACCACCACCACCACCAT,NA	1,NA	-inf,NA	inf,NA	4.42941,NA	0.00115988	0.00115988
2	chr8:125987065:C:A	125987065	NA,A	NA,C	NA,1	NA,-inf	NA,inf	NA,1.5662	0.00114975	0.00114975
2	chr8:125149290:C:T	125149290	NA,T	NA,C	NA,1	NA,inf	NA,inf	NA,1.70746	0.00113923	0.00113923
2	chr8:125830402:C:T	125830402	NA,T	NA,C	NA,1	NA,inf	NA,inf	NA,1.71575	0.00112761	0.00112761
2	chr8:125901283:T:A	125901283	NA,A	NA,T	NA,1	NA,-inf	NA,inf	NA,1.58805	0.00110695	0.00110695
2	chr8:125894768:T:C	125894768	NA,C	NA,T	NA,1	NA,-inf	NA,inf	NA,1.58167	0.00109407	0.00109407
2	chr8:124981071:TA:T	124981071	NA,T	NA,TA	NA,1	NA,inf	NA,inf	NA,1.7141	0.00107037	0.00107037
2	chr8:125115949:G:A	125115949	NA,A	NA,G	NA,1	NA,inf	NA,inf	NA,1.66769	0.00104749	0.00104749
2	chr8:125038438:AAG:A	125038438	NA,A	NA,AAG	NA,1	NA,-inf	NA,inf	NA,1.54023	0.00104548	0.00104548
2	chr8:125040176:G:A	125040176	NA,A	NA,G	NA,1	NA,-inf	NA,inf	NA,1.53916	0.00104345	0.00104345
2	chr8:125835843:T:C	125835843	NA,C	NA,T	NA,1	NA,inf	NA,inf	NA,1.70006	0.00103715	0.00103715
2	chr8:125666076:G:T	125666076	NA,T	NA,G	NA,1	NA,inf	NA,inf	NA,1.59177	0.00102146	0.00102146
2	chr8:125890922:A:G	125890922	NA,G	NA,A	NA,1	NA,-inf	NA,inf	NA,1.45685	0.00099764	0.00099764
2	chr8:125442131:C:T	125442131	NA,T	NA,C	NA,1	NA,inf	NA,inf	NA,1.66958	0.000993333	0.000993333
2	chr8:125070712:C:T	125070712	NA,T	NA,C	NA,1	NA,-inf	NA,inf	NA,1.55503	0.000993307	0.000993307
2	chr8:125083576:T:C	125083576	NA,C	NA,T	NA,1	NA,-inf	NA,inf	NA,1.55503	0.000993307	0.000993307
2	chr8:125120039:T:C	125120039	NA,C	NA,T	NA,1	NA,inf	NA,inf	NA,1.62546	0.000987172	0.000987172
2	chr8:125491858:G:A	125491858	NA,A	NA,G	NA,1	NA,-inf	NA,inf	NA,1.40867	0.000953802	0.000953802
2	chr8:125900192:A:G	125900192	NA,G	NA,A	NA,1	NA,inf	NA,inf	NA,1.57433	0.000918675	0.000918675
2	chr8:124998600:A:G	124998600	NA,G	NA,A	NA,1	NA,-inf	NA,inf	NA,1.4514	0.000917541	0.000917541
2	chr8:125211262:C:G	125211262	NA,G	NA,C	NA,1	NA,-inf	NA,inf	NA,1.45672	0.000908614	0.000908614
2	chr8:125215945:A:G	125215945	NA,G	NA,A	NA,1	NA,inf	NA,inf	NA,1.57611	0.000900008	0.000900008
2	chr8:125288052:C:A	125288052	NA,A	NA,C	NA,1	NA,inf	NA,inf	NA,1.57774	0.000891162	0.000891162
2	chr8:125137719:G:A	125137719	NA,A	NA,G	NA,1	NA,inf	NA,inf	NA,1.57338	0.000887077	0.000887077
2	chr8:125129152:G:A	125129152	NA,A	NA,G	NA,1	NA,inf	NA,inf	NA,1.56496	0.000873335	0.000873335
2	chr8:125414543:A:G	125414543	NA,G	NA,A	NA,1	NA,-inf	NA,inf	NA,1.46618	0.000871717	0.000871717
2	chr8:125271981:T:C	125271981	NA,C	NA,T	NA,1	NA,inf	NA,inf	NA,1.54354	0.000854117	0.000854117
2	chr8:125135938:A:C	125135938	NA,C	NA,A	NA,1	NA,inf	NA,inf	NA,1.54872	0.000849503	0.000849503
2	chr8:125349579:T:C	125349579	C,NA	T,NA	1,NA	-inf,NA	inf,NA	2.1412,NA	0.000849161	0.000849161
2	chr8:125618041:G:A	125618041	NA,A	NA,G	NA,1	NA,inf	NA,inf	NA,1.53377	0.000847287	0.000847287
2	chr8:125125122:A:G	125125122	NA,G	NA,A	NA,1	NA,inf	NA,inf	NA,1.54195	0.000839557	0.000839557
2	chr8:125136299:G:A	125136299	NA,A	NA,G	NA,1	NA,inf	NA,inf	NA,1.53993	0.000836553	0.000836553
2	chr8:125431521:A:G	125431521	NA,G	NA,A	NA,1	NA,inf	NA,inf	NA,1.51662	0.00083609	0.00083609
2	chr8:125624564:G:A	125624564	NA,A	NA,G	NA,1	NA,inf	NA,inf	NA,1.52342	0.000831968	0.000831968
2	chr8:125070595:G:A	125070595	NA,A	NA,G	NA,1	NA,-inf	NA,inf	NA,1.35898	0.000831704	0.000831704
2	chr8:125064927:T:C	125064927	NA,C	NA,T	NA,1	NA,-inf	NA,inf	NA,1.4516	0.000825705	0.000825705
2	chr8:125447781:T:C	125447781	NA,C	NA,T	NA,1	NA,inf	NA,inf	NA,1.62725	0.000822704	0.000822704
2	chr8:125034484:C:T	125034484	NA,T	NA,C	NA,1	NA,-inf	NA,inf	NA,1.4471	0.000819024	0.000819024
2	chr8:125809230:C:G	125809230	G,G	C,C	1,1	inf,-inf	inf,inf	0.34067,2.60599	0.000806881	0.000806881
2	chr8:125087704:G:A	125087704	NA,A	NA,G	NA,1	NA,inf	NA,inf	NA,1.56555	0.000805959	0.000805959
2	chr8:124994839:G:A	124994839	NA,A	NA,G	NA,1	NA,inf	NA,inf	NA,1.47455	0.000800029	0.000800029
2	chr8:125640056:T:C	125640056	C,NA	T,NA	1,NA	-inf,NA	inf,NA	1.80085,NA	0.000797429	0.000797429
2	chr8:125233898:C:T	125233898	NA,T	NA,C	NA,1	NA,inf	NA,inf	NA,1.50177	0.000796281	0.000796281
2	chr8:125197514:G:A	125197514	NA,A	NA,G	NA,1	NA,inf	NA,inf	NA,1.50929	0.000789525	0.000789525
2	chr8:125131247:T:C	125131247	NA,C	NA,T	NA,1	NA,inf	NA,inf	NA,1.50795	0.000789318	0.000789318
2	chr8:125643026:A:C	125643026	NA,C	NA,A	NA,1	NA,inf	NA,inf	NA,1.47361	0.000776551	0.000776551
2	chr8:125130790:C:T	125130790	NA,T	NA,C	NA,1	NA,inf	NA,inf	NA,1.49131	0.000766257	0.000766257
2	chr8:125126953:G:T	125126953	NA,T	NA,G	NA,1	NA,inf	NA,inf	NA,1.48967	0.000765392	0.000765392
2	chr8:125456446:C:T	125456446	NA,T	NA,C	NA,1	NA,inf	NA,inf	NA,1.65645	0.000762626	0.000762626
2	chr8:125174170:C:A	125174170	NA,A	NA,C	NA,1	NA,inf	NA,inf	NA,1.48304	0.000754257	0.000754257
2	chr8:125854047:G:A	125854047	NA,A	NA,G	NA,1	NA,inf	NA,inf	NA,1.42622	0.000743033	0.000743033
2	chr8:125625002:G:A	125625002	NA,A	NA,G	NA,1	NA,inf	NA,inf	NA,1.45923	0.000742683	0.000742683
2	chr8:125037575:T:C	125037575	NA,C	NA,T	NA,1	NA,-inf	NA,inf	NA,1.39189	0.000740998	0.000740998
2	chr8:125503507:A:G	125503507	G,NA	A,NA	1,NA	-inf,NA	inf,NA	2.79379,NA	0.000740239	0.000740239
2	chr8:125033246:A:G	125033246	NA,G	NA,A	NA,1	NA,-inf	NA,inf	NA,1.38997	0.000738471	0.000738471
2	chr8:125461924:C:T	125461924	NA,T	NA,C	NA,1	NA,-inf	NA,inf	NA,1.38305	0.000736247	0.000736247
2	chr8:125936387:G:A	125936387	A,NA	G,NA	1,NA	-inf,NA	inf,NA	1.75742,NA	0.000726314	0.000726314
2	chr8:125305731:G:A	125305731	NA,A	NA,G	NA,1	NA,inf	NA,inf	NA,1.48895	0.000724708	0.000724708
2	chr8:125985815:A:G	125985815	NA,G	NA,A	NA,1	NA,-inf	NA,inf	NA,1.34468	0.000722696	0.000722696
2	chr8:125751313:T:C	125751313	C,C	T,T	1,1	-inf,-inf	inf,inf	2.47873,0.175653	0.000721307	0.000721307
2	chr8:125422378:T:C	125422378	NA,C	NA,T	NA,1	NA,-inf	NA,inf	NA,1.26141	0.000712965	0.000712965
2	chr8:125208636:G:A	125208636	NA,A	NA,G	NA,1	NA,inf	NA,inf	NA,1.44521	0.000704538	0.000704538
2	chr8:125207510:TA:T	125207510	NA,T	NA,TA	NA,1	NA,inf	NA,inf	NA,1.43497	0.000692682	0.000692682
2	chr8:125111328:G:A	125111328	NA,A	NA,G	NA,1	NA,inf	NA,inf	NA,1.4299	0.000686122	0.000686122
2	chr8:125157729:T:A	125157729	NA,A	NA,T	NA,1	NA,inf	NA,inf	NA,1.42778	0.000684672	0.000684672
2	chr8:125202221:C:T	125202221	NA,T	NA,C	NA,1	NA,inf	NA,inf	NA,1.42748	0.000683698	0.000683698
2	chr8:125198387:T:A	125198387	NA,A	NA,T	NA,1	NA,inf	NA,inf	NA,1.42699	0.00068308	0.00068308
2	chr8:125198594:A:G	125198594	NA,G	NA,A	NA,1	NA,inf	NA,inf	NA,1.42388	0.000679242	0.000679242
2	chr8:125374987:C:G	125374987	NA,G	NA,C	NA,1	NA,-inf	NA,inf	NA,1.29706	0.000677029	0.000677029
2	chr8:125140969:C:T	125140969	NA,T	NA,C	NA,1	NA,inf	NA,inf	NA,1.41838	0.000673656	0.000673656
2	chr8:125194580:A:G	125194580	NA,G	NA,A	NA,1	NA,inf	NA,inf	NA,1.41814	0.000672992	0.000672992
2	chr8:125192215:T:G	125192215	NA,G	NA,T	NA,1	NA,inf	NA,inf	NA,1.41752	0.000672291	0.000672291
2	chr8:125234945:GCTTTTACCAAAAAA:G	125234945	NA,G	NA,GCTTTTACCAAAAAA	NA,1	NA,inf	NA,inf	NA,1.41833	0.000672	0.000672
2	chr8:125644728:G:C	125644728	NA,C	NA,G	NA,1	NA,-inf	NA,inf	NA,1.28623	0.000671407	0.000671407
2	chr8:125402913:G:A	125402913	A,A	G,G	1,1	inf,inf	inf,inf	2.0511,1.28458	0.000671116	0.000671116
2	chr8:125193452:A:G	125193452	NA,G	NA,A	NA,1	NA,inf	NA,inf	NA,1.40833	0.000661721	0.000661721
2	chr8:125713028:T:A	125713028	NA,A	NA,T	NA,1	NA,-inf	NA,inf	NA,1.22047	0.000661653	0.000661653
2	chr8:125107561:G:C	125107561	NA,C	NA,G	NA,1	NA,inf	NA,inf	NA,1.4056	0.000657293	0.000657293
2	chr8:125180732:G:C	125180732	NA,C	NA,G	NA,1	NA,inf	NA,inf	NA,1.40445	0.000657155	0.000657155
2	chr8:125433058:G:A	125433058	NA,A	NA,G	NA,1	NA,inf	NA,inf	NA,1.49897	0.000655851	0.000655851
2	chr8:125085779:C:T	125085779	NA,T	NA,C	NA,1	NA,inf	NA,inf	NA,1.45111	0.000655732	0.000655732
2	chr8:125781771:A:G	125781771	G,G	A,A	1,1	-inf,inf	inf,inf	0.097572,2.42305	0.000648803	0.000648803
2	chr8:125325882:G:C	125325882	NA,C	NA,G	NA,1	NA,inf	NA,inf	NA,1.42508	0.000647896	0.000647896
2	chr8:125713102:G:A	125713102	NA,A	NA,G	NA,1	NA,-inf	NA,inf	NA,1.20689	0.000645089	0.000645089
2	chr8:125550390:G:A	125550390	NA,A	NA,G	NA,1	NA,inf	NA,inf	NA,1.38258	0.000642485	0.000642485
2	chr8:125085995:G:A	125085995	NA,A	NA,G	NA,1	NA,inf	NA,inf	NA,1.43477	0.000638278	0.000638278
2	chr8:125184346:ACTT:A	125184346	NA,A	NA,ACTT	NA,1	NA,inf	NA,inf	NA,1.38698	0.000637473	0.000637473
2	chr8:125372735:G:A	125372735	A,A	G,G	1,1	-inf,-inf	inf,inf	2.82495,0.282409	0.000636354	0.000636354
2	chr8:125166987:G:A	125166987	NA,A	NA,G	NA,1	NA,inf	NA,inf	NA,1.38201	0.000632492	0.000632492
2	chr8:125367920:A:G	125367920	NA,G	NA,A	NA,1	NA,-inf	NA,inf	NA,1.25967	0.000632026	0.000632026
2	chr8:125218420:T:C	125218420	NA,C	NA,T	NA,1	NA,inf	NA,inf	NA,1.38147	0.000631535	0.000631535
2	chr8:125220042:A:G	125220042	NA,G	NA,A	NA,1	NA,inf	NA,inf	NA,1.38135	0.000631341	0.000631341
2	chr8:125234701:T:C	125234701	NA,C	NA,T	NA,1	NA,inf	NA,inf	NA,1.37916	0.000628921	0.000628921
2	chr8:125232506:A:G	125232506	NA,G	NA,A	NA,1	NA,inf	NA,inf	NA,1.37886	0.000628623	0.000628623
2	chr8:125176107:A:G	125176107	NA,G	NA,A	NA,1	NA,inf	NA,inf	NA,1.37886	0.000628623	0.000628623
2	chr8:125226347:A:G	125226347	NA,G	NA,A	NA,1	NA,inf	NA,inf	NA,1.37886	0.000628623	0.000628623
2	chr8:125168527:C:G	125168527	NA,G	NA,C	NA,1	NA,inf	NA,inf	NA,1.37886	0.000628623	0.000628623
2	chr8:125180200:G:A	125180200	NA,A	NA,G	NA,1	NA,inf	NA,inf	NA,1.37886	0.000628623	0.000628623
2	chr8:125232472:T:G	125232472	NA,G	NA,T	NA,1	NA,inf	NA,inf	NA,1.37886	0.000628623	0.000628623
2	chr8:125176373:G:A	125176373	NA,A	NA,G	NA,1	NA,inf	NA,inf	NA,1.37886	0.000628623	0.000628623
2	chr8:125362423:C:T	125362423	NA,T	NA,C	NA,1	NA,-inf	NA,inf	NA,1.25584	0.000627671	0.000627671
2	chr8:125231061:A:G	125231061	NA,G	NA,A	NA,1	NA,inf	NA,inf	NA,1.37779	0.000626863	0.000626863
2	chr8:125086156:G:A	125086156	NA,A	NA,G	NA,1	NA,inf	NA,inf	NA,1.42173	0.000624189	0.000624189
2	chr8:125180262:A:G	125180262	NA,G	NA,A	NA,1	NA,inf	NA,inf	NA,1.37239	0.000621671	0.000621671
2	chr8:125212265:C:T	125212265	NA,T	NA,C	NA,1	NA,inf	NA,inf	NA,1.37179	0.000621317	0.000621317
2	chr8:125043618:C:T	125043618	NA,T	NA,C	NA,1	NA,inf	NA,inf	NA,1.37191	0.000620293	0.000620293
2	chr8:125034853:C:A	125034853	NA,A	NA,C	NA,1	NA,inf	NA,inf	NA,1.329	0.000619384	0.000619384
2	chr8:125227587:T:C	125227587	NA,C	NA,T	NA,1	NA,inf	NA,inf	NA,1.36875	0.000618219	0.000618219
2	chr8:125473293:G:A	125473293	A,A	G,G	1,1	inf,inf	inf,inf	0.669701,2.5834	0.000613473	0.000613473
2	chr8:125178678:G:A	125178678	NA,A	NA,G	NA,1	NA,inf	NA,inf	NA,1.36314	0.000611767	0.000611767
2	chr8:125510959:G:A	125510959	NA,A	NA,G	NA,1	NA,-inf	NA,inf	NA,1.20317	0.00060781	0.00060781
2	chr8:125217988:C:T	125217988	NA,T	NA,C	NA,1	NA,inf	NA,inf	NA,1.35918	0.000607225	0.000607225
2	chr8:125634532:G:A	125634532	NA,A	NA,G	NA,1	NA,inf	NA,inf	NA,1.38594	0.000606658	0.000606658
2	chr8:125458589:C:T	125458589	T,T	C,C	1,1	-inf,-inf	inf,inf	6.7843,1.45386	0.000601783	0.000601975
2	chr8:125956269:G:T	125956269	T,T	G,G	1,1	inf,inf	inf,inf	1.75526,0.888367	0.000600946	0.000600946
2	chr8:125773599:G:A	125773599	NA,A	NA,G	NA,1	NA,inf	NA,inf	NA,1.3778	0.000600536	0.000600536
2	chr8:125178722:T:C	125178722	NA,C	NA,T	NA,1	NA,inf	NA,inf	NA,1.35262	0.000600084	0.000600084
2	chr8:125825811:C:A	125825811	NA,A	NA,C	NA,1	NA,-inf	NA,inf	NA,1.24067	0.000599402	0.000599402
2	chr8:125496793:TG:T	125496793	NA,T	NA,TG	NA,1	NA,-inf	NA,inf	NA,1.20485	0.000599246	0.000599246
2	chr8:125666057:C:T	125666057	T,T	C,C	1,1	inf,-inf	inf,inf	0.0153685,2.16206	0.000598659	0.000598659
2	chr8:125200968:G:C	125200968	NA,C	NA,G	NA,1	NA,inf	NA,inf	NA,1.34443	0.000593627	0.000593627
2	chr8:125055317:G:C	125055317	NA,C	NA,G	NA,1	NA,inf	NA,inf	NA,1.3485	0.000593617	0.000593617
2	chr8:125722532:T:C	125722532	NA,C	NA,T	NA,1	NA,inf	NA,inf	NA,1.3196	0.000593597	0.000593597
2	chr8:125087581:A:G	125087581	NA,G	NA,A	NA,1	NA,inf	NA,inf	NA,1.38811	0.000592061	0.000592061
2	chr8:125055146:G:A	125055146	NA,A	NA,G	NA,1	NA,inf	NA,inf	NA,1.34632	0.000591413	0.000591413
2	chr8:125048543:G:A	125048543	NA,A	NA,G	NA,1	NA,inf	NA,inf	NA,1.34611	0.000591194	0.000591194
2	chr8:125149786:T:C	125149786	NA,C	NA,T	NA,1	NA,inf	NA,inf	NA,1.34166	0.000589509	0.000589509
2	chr8:125052773:A:G	125052773	NA,G	NA,A	NA,1	NA,inf	NA,inf	NA,1.34279	0.000587853	0.000587853
2	chr8:125055065:T:C	125055065	NA,C	NA,T	NA,1	NA,inf	NA,inf	NA,1.34166	0.000586738	0.000586738
2	chr8:125459893:G:A	125459893	A,A	G,G	1,1	inf,inf	inf,inf	3.35292,0.386877	0.000586225	0.000586225
2	chr8:125088469:A:G	125088469	NA,G	NA,A	NA,1	NA,inf	NA,inf	NA,1.34443	0.000586177	0.000586177
2	chr8:125713418:AGAGG:A	125713418	NA,A	NA,AGAGG	NA,1	NA,-inf	NA,inf	NA,1.1549	0.000585753	0.000585753
2	chr8:125457080:A:G	125457080	NA,G	NA,A	NA,1	NA,inf	NA,inf	NA,1.45133	0.000584875	0.000584875
2	chr8:125714924:G:A	125714924	NA,A	NA,G	NA,1	NA,-inf	NA,inf	NA,1.15269	0.000583391	0.000583391
2	chr8:125714221:A:C	125714221	NA,C	NA,A	NA,1	NA,-inf	NA,inf	NA,1.15269	0.000583391	0.000583391
2	chr8:125711139:T:C	125711139	NA,C	NA,T	NA,1	NA,-inf	NA,inf	NA,1.15141	0.000582785	0.000582785
2	chr8:125331845:G:A	125331845	NA,A	NA,G	NA,1	NA,inf	NA,inf	NA,1.36189	0.00058162	0.00058162
2	chr8:125749417:C:T	125749417	T,T	C,C	1,1	-inf,-inf	inf,inf	2.61349,0.00580755	0.000581177	0.000581177
2	chr8:125703163:G:A	125703163	NA,A	NA,G	NA,1	NA,-inf	NA,inf	NA,1.21029	0.000581099	0.000581099
2	chr8:125701447:C:A	125701447	NA,A	NA,C	NA,1	NA,-inf	NA,inf	NA,1.21029	0.000581099	0.000581099
2	chr8:125053814:C:T	125053814	NA,T	NA,C	NA,1	NA,inf	NA,inf	NA,1.3358	0.00058081	0.00058081
2	chr8:125734288:G:A	125734288	NA,A	NA,G	NA,1	NA,inf	NA,inf	NA,1.28512	0.000579854	0.000579854
2	chr8:125502325:T:C	125502325	NA,C	NA,T	NA,1	NA,-inf	NA,inf	NA,1.24398	0.000579651	0.000579651
2	chr8:125710874:G:T	125710874	NA,T	NA,G	NA,1	NA,-inf	NA,inf	NA,1.14901	0.000579296	0.000579296
2	chr8:125716370:C:T	125716370	NA,T	NA,C	NA,1	NA,-inf	NA,inf	NA,1.14896	0.000579285	0.000579285
2	chr8:125939082:T:A	125939082	NA,A	NA,T	NA,1	NA,inf	NA,inf	NA,1.2809	0.000578555	0.000578555
2	chr8:125821921:A:G	125821921	G,G	A,A	1,1	inf,-inf	inf,inf	0.317675,2.51458	0.000577919	0.000577919
2	chr8:125701677:G:A	125701677	NA,A	NA,G	NA,1	NA,-inf	NA,inf	NA,1.20622	0.000577178	0.000577178
2	chr8:125711453:T:G	125711453	NA,G	NA,T	NA,1	NA,-inf	NA,inf	NA,1.14525	0.000576732	0.000576732
2	chr8:125721618:C:T	125721618	NA,T	NA,C	NA,1	NA,inf	NA,inf	NA,1.32787	0.000576547	0.000576547
2	chr8:125726864:C:T	125726864	NA,T	NA,C	NA,1	NA,inf	NA,inf	NA,1.3274	0.000576509	0.000576509
2	chr8:125718312:G:C	125718312	NA,C	NA,G	NA,1	NA,inf	NA,inf	NA,1.36232	0.000575649	0.000575649
2	chr8:125772446:A:G	125772446	G,G	A,A	1,1	inf,-inf	inf,inf	0.214799,2.40878	0.000573997	0.000573997
2	chr8:125380149:C:T	125380149	T,T	C,C	1,1	-inf,-inf	inf,inf	2.71021,0.227076	0.000573753	0.000573753
2	chr8:125666025:C:T	125666025	NA,T	NA,C	NA,1	NA,-inf	NA,inf	NA,1.1557	0.000571111	0.000571111
2	chr8:125715109:T:C	125715109	NA,C	NA,T	NA,1	NA,-inf	NA,inf	NA,1.13848	0.00056836	0.00056836
2	chr8:125477269:G:A	125477269	NA,A	NA,G	NA,1	NA,inf	NA,inf	NA,1.23459	0.0005682	0.0005682
2	chr8:125250543:T:C	125250543	NA,C	NA,T	NA,1	NA,inf	NA,inf	NA,1.31375	0.000565336	0.000565336
2	chr8:125045505:G:T	125045505	NA,T	NA,G	NA,1	NA,inf	NA,inf	NA,1.31819	0.00056438	0.00056438
2	chr8:125709379:C:T	125709379	NA,T	NA,C	NA,1	NA,-inf	NA,inf	NA,1.13229	0.000561349	0.000561349
2	chr8:125710202:T:C	125710202	NA,C	NA,T	NA,1	NA,-inf	NA,inf	NA,1.13	0.000560728	0.000560728
2	chr8:125431402:C:T	125431402	NA,T	NA,C	NA,1	NA,inf	NA,inf	NA,1.36451	0.000556032	0.000556032
2	chr8:125711776:T:A	125711776	NA,A	NA,T	NA,1	NA,-inf	NA,inf	NA,1.12521	0.000554512	0.000554512
2	chr8:125709189:T:C	125709189	NA,C	NA,T	NA,1	NA,-inf	NA,inf	NA,1.12361	0.000554121	0.000554121
2	chr8:125742085:C:T	125742085	NA,T	NA,C	NA,1	NA,inf	NA,inf	NA,1.25874	0.000553974	0.000553974
2	chr8:125715286:T:C	125715286	NA,C	NA,T	NA,1	NA,-inf	NA,inf	NA,1.12378	0.000553488	0.000553488
2	chr8:125775791:G:A	125775791	A,A	G,G	1,1	inf,-inf	inf,inf	0.247351,2.37152	0.000552399	0.000552399
2	chr8:125958564:T:C	125958564	NA,C	NA,T	NA,1	NA,-inf	NA,inf	NA,1.19293	0.000549405	0.000549405
2	chr8:125710595:G:A	125710595	NA,A	NA,G	NA,1	NA,-inf	NA,inf	NA,1.11158	0.000540844	0.000540844
2	chr8:125370782:A:G	125370782	G,G	A,A	1,1	-inf,-inf	inf,inf	2.72028,0.30614	0.000540197	0.000540197
2	chr8:125266162:G:A	125266162	NA,A	NA,G	NA,1	NA,-inf	NA,inf	NA,1.17125	0.00053805	0.00053805
2	chr8:125572371:C:A	125572371	NA,A	NA,C	NA,1	NA,inf	NA,inf	NA,1.33697	0.000535269	0.000535269
2	chr8:125643557:A:C	125643557	C,NA	A,NA	1,NA	-inf,NA	inf,NA	1.6067,NA	0.000534942	0.000534942
2	chr8:125354057:G:A	125354057	NA,A	NA,G	NA,1	NA,inf	NA,inf	NA,1.31282	0.000533246	0.000533246
2	chr8:125218434:CAG:C	125218434	NA,C	NA,CAG	NA,1	NA,inf	NA,inf	NA,1.28949	0.000532311	0.000532311
2	chr8:125404889:CACG:C	125404889	NA,C	NA,CACG	NA,1	NA,-inf	NA,inf	NA,1.12555	0.000530803	0.000530803
2	chr8:125335638:T:C	125335638	NA,C	NA,T	NA,1	NA,inf	NA,inf	NA,1.3072	0.000529914	0.000529914
2	chr8:125446309:G:T	125446309	NA,T	NA,G	NA,1	NA,inf	NA,inf	NA,1.37189	0.000528074	0.000528074
2	chr8:125825562:C:T	125825562	NA,T	NA,C	NA,1	NA,inf	NA,inf	NA,1.31329	0.000526156	0.000526156
2	chr8:125030831:T:C	125030831	NA,C	NA,T	NA,1	NA,-inf	NA,inf	NA,1.15369	0.00052496	0.00052496
2	chr8:124982636:ATAAAAT:A	124982636	NA,A	NA,ATAAAAT	NA,1	NA,inf	NA,inf	NA,1.34327	0.000522275	0.000522275
2	chr8:125067531:A:T	125067531	NA,T	NA,A	NA,1	NA,inf	NA,inf	NA,1.27522	0.000520701	0.000520701
2	chr8:125887596:T:C	125887596	NA,C	NA,T	NA,1	NA,-inf	NA,inf	NA,1.14574	0.000519687	0.000519687
2	chr8:125068929:T:C	125068929	NA,C	NA,T	NA,1	NA,inf	NA,inf	NA,1.27329	0.000517192	0.000517192
2	chr8:125770098:G:A	125770098	NA,A	NA,G	NA,1	NA,-inf	NA,inf	NA,1.09687	0.000516761	0.000516761
2	chr8:125436432:G:T	125436432	NA,T	NA,G	NA,1	NA,inf	NA,inf	NA,1.25654	0.000514961	0.000514962
2	chr8:125562774:A:G	125562774	NA,G	NA,A	NA,1	NA,-inf	NA,inf	NA,1.08484	0.000514098	0.000514098
2	chr8:125639408:C:T	125639408	T,T	C,C	1,1	-inf,inf	inf,inf	1.69865,0.883538	0.000505463	0.000505463
2	chr8:125006229:T:G	125006229	NA,G	NA,T	NA,1	NA,inf	NA,inf	NA,1.21281	0.000505047	0.000505047
2	chr8:125060460:TG:T	125060460	NA,T	NA,TG	NA,1	NA,inf	NA,inf	NA,1.25516	0.000501262	0.000501262
2	chr8:125012268:T:C	125012268	NA,C	NA,T	NA,1	NA,inf	NA,inf	NA,1.20332	0.000500226	0.000500226
2	chr8:125825816:T:C	125825816	NA,C	NA,T	NA,1	NA,inf	NA,inf	NA,1.28083	0.000498172	0.000498172
2	chr8:125525115:A:G	125525115	NA,G	NA,A	NA,1	NA,-inf	NA,inf	NA,1.08165	0.000497722	0.000497722
2	chr8:125050663:C:T	125050663	NA,T	NA,C	NA,1	NA,inf	NA,inf	NA,1.20413	0.000496334	0.000496334
2	chr8:125863805:A:G	125863805	NA,G	NA,A	NA,1	NA,inf	NA,inf	NA,1.1922	0.000495482	0.000495482
2	chr8:125700416:G:T	125700416	NA,T	NA,G	NA,1	NA,-inf	NA,inf	NA,1.11278	0.00049515	0.00049515
2	chr8:125779110:A:G	125779110	NA,G	NA,A	NA,1	NA,inf	NA,inf	NA,1.26507	0.000494582	0.000494582
2	chr8:125703748:G:A	125703748	NA,A	NA,G	NA,1	NA,-inf	NA,inf	NA,1.11272	0.00048868	0.00048868
2	chr8:125303178:T:C	125303178	NA,C	NA,T	NA,1	NA,inf	NA,inf	NA,1.2591	0.00048803	0.00048803
2	chr8:125062710:T:C	125062710	NA,C	NA,T	NA,1	NA,inf	NA,inf	NA,1.23486	0.000485046	0.000485046
2	chr8:125066080:T:C	125066080	NA,C	NA,T	NA,1	NA,inf	NA,inf	NA,1.2348	0.000484828	0.000484828
2	chr8:125068374:C:T	125068374	NA,T	NA,C	NA,1	NA,inf	NA,inf	NA,1.23356	0.000484562	0.000484562
2	chr8:125018826:T:C	125018826	NA,C	NA,T	NA,1	NA,inf	NA,inf	NA,1.23264	0.000484533	0.000484533
2	chr8:125327259:C:G	125327259	G,NA	C,NA	1,NA	-inf,NA	inf,NA	1.82484,NA	0.000480593	0.000480593
2	chr8:125061303:G:A	125061303	NA,A	NA,G	NA,1	NA,inf	NA,inf	NA,1.22954	0.000480277	0.000480277
2	chr8:125161766:T:C	125161766	NA,C	NA,T	NA,1	NA,inf	NA,inf	NA,1.16901	0.000480126	0.000480126
2	chr8:125060315:C:T	125060315	NA,T	NA,C	NA,1	NA,inf	NA,inf	NA,1.22666	0.000478185	0.000478185
2	chr8:125062075:G:A	125062075	NA,A	NA,G	NA,1	NA,inf	NA,inf	NA,1.22249	0.000474782	0.000474782
2	chr8:125355096:C:T	125355096	NA,T	NA,C	NA,1	NA,inf	NA,inf	NA,1.23996	0.000473989	0.000473989
2	chr8:125063846:A:C	125063846	NA,C	NA,A	NA,1	NA,inf	NA,inf	NA,1.22118	0.000473896	0.000473896
2	chr8:125060252:C:T	125060252	NA,T	NA,C	NA,1	NA,inf	NA,inf	NA,1.22018	0.000473113	0.000473113
2	chr8:125324942:G:GT	125324942	GT,GT	G,G	1,1	-inf,-inf	inf,inf	2.62261,0.396152	0.000472584	0.000472584
2	chr8:125071012:A:C	125071012	NA,C	NA,A	NA,1	NA,inf	NA,inf	NA,1.21775	0.000470805	0.000470805
2	chr8:125918892:TAAAG:T	125918892	NA,T	NA,TAAAG	NA,1	NA,inf	NA,inf	NA,1.16141	0.000469856	0.000469856
2	chr8:125790405:G:T	125790405	NA,T	NA,G	NA,1	NA,-inf	NA,inf	NA,1.10317	0.000469263	0.000469263
2	chr8:125070575:A:G	125070575	NA,G	NA,A	NA,1	NA,inf	NA,inf	NA,1.2146	0.000468261	0.000468261
2	chr8:125063172:C:CA	125063172	NA,CA	NA,C	NA,1	NA,inf	NA,inf	NA,1.21323	0.000467597	0.000467597
2	chr8:125069143:GC:G	125069143	NA,G	NA,GC	NA,1	NA,inf	NA,inf	NA,1.21332	0.000467209	0.000467209
2	chr8:125914794:G:A	125914794	NA,A	NA,G	NA,1	NA,inf	NA,inf	NA,1.16422	0.000466938	0.000466938
2	chr8:125061429:G:A	125061429	NA,A	NA,G	NA,1	NA,inf	NA,inf	NA,1.21227	0.000466825	0.000466825
2	chr8:125060250:C:G	125060250	NA,G	NA,C	NA,1	NA,inf	NA,inf	NA,1.20937	0.000464582	0.000464582
2	chr8:125062686:T:C	125062686	NA,C	NA,T	NA,1	NA,inf	NA,inf	NA,1.20922	0.000464446	0.000464446
2	chr8:125066159:C:G	125066159	NA,G	NA,C	NA,1	NA,inf	NA,inf	NA,1.20817	0.000463638	0.000463638
2	chr8:125070977:A:G	125070977	NA,G	NA,A	NA,1	NA,inf	NA,inf	NA,1.20835	0.000463374	0.000463374
2	chr8:125070263:C:T	125070263	NA,T	NA,C	NA,1	NA,inf	NA,inf	NA,1.20835	0.000463374	0.000463374
2	chr8:125070735:C:T	125070735	NA,T	NA,C	NA,1	NA,inf	NA,inf	NA,1.20835	0.000463374	0.000463374
2	chr8:125068716:T:C	125068716	NA,C	NA,T	NA,1	NA,inf	NA,inf	NA,1.20835	0.000463374	0.000463374
2	chr8:125069662:C:T	125069662	NA,T	NA,C	NA,1	NA,inf	NA,inf	NA,1.20835	0.000463374	0.000463374
2	chr8:125070982:T:C	125070982	NA,C	NA,T	NA,1	NA,inf	NA,inf	NA,1.20835	0.000463374	0.000463374
2	chr8:125061493:A:T	125061493	NA,T	NA,A	NA,1	NA,inf	NA,inf	NA,1.20688	0.00046254	0.00046254
2	chr8:125069569:T:C	125069569	NA,C	NA,T	NA,1	NA,inf	NA,inf	NA,1.20701	0.000462334	0.000462334
2	chr8:125451684:A:T	125451684	NA,T	NA,A	NA,1	NA,inf	NA,inf	NA,1.31513	0.000461329	0.000461329
2	chr8:125069565:T:C	125069565	NA,C	NA,T	NA,1	NA,inf	NA,inf	NA,1.20508	0.000461066	0.000461066
2	chr8:125061512:A:G	125061512	NA,G	NA,A	NA,1	NA,inf	NA,inf	NA,1.20373	0.000460288	0.000460288
2	chr8:125069293:T:G	125069293	NA,G	NA,T	NA,1	NA,inf	NA,inf	NA,1.20357	0.000459771	0.000459771
2	chr8:125069301:C:T	125069301	NA,T	NA,C	NA,1	NA,inf	NA,inf	NA,1.20239	0.000458883	0.000458883
2	chr8:125075304:A:G	125075304	NA,G	NA,A	NA,1	NA,inf	NA,inf	NA,1.20263	0.000458858	0.000458858
2	chr8:125638748:G:A	125638748	A,A	G,G	1,1	-inf,inf	inf,inf	1.62029,0.811299	0.000457398	0.000457398
2	chr8:125059602:G:A	125059602	NA,A	NA,G	NA,1	NA,inf	NA,inf	NA,1.19945	0.000456912	0.000456912
2	chr8:125064473:T:C	125064473	NA,C	NA,T	NA,1	NA,inf	NA,inf	NA,1.19802	0.000455793	0.000455793
2	chr8:125061368:A:C	125061368	NA,C	NA,A	NA,1	NA,inf	NA,inf	NA,1.19792	0.000455726	0.000455726
2	chr8:125062314:C:T	125062314	NA,T	NA,C	NA,1	NA,inf	NA,inf	NA,1.19747	0.000455482	0.000455482
2	chr8:125707988:T:A	125707988	NA,A	NA,T	NA,1	NA,-inf	NA,inf	NA,1.0127	0.000454246	0.000454246
2	chr8:125062462:C:T	125062462	NA,T	NA,C	NA,1	NA,inf	NA,inf	NA,1.19567	0.000454002	0.000454002
2	chr8:125063943:C:T	125063943	NA,T	NA,C	NA,1	NA,inf	NA,inf	NA,1.19516	0.000453612	0.000453612
2	chr8:125061866:T:A	125061866	NA,A	NA,T	NA,1	NA,inf	NA,inf	NA,1.19462	0.000453224	0.000453224
2	chr8:125061877:G:C	125061877	NA,C	NA,G	NA,1	NA,inf	NA,inf	NA,1.19462	0.000453224	0.000453224
2	chr8:125060830:T:G	125060830	NA,G	NA,T	NA,1	NA,inf	NA,inf	NA,1.19412	0.000452846	0.000452846
2	chr8:125060191:T:C	125060191	NA,C	NA,T	NA,1	NA,inf	NA,inf	NA,1.19412	0.000452846	0.000452846
2	chr8:125057351:A:G	125057351	NA,G	NA,A	NA,1	NA,inf	NA,inf	NA,1.19412	0.000452846	0.000452846
2	chr8:125061230:C:T	125061230	NA,T	NA,C	NA,1	NA,inf	NA,inf	NA,1.19412	0.000452846	0.000452846
2	chr8:125065168:A:G	125065168	NA,G	NA,A	NA,1	NA,inf	NA,inf	NA,1.19412	0.000452846	0.000452846
2	chr8:125062977:T:G	125062977	NA,G	NA,T	NA,1	NA,inf	NA,inf	NA,1.19412	0.000452846	0.000452846
2	chr8:125064077:C:T	125064077	NA,T	NA,C	NA,1	NA,inf	NA,inf	NA,1.19412	0.000452846	0.000452846
2	chr8:125063515:T:C	125063515	NA,C	NA,T	NA,1	NA,inf	NA,inf	NA,1.19412	0.000452846	0.000452846
2	chr8:125063274:A:C	125063274	NA,C	NA,A	NA,1	NA,inf	NA,inf	NA,1.19412	0.000452846	0.000452846
2	chr8:125066953:C:T	125066953	NA,T	NA,C	NA,1	NA,inf	NA,inf	NA,1.19412	0.000452846	0.000452846
2	chr8:125067479:A:G	125067479	NA,G	NA,A	NA,1	NA,inf	NA,inf	NA,1.19412	0.000452846	0.000452846
2	chr8:125066324:A:C	125066324	NA,C	NA,A	NA,1	NA,inf	NA,inf	NA,1.19108	0.000450599	0.000450599
2	chr8:125062067:A:T	125062067	NA,T	NA,A	NA,1	NA,inf	NA,inf	NA,1.19096	0.000450554	0.000450554
2	chr8:125062131:A:G	125062131	NA,G	NA,A	NA,1	NA,inf	NA,inf	NA,1.19104	0.000450514	0.000450514
2	chr8:125060827:T:G	125060827	NA,G	NA,T	NA,1	NA,inf	NA,inf	NA,1.19058	0.00045017	0.00045017
2	chr8:125059652:T:A	125059652	NA,A	NA,T	NA,1	NA,inf	NA,inf	NA,1.18957	0.000449386	0.000449386
2	chr8:125603224:T:C	125603224	NA,C	NA,T	NA,1	NA,-inf	NA,inf	NA,0.995461	0.000448771	0.000448771
2	chr8:125060658:T:C	125060658	NA,C	NA,T	NA,1	NA,inf	NA,inf	NA,1.18787	0.000448168	0.000448168
2	chr8:125070384:A:G	125070384	NA,G	NA,A	NA,1	NA,inf	NA,inf	NA,1.18835	0.0004481	0.0004481
2	chr8:125468125:C:T	125468125	T,T	C,C	1,1	inf,-inf	inf,inf	4.62497,2.50657	0.000448089	0.000448112
2	chr8:125777656:C:T	125777656	NA,T	NA,C	NA,1	NA,inf	NA,inf	NA,1.20352	0.000447783	0.000447783
2	chr8:125065774:A:G	125065774	NA,G	NA,A	NA,1	NA,inf	NA,inf	NA,1.18685	0.000447299	0.000447299
2	chr8:125356998:C:T	125356998	T,T	C,C	1,1	-inf,-inf	inf,inf	1.31319,1.50327	0.000445032	0.000445032
2	chr8:125461323:T:C	125461323	C,C	T,T	1,1	-inf,-inf	inf,inf	6.7673,1.28581	0.000444891	0.000445027
2	chr8:125834946:A:T	125834946	NA,T	NA,A	NA,1	NA,inf	NA,inf	NA,1.21128	0.000444684	0.000444684
2	chr8:125840772:C:T	125840772	NA,T	NA,C	NA,1	NA,inf	NA,inf	NA,1.2109	0.000444383	0.000444383
2	chr8:125063402:T:G	125063402	NA,G	NA,T	NA,1	NA,inf	NA,inf	NA,1.18149	0.000443584	0.000443584
2	chr8:125836925:T:A	125836925	NA,A	NA,T	NA,1	NA,inf	NA,inf	NA,1.20838	0.000442538	0.000442538
2	chr8:125599739:G:A	125599739	A,NA	G,NA	1,NA	inf,NA	inf,NA	1.02364,NA	0.00044239	0.00044239
2	chr8:125067317:C:A	125067317	NA,A	NA,C	NA,1	NA,inf	NA,inf	NA,1.17988	0.00044219	0.00044219
2	chr8:125068026:C:T	125068026	NA,T	NA,C	NA,1	NA,inf	NA,inf	NA,1.17994	0.000441972	0.000441972
2	chr8:125843511:C:A	125843511	NA,A	NA,C	NA,1	NA,inf	NA,inf	NA,1.20713	0.000441581	0.000441581
2	chr8:125846010:T:C	125846010	NA,C	NA,T	NA,1	NA,inf	NA,inf	NA,1.20713	0.000441581	0.000441581
2	chr8:125842554:C:A	125842554	NA,A	NA,C	NA,1	NA,inf	NA,inf	NA,1.20713	0.000441581	0.000441581
2	chr8:125842854:ACT:A	125842854	NA,A	NA,ACT	NA,1	NA,inf	NA,inf	NA,1.20652	0.00044111	0.00044111
2	chr8:125065708:G:T	125065708	NA,T	NA,G	NA,1	NA,inf	NA,inf	NA,1.17721	0.000440106	0.000440106
2	chr8:125065744:A:G	125065744	NA,G	NA,A	NA,1	NA,inf	NA,inf	NA,1.17695	0.000440035	0.000440035
2	chr8:125119863:ATTAT:A	125119863	NA,A	NA,ATTAT	NA,1	NA,inf	NA,inf	NA,1.11584	0.000438931	0.000438931
2	chr8:125435101:G:C	125435101	NA,C	NA,G	NA,1	NA,-inf	NA,inf	NA,1.0802	0.000438507	0.000438507
2	chr8:125237819:G:A	125237819	NA,A	NA,G	NA,1	NA,inf	NA,inf	NA,1.11537	0.000438488	0.000438488
2	chr8:125194755:G:A	125194755	NA,A	NA,G	NA,1	NA,inf	NA,inf	NA,1.11369	0.000437239	0.000437239
2	chr8:125118935:C:T	125118935	NA,T	NA,C	NA,1	NA,inf	NA,inf	NA,1.11369	0.000437239	0.000437239
2	chr8:125181774:G:A	125181774	NA,A	NA,G	NA,1	NA,inf	NA,inf	NA,1.11369	0.000437239	0.000437239
2	chr8:125767808:G:C	125767808	NA,C	NA,G	NA,1	NA,-inf	NA,inf	NA,1.00549	0.000436112	0.000436112
2	chr8:125067625:T:C	125067625	NA,C	NA,T	NA,1	NA,inf	NA,inf	NA,1.1713	0.000435989	0.000435989
2	chr8:125065680:T:C	125065680	NA,C	NA,T	NA,1	NA,inf	NA,inf	NA,1.16709	0.000432775	0.000432775
2	chr8:125929471:A:G	125929471	NA,G	NA,A	NA,1	NA,inf	NA,inf	NA,1.11665	0.000432703	0.000432703
2	chr8:125086178:T:C	125086178	NA,C	NA,T	NA,1	NA,inf	NA,inf	NA,1.16889	0.000431811	0.000431811
2	chr8:125063117:T:C	125063117	NA,C	NA,T	NA,1	NA,inf	NA,inf	NA,1.16354	0.000430192	0.000430192
2	chr8:125448293:A:G	125448293	G,G	A,A	1,1	-inf,inf	inf,inf	6.16576,1.32034	0.000428219	0.000428266
2	chr8:125870420:T:C	125870420	NA,C	NA,T	NA,1	NA,-inf	NA,inf	NA,1.03861	0.000427878	0.000427878
2	chr8:125130864:C:T	125130864	NA,T	NA,C	NA,1	NA,inf	NA,inf	NA,1.097	0.000425439	0.000425439
2	chr8:125925865:T:C	125925865	NA,C	NA,T	NA,1	NA,-inf	NA,inf	NA,1.03503	0.0004246	0.0004246
2	chr8:125834575:A:G	125834575	NA,G	NA,A	NA,1	NA,inf	NA,inf	NA,1.19785	0.00042345	0.00042345
2	chr8:125834808:A:C	125834808	NA,C	NA,A	NA,1	NA,inf	NA,inf	NA,1.19676	0.000422698	0.000422698
2	chr8:125834799:T:G	125834799	NA,G	NA,T	NA,1	NA,inf	NA,inf	NA,1.19676	0.000422698	0.000422698
2	chr8:125061534:A:G	125061534	NA,G	NA,A	NA,1	NA,inf	NA,inf	NA,1.15243	0.000422241	0.000422241
2	chr8:125088777:C:T	125088777	NA,T	NA,C	NA,1	NA,inf	NA,inf	NA,1.1523	0.000421581	0.000421581
2	chr8:125549104:C:T	125549104	NA,T	NA,C	NA,1	NA,-inf	NA,inf	NA,0.968509	0.000421128	0.000421128
2	chr8:125088776:G:A	125088776	NA,A	NA,G	NA,1	NA,inf	NA,inf	NA,1.1503	0.000420209	0.000420209
2	chr8:125835799:A:G	125835799	NA,G	NA,A	NA,1	NA,inf	NA,inf	NA,1.19297	0.00042007	0.00042007
2	chr8:125714219:T:A	125714219	NA,A	NA,T	NA,1	NA,-inf	NA,inf	NA,1.03233	0.00042003	0.00042003
2	chr8:125364140:C:T	125364140	NA,T	NA,C	NA,1	NA,inf	NA,inf	NA,1.16623	0.000419873	0.000419873
2	chr8:125640628:T:G	125640628	NA,G	NA,T	NA,1	NA,inf	NA,inf	NA,1.1037	0.000419119	0.000419119
2	chr8:125839468:TGAGTCTCTGCTTTTCTCTG:T	125839468	NA,T	NA,TGAGTCTCTGCTTTTCTCTG	NA,1	NA,inf	NA,inf	NA,1.17291	0.000417472	0.000417472
2	chr8:125839959:T:A	125839959	NA,A	NA,T	NA,1	NA,inf	NA,inf	NA,1.17291	0.000417472	0.000417472
2	chr8:125834783:T:A	125834783	NA,A	NA,T	NA,1	NA,inf	NA,inf	NA,1.18857	0.000417051	0.000417051
2	chr8:125801342:T:A	125801342	NA,A	NA,T	NA,1	NA,-inf	NA,inf	NA,1.0333	0.000416989	0.000416989
2	chr8:125796724:C:T	125796724	NA,T	NA,C	NA,1	NA,-inf	NA,inf	NA,1.03231	0.00041631	0.00041631
2	chr8:125078553:T:C	125078553	NA,C	NA,T	NA,1	NA,inf	NA,inf	NA,1.14803	0.000416271	0.000416271
2	chr8:125836441:G:A	125836441	NA,A	NA,G	NA,1	NA,inf	NA,inf	NA,1.18701	0.000416033	0.000416033
2	chr8:125847679:A:G	125847679	NA,G	NA,A	NA,1	NA,inf	NA,inf	NA,1.17079	0.00041598	0.00041598
2	chr8:125645803:G:T	125645803	NA,T	NA,G	NA,1	NA,inf	NA,inf	NA,0.923925	0.00041459	0.00041459
2	chr8:125900632:C:T	125900632	T,T	C,C	1,1	inf,inf	inf,inf	1.93392,0.0663352	0.000414313	0.000414313
2	chr8:125975720:G:A	125975720	NA,A	NA,G	NA,1	NA,-inf	NA,inf	NA,1.01757	0.000413424	0.000413424
2	chr8:125088248:C:A	125088248	NA,A	NA,C	NA,1	NA,inf	NA,inf	NA,1.14151	0.000412033	0.000412033
2	chr8:125752707:A:C	125752707	NA,C	NA,A	NA,1	NA,-inf	NA,inf	NA,1.01546	0.000411625	0.000411625
2	chr8:125319664:A:G	125319664	NA,G	NA,A	NA,1	NA,inf	NA,inf	NA,1.15363	0.000410444	0.000410444
2	chr8:125849494:C:T	125849494	NA,T	NA,C	NA,1	NA,inf	NA,inf	NA,1.16159	0.000409765	0.000409765
2	chr8:125750723:G:A	125750723	A,A	G,G	1,1	-inf,-inf	inf,inf	2.24696,0.0916156	0.000409455	0.000409455
2	chr8:125716195:T:C	125716195	NA,C	NA,T	NA,1	NA,inf	NA,inf	NA,1.10182	0.000408866	0.000408866
2	chr8:125602661:C:T	125602661	NA,T	NA,C	NA,1	NA,-inf	NA,inf	NA,0.945447	0.000408817	0.000408817
2	chr8:125921919:C:T	125921919	NA,T	NA,C	NA,1	NA,inf	NA,inf	NA,1.07997	0.00040667	0.00040667
2	chr8:125817192:G:C	125817192	NA,C	NA,G	NA,1	NA,-inf	NA,inf	NA,1.02087	0.000405014	0.000405014
2	chr8:125841705:G:A	125841705	NA,A	NA,G	NA,1	NA,inf	NA,inf	NA,1.16992	0.000404908	0.000404908
2	chr8:125078542:T:G	125078542	NA,G	NA,T	NA,1	NA,inf	NA,inf	NA,1.12536	0.000400972	0.000400972
2	chr8:125825802:G:A	125825802	NA,A	NA,G	NA,1	NA,inf	NA,inf	NA,1.14552	0.000399396	0.000399396
2	chr8:125592298:A:G	125592298	NA,G	NA,A	NA,1	NA,inf	NA,inf	NA,0.954727	0.000399269	0.000399269
2	chr8:125088251:C:T	125088251	NA,T	NA,C	NA,1	NA,inf	NA,inf	NA,1.12015	0.000398397	0.000398397
2	chr8:125268181:C:A	125268181	NA,A	NA,C	NA,1	NA,inf	NA,inf	NA,1.10732	0.000397467	0.000397467
2	chr8:125822917:C:T	125822917	T,T	C,C	1,1	inf,-inf	inf,inf	0.341821,2.3157	0.000396082	0.000396082
2	chr8:125086866:A:G	125086866	NA,G	NA,A	NA,1	NA,inf	NA,inf	NA,1.11612	0.000395685	0.000395685
2	chr8:125357656:G:C	125357656	C,C	G,G	1,1	-inf,-inf	inf,inf	2.45491,0.0353789	0.000395339	0.000395339
2	chr8:125823213:A:G	125823213	NA,G	NA,A	NA,1	NA,inf	NA,inf	NA,1.1394	0.00039533	0.00039533
2	chr8:125712692:T:C	125712692	NA,C	NA,T	NA,1	NA,-inf	NA,inf	NA,0.98753	0.000390592	0.000390592
2	chr8:125539494:A:C	125539494	NA,C	NA,A	NA,1	NA,-inf	NA,inf	NA,0.869378	0.000388589	0.000388589
2	chr8:125824288:A:T	125824288	NA,T	NA,A	NA,1	NA,inf	NA,inf	NA,1.12791	0.000388051	0.000388051
2	chr8:125088006:G:A	125088006	NA,A	NA,G	NA,1	NA,inf	NA,inf	NA,1.10393	0.000387956	0.000387956
2	chr8:125455284:T:C	125455284	NA,C	NA,T	NA,1	NA,inf	NA,inf	NA,1.22044	0.000385837	0.000385837
2	chr8:125719799:G:T	125719799	NA,T	NA,G	NA,1	NA,-inf	NA,inf	NA,0.920177	0.000385436	0.000385436
2	chr8:125104232:C:T	125104232	NA,T	NA,C	NA,1	NA,inf	NA,inf	NA,1.05878	0.000385049	0.000385049
2	chr8:125506684:T:G	125506684	NA,G	NA,T	NA,1	NA,inf	NA,inf	NA,1.14117	0.000384982	0.000384982
2	chr8:125719484:T:C	125719484	NA,C	NA,T	NA,1	NA,-inf	NA,inf	NA,0.918833	0.0003845	0.0003845
2	chr8:125485260:TG:T	125485260	NA,T	NA,TG	NA,1	NA,inf	NA,inf	NA,1.24964	0.000383852	0.000383852
2	chr8:125412931:C:T	125412931	NA,T	NA,C	NA,1	NA,-inf	NA,inf	NA,1.0046	0.000383473	0.000383473
2	chr8:125514632:C:T	125514632	NA,T	NA,C	NA,1	NA,inf	NA,inf	NA,1.0567	0.000382552	0.000382552
2	chr8:125087088:G:A	125087088	NA,A	NA,G	NA,1	NA,inf	NA,inf	NA,1.09502	0.0003822	0.0003822
2	chr8:125557352:A:C	125557352	NA,C	NA,A	NA,1	NA,inf	NA,inf	NA,1.18106	0.000381726	0.000381726
2	chr8:125823818:C:T	125823818	NA,T	NA,C	NA,1	NA,inf	NA,inf	NA,1.11634	0.000380926	0.000380926
2	chr8:125472883:C:T	125472883	NA,T	NA,C	NA,1	NA,inf	NA,inf	NA,1.24744	0.000380022	0.000380022
2	chr8:125203973:G:A	125203973	NA,A	NA,G	NA,1	NA,inf	NA,inf	NA,1.03012	0.000379457	0.000379457
2	chr8:125760094:G:T	125760094	NA,T	NA,G	NA,1	NA,inf	NA,inf	NA,1.0341	0.000379285	0.000379285
2	chr8:125759496:C:T	125759496	NA,T	NA,C	NA,1	NA,inf	NA,inf	NA,1.03384	0.00037911	0.00037911
2	chr8:125841319:C:G	125841319	G,G	C,C	1,1	inf,-inf	inf,inf	0.378027,2.2331	0.000378996	0.000378996
2	chr8:125716350:G:T	125716350	NA,T	NA,G	NA,1	NA,inf	NA,inf	NA,1.03365	0.000378614	0.000378614
2	chr8:125086318:G:T	125086318	NA,T	NA,G	NA,1	NA,inf	NA,inf	NA,1.08761	0.000377669	0.000377669
2	chr8:125462146:G:A	125462146	NA,A	NA,G	NA,1	NA,inf	NA,inf	NA,1.16482	0.000377666	0.000377666
2	chr8:125825079:G:A	125825079	NA,A	NA,G	NA,1	NA,-inf	NA,inf	NA,0.946279	0.000377579	0.000377579
2	chr8:125811160:C:T	125811160	NA,T	NA,C	NA,1	NA,-inf	NA,inf	NA,0.946279	0.000377579	0.000377579
2	chr8:125084937:C:G	125084937	NA,G	NA,C	NA,1	NA,inf	NA,inf	NA,1.08696	0.000377214	0.000377214
2	chr8:125086871:A:G	125086871	NA,G	NA,A	NA,1	NA,inf	NA,inf	NA,1.08696	0.000377214	0.000377214
2	chr8:125086204:C:G	125086204	NA,G	NA,C	NA,1	NA,inf	NA,inf	NA,1.08696	0.000377214	0.000377214
2	chr8:125470507:A:G	125470507	NA,G	NA,A	NA,1	NA,inf	NA,inf	NA,1.33575	0.000376696	0.000376696
2	chr8:125450610:C:G	125450610	NA,G	NA,C	NA,1	NA,inf	NA,inf	NA,1.22793	0.000375285	0.000375285
2	chr8:125615580:C:T	125615580	T,NA	C,NA	1,NA	-inf,NA	inf,NA	0.785729,NA	0.00037485	0.00037485
2	chr8:125434681:C:T	125434681	NA,T	NA,C	NA,1	NA,-inf	NA,inf	NA,0.987808	0.000373544	0.000373544
2	chr8:125088247:T:TGGTGA	125088247	NA,TGGTGA	NA,T	NA,1	NA,inf	NA,inf	NA,1.08093	0.000373121	0.000373121
2	chr8:125897813:A:T	125897813	NA,T	NA,A	NA,1	NA,-inf	NA,inf	NA,0.919643	0.000372929	0.000372929
2	chr8:125351215:C:T	125351215	NA,T	NA,C	NA,1	NA,inf	NA,inf	NA,1.09214	0.000372884	0.000372884
2	chr8:125410439:A:G	125410439	NA,G	NA,A	NA,1	NA,inf	NA,inf	NA,1.07661	0.000372762	0.000372762
2	chr8:125150121:C:T	125150121	T,NA	C,NA	1,NA	inf,NA	inf,NA	1.37704,NA	0.000372448	0.000372448
2	chr8:125254308:G:C	125254308	C,NA	G,NA	1,NA	-inf,NA	inf,NA	1.54571,NA	0.000372057	0.000372057
2	chr8:125088552:G:C	125088552	NA,C	NA,G	NA,1	NA,inf	NA,inf	NA,1.07811	0.000371847	0.000371847
2	chr8:125343645:A:T	125343645	NA,T	NA,A	NA,1	NA,inf	NA,inf	NA,1.08871	0.000371064	0.000371064
2	chr8:125169650:C:G	125169650	NA,G	NA,C	NA,1	NA,inf	NA,inf	NA,1.00415	0.000370567	0.000370567
2	chr8:125870668:A:G	125870668	NA,G	NA,A	NA,1	NA,-inf	NA,inf	NA,0.96383	0.000370272	0.000370272
2	chr8:125548354:C:T	125548354	NA,T	NA,C	NA,1	NA,-inf	NA,inf	NA,0.885211	0.000370248	0.000370248
2	chr8:125807373:G:A	125807373	NA,A	NA,G	NA,1	NA,-inf	NA,inf	NA,0.92037	0.000370006	0.000370006
2	chr8:125573059:A:AC	125573059	NA,AC	NA,A	NA,1	NA,-inf	NA,inf	NA,0.970745	0.000369997	0.000369997
2	chr8:125602239:A:G	125602239	NA,G	NA,A	NA,1	NA,-inf	NA,inf	NA,0.889062	0.000368853	0.000368853
2	chr8:125010456:T:C	125010456	NA,C	NA,T	NA,1	NA,inf	NA,inf	NA,1.06714	0.000367633	0.000367633
2	chr8:125355329:G:T	125355329	NA,T	NA,G	NA,1	NA,inf	NA,inf	NA,1.0856	0.00036685	0.00036685
2	chr8:125086039:T:G	125086039	NA,G	NA,T	NA,1	NA,inf	NA,inf	NA,1.06958	0.000366657	0.000366657
2	chr8:125623623:A:T	125623623	NA,T	NA,A	NA,1	NA,inf	NA,inf	NA,1.07475	0.000366245	0.000366245
2	chr8:125326475:CTG:C	125326475	NA,C	NA,CTG	NA,1	NA,inf	NA,inf	NA,1.03183	0.000364971	0.000364971
2	chr8:125447108:C:T	125447108	NA,T	NA,C	NA,1	NA,inf	NA,inf	NA,1.14448	0.000364919	0.000364919
2	chr8:125442715:C:T	125442715	NA,T	NA,C	NA,1	NA,inf	NA,inf	NA,1.17595	0.000364905	0.000364905
2	chr8:125051891:A:T	125051891	NA,T	NA,A	NA,1	NA,inf	NA,inf	NA,1.05603	0.000362265	0.000362265
2	chr8:125540646:A:G	125540646	NA,G	NA,A	NA,1	NA,inf	NA,inf	NA,1.14301	0.00036151	0.00036151
2	chr8:124995572:C:T	124995572	T,T	C,C	1,1	inf,inf	inf,inf	0.0221506,2.09458	0.000358677	0.000358677
2	chr8:125757439:T:C	125757439	NA,C	NA,T	NA,1	NA,-inf	NA,inf	NA,0.901171	0.000358584	0.000358584
2	chr8:125841160:A:G	125841160	G,G	A,A	1,1	inf,-inf	inf,inf	0.370626,2.24209	0.000358513	0.000358513
2	chr8:125809404:T:C	125809404	C,C	T,T	1,1	inf,-inf	inf,inf	0.329091,2.26663	0.000358115	0.000358115
2	chr8:125088293:C:CA	125088293	NA,CA	NA,C	NA,1	NA,inf	NA,inf	NA,1.05293	0.000356988	0.000356988
2	chr8:125259945:C:T	125259945	NA,T	NA,C	NA,1	NA,inf	NA,inf	NA,1.01256	0.000355393	0.000355393
2	chr8:125811695:A:G	125811695	NA,G	NA,A	NA,1	NA,inf	NA,inf	NA,1.07273	0.000354812	0.000354812
2	chr8:125445311:A:G	125445311	G,G	A,A	1,1	-inf,-inf	inf,inf	6.51474,1.43217	0.000354802	0.000354907
2	chr8:125847218:A:T	125847218	T,T	A,A	1,1	inf,-inf	inf,inf	0.332674,2.25502	0.000352863	0.000352863
2	chr8:125770056:C:T	125770056	T,T	C,C	1,1	inf,-inf	inf,inf	0.23226,2.13752	0.00035015	0.00035015
2	chr8:125023927:T:G	125023927	NA,G	NA,T	NA,1	NA,-inf	NA,inf	NA,0.917958	0.00034978	0.00034978
2	chr8:125304119:C:T	125304119	NA,T	NA,C	NA,1	NA,inf	NA,inf	NA,0.983159	0.000349716	0.000349716
2	chr8:125358503:C:T	125358503	NA,T	NA,C	NA,1	NA,inf	NA,inf	NA,1.05483	0.000349028	0.000349028
2	chr8:125472386:C:T	125472386	NA,T	NA,C	NA,1	NA,inf	NA,inf	NA,0.952281	0.00034899	0.00034899
2	chr8:125784157:T:C	125784157	C,C	T,T	1,1	inf,-inf	inf,inf	0.229235,2.31149	0.000348731	0.000348731
2	chr8:125714042:C:T	125714042	NA,T	NA,C	NA,1	NA,-inf	NA,inf	NA,0.864477	0.00034831	0.00034831
2	chr8:125454255:G:A	125454255	NA,A	NA,G	NA,1	NA,-inf	NA,inf	NA,0.88133	0.000346893	0.000346893
2	chr8:125748193:AAAAG:A	125748193	NA,A	NA,AAAAG	NA,1	NA,-inf	NA,inf	NA,0.860118	0.000346463	0.000346463
2	chr8:125732842:T:C	125732842	NA,C	NA,T	NA,1	NA,-inf	NA,inf	NA,0.916955	0.000346417	0.000346417
2	chr8:125371250:G:A	125371250	NA,A	NA,G	NA,1	NA,inf	NA,inf	NA,1.04488	0.000345587	0.000345587
2	chr8:125115738:AT:A	125115738	NA,A	NA,AT	NA,1	NA,inf	NA,inf	NA,0.970021	0.000345557	0.000345557
2	chr8:125847717:A:T	125847717	NA,T	NA,A	NA,1	NA,-inf	NA,inf	NA,0.921527	0.000343015	0.000343015
2	chr8:125755818:T:C	125755818	NA,C	NA,T	NA,1	NA,-inf	NA,inf	NA,0.875029	0.000342953	0.000342953
2	chr8:125338552:T:G	125338552	G,G	T,T	1,1	inf,-inf	inf,inf	0.284493,2.07648	0.000342798	0.000342798
2	chr8:125829060:A:G	125829060	G,G	A,A	1,1	inf,-inf	inf,inf	0.332174,2.23929	0.00034276	0.00034276
2	chr8:125472490:C:T	125472490	NA,T	NA,C	NA,1	NA,inf	NA,inf	NA,0.940417	0.000341855	0.000341855
2	chr8:125760130:C:T	125760130	NA,T	NA,C	NA,1	NA,-inf	NA,inf	NA,0.866733	0.000338049	0.000338049
2	chr8:125760178:T:G	125760178	NA,G	NA,T	NA,1	NA,-inf	NA,inf	NA,0.866733	0.000338049	0.000338049
2	chr8:125759605:G:A	125759605	NA,A	NA,G	NA,1	NA,-inf	NA,inf	NA,0.866733	0.000338049	0.000338049
2	chr8:125759450:A:G	125759450	NA,G	NA,A	NA,1	NA,-inf	NA,inf	NA,0.866733	0.000338049	0.000338049
2	chr8:125759923:T:C	125759923	NA,C	NA,T	NA,1	NA,-inf	NA,inf	NA,0.866733	0.000338049	0.000338049
2	chr8:125759143:T:C	125759143	NA,C	NA,T	NA,1	NA,-inf	NA,inf	NA,0.866733	0.000338049	0.000338049
2	chr8:125840538:T:C	125840538	C,C	T,T	1,1	inf,-inf	inf,inf	0.35959,2.17863	0.000337325	0.000337325
2	chr8:125000536:C:T	125000536	T,NA	C,NA	1,NA	-inf,NA	inf,NA	1.44432,NA	0.000336129	0.000336129
2	chr8:125905624:T:C	125905624	NA,C	NA,T	NA,1	NA,-inf	NA,inf	NA,0.903033	0.000336075	0.000336075
2	chr8:125064399:T:G	125064399	NA,G	NA,T	NA,1	NA,inf	NA,inf	NA,1.01905	0.000335146	0.000335146
2	chr8:125492484:T:C	125492484	C,C	T,T	1,1	-inf,inf	inf,inf	2.67692,1.71776	0.000334814	0.000334814
2	chr8:125791421:G:A	125791421	NA,A	NA,G	NA,1	NA,-inf	NA,inf	NA,0.865454	0.000334465	0.000334465
2	chr8:125710796:A:G	125710796	NA,G	NA,A	NA,1	NA,-inf	NA,inf	NA,0.845007	0.000334353	0.000334353
2	chr8:125249000:T:A	125249000	NA,A	NA,T	NA,1	NA,inf	NA,inf	NA,0.975057	0.000333377	0.000333377
2	chr8:125433811:C:T	125433811	NA,T	NA,C	NA,1	NA,inf	NA,inf	NA,1.04543	0.000332668	0.000332668
2	chr8:125900880:T:A	125900880	NA,A	NA,T	NA,1	NA,-inf	NA,inf	NA,0.853596	0.000332583	0.000332583
2	chr8:125841076:G:A	125841076	NA,A	NA,G	NA,1	NA,inf	NA,inf	NA,1.04436	0.000331869	0.000331869
2	chr8:125848570:C:T	125848570	T,T	C,C	1,1	inf,-inf	inf,inf	0.331282,2.21966	0.000330862	0.000330862
2	chr8:125907011:T:C	125907011	NA,C	NA,T	NA,1	NA,-inf	NA,inf	NA,0.890384	0.000330818	0.000330818
2	chr8:125908299:C:G	125908299	NA,G	NA,C	NA,1	NA,-inf	NA,inf	NA,0.849055	0.000330113	0.000330113
2	chr8:125389115:C:G	125389115	NA,G	NA,C	NA,1	NA,-inf	NA,inf	NA,0.878967	0.000329703	0.000329703
2	chr8:125811179:A:T	125811179	NA,T	NA,A	NA,1	NA,-inf	NA,inf	NA,0.89559	0.000329529	0.000329529
2	chr8:125830076:T:A	125830076	NA,A	NA,T	NA,1	NA,-inf	NA,inf	NA,0.89559	0.000329529	0.000329529
2	chr8:125824249:C:G	125824249	NA,G	NA,C	NA,1	NA,-inf	NA,inf	NA,0.89559	0.000329529	0.000329529
2	chr8:125827403:C:T	125827403	NA,T	NA,C	NA,1	NA,inf	NA,inf	NA,1.05576	0.000329103	0.000329103
2	chr8:125745276:G:A	125745276	NA,A	NA,G	NA,1	NA,-inf	NA,inf	NA,0.830857	0.000328853	0.000328853
2	chr8:125409412:A:G	125409412	G,G	A,A	1,1	inf,inf	inf,inf	1.55468,1.35892	0.000328302	0.000328302
2	chr8:125645379:TTA:T	125645379	T,NA	TTA,NA	1,NA	-inf,NA	inf,NA	1.34084,NA	0.000327338	0.000327338
2	chr8:125714002:G:C	125714002	NA,C	NA,G	NA,1	NA,-inf	NA,inf	NA,0.832366	0.00032721	0.00032721
2	chr8:125660156:A:G	125660156	NA,G	NA,A	NA,1	NA,-inf	NA,inf	NA,0.886784	0.000327113	0.000327113
2	chr8:125864316:G:T	125864316	NA,T	NA,G	NA,1	NA,inf	NA,inf	NA,0.950087	0.000326137	0.000326137
2	chr8:125819688:C:T	125819688	NA,T	NA,C	NA,1	NA,-inf	NA,inf	NA,0.89202	0.000326134	0.000326134
2	chr8:125649929:T:G	125649929	G,NA	T,NA	1,NA	-inf,NA	inf,NA	1.34346,NA	0.00032576	0.00032576
2	chr8:125828959:T:G	125828959	NA,G	NA,T	NA,1	NA,inf	NA,inf	NA,0.934122	0.000325661	0.000325661
2	chr8:125443825:A:T	125443825	NA,T	NA,A	NA,1	NA,inf	NA,inf	NA,1.10278	0.000325648	0.000325648
2	chr8:125443823:A:G	125443823	NA,G	NA,A	NA,1	NA,inf	NA,inf	NA,1.10278	0.000325648	0.000325648
2	chr8:125246335:C:T	125246335	NA,T	NA,C	NA,1	NA,-inf	NA,inf	NA,0.890392	0.000324295	0.000324295
2	chr8:125252250:C:T	125252250	NA,T	NA,C	NA,1	NA,inf	NA,inf	NA,0.958506	0.000323425	0.000323425
2	chr8:125789290:C:G	125789290	NA,G	NA,C	NA,1	NA,-inf	NA,inf	NA,0.844615	0.000322577	0.000322577
2	chr8:125976098:T:TC	125976098	NA,TC	NA,T	NA,1	NA,inf	NA,inf	NA,0.942704	0.000322571	0.000322571
2	chr8:125946462:T:C	125946462	NA,C	NA,T	NA,1	NA,inf	NA,inf	NA,0.929714	0.000322439	0.000322439
2	chr8:125976462:A:G	125976462	NA,G	NA,A	NA,1	NA,inf	NA,inf	NA,0.966415	0.000322112	0.000322112
2	chr8:125665556:T:C	125665556	C,C	T,T	1,1	-inf,-inf	inf,inf	0.0926832,1.81242	0.000321977	0.000321977
2	chr8:125937999:A:G	125937999	NA,G	NA,A	NA,1	NA,inf	NA,inf	NA,0.932119	0.000321891	0.000321891
2	chr8:125945061:A:G	125945061	NA,G	NA,A	NA,1	NA,inf	NA,inf	NA,0.928506	0.000321798	0.000321798
2	chr8:125650295:C:T	125650295	T,NA	C,NA	1,NA	-inf,NA	inf,NA	1.3384,NA	0.00032165	0.00032165
2	chr8:125296005:G:A	125296005	A,NA	G,NA	1,NA	inf,NA	inf,NA	0.991126,NA	0.000320275	0.000320275
2	chr8:125786416:A:G	125786416	NA,G	NA,A	NA,1	NA,-inf	NA,inf	NA,0.839399	0.00031971	0.00031971
2	chr8:125758393:G:A	125758393	NA,A	NA,G	NA,1	NA,-inf	NA,inf	NA,0.844075	0.000318902	0.000318902
2	chr8:125621293:TG:T	125621293	NA,T	NA,TG	NA,1	NA,inf	NA,inf	NA,0.955776	0.000318606	0.000318606
2	chr8:125504282:G:A	125504282	NA,A	NA,G	NA,1	NA,inf	NA,inf	NA,1.11131	0.000318453	0.000318453
2	chr8:125384339:G:A	125384339	NA,A	NA,G	NA,1	NA,inf	NA,inf	NA,0.994155	0.000318132	0.000318132
2	chr8:125633272:C:T	125633272	NA,T	NA,C	NA,1	NA,inf	NA,inf	NA,0.952305	0.000316596	0.000316596
2	chr8:125604308:C:T	125604308	NA,T	NA,C	NA,1	NA,-inf	NA,inf	NA,0.814669	0.000314136	0.000314136
2	chr8:125807813:C:T	125807813	NA,T	NA,C	NA,1	NA,-inf	NA,inf	NA,0.864367	0.000312639	0.000312639
2	chr8:125827816:A:G	125827816	NA,G	NA,A	NA,1	NA,inf	NA,inf	NA,0.998576	0.000311928	0.000311928
2	chr8:125466886:C:T	125466886	T,T	C,C	1,1	inf,inf	inf,inf	1.01783,1.86998	0.000311513	0.000311513
2	chr8:125853352:C:T	125853352	NA,T	NA,C	NA,1	NA,-inf	NA,inf	NA,0.849423	0.000310916	0.000310916
2	chr8:125440189:A:G	125440189	NA,G	NA,A	NA,1	NA,inf	NA,inf	NA,1.00789	0.000310771	0.000310771
2	chr8:125479140:G:A	125479140	NA,A	NA,G	NA,1	NA,inf	NA,inf	NA,1.00937	0.000310161	0.000310161
2	chr8:125251607:T:C	125251607	NA,C	NA,T	NA,1	NA,inf	NA,inf	NA,0.9285	0.000309437	0.000309437
2	chr8:125252006:A:G	125252006	NA,G	NA,A	NA,1	NA,inf	NA,inf	NA,0.9285	0.000309437	0.000309437
2	chr8:125111382:C:G	125111382	NA,G	NA,C	NA,1	NA,inf	NA,inf	NA,0.926239	0.000307754	0.000307754
2	chr8:125919508:G:A	125919508	NA,A	NA,G	NA,1	NA,-inf	NA,inf	NA,0.809332	0.00030763	0.00030763
2	chr8:125556716:C:T	125556716	NA,T	NA,C	NA,1	NA,inf	NA,inf	NA,0.937268	0.000307377	0.000307377
2	chr8:125745766:A:G	125745766	NA,G	NA,A	NA,1	NA,inf	NA,inf	NA,0.909895	0.000307372	0.000307372
2	chr8:125021401:A:G	125021401	G,NA	A,NA	1,NA	-inf,NA	inf,NA	1.17579,NA	0.000307341	0.000307341
2	chr8:125809023:A:G	125809023	NA,G	NA,A	NA,1	NA,-inf	NA,inf	NA,0.837267	0.000307122	0.000307122
2	chr8:125809146:A:G	125809146	NA,G	NA,A	NA,1	NA,-inf	NA,inf	NA,0.8364	0.00030668	0.00030668
2	chr8:125743210:G:A	125743210	NA,A	NA,G	NA,1	NA,inf	NA,inf	NA,0.90848	0.000306663	0.000306663
2	chr8:125491702:G:A	125491702	NA,A	NA,G	NA,1	NA,inf	NA,inf	NA,1.04306	0.000306227	0.000306227
2	chr8:125512829:C:T	125512829	NA,T	NA,C	NA,1	NA,inf	NA,inf	NA,1.05134	0.000305806	0.000305806
2	chr8:125059668:A:G	125059668	NA,G	NA,A	NA,1	NA,inf	NA,inf	NA,0.951561	0.000305306	0.000305306
2	chr8:125760312:G:A	125760312	NA,A	NA,G	NA,1	NA,-inf	NA,inf	NA,0.816519	0.000304665	0.000304665
2	chr8:125823118:G:C	125823118	NA,C	NA,G	NA,1	NA,inf	NA,inf	NA,1.00332	0.000304611	0.000304611
2	chr8:125771421:C:A	125771421	A,A	C,C	1,1	inf,-inf	inf,inf	0.228595,2.06437	0.000304546	0.000304546
2	chr8:125334735:G:A	125334735	A,A	G,G	1,1	-inf,-inf	inf,inf	2.34475,0.434444	0.000303854	0.000303854
2	chr8:125703790:T:G	125703790	NA,G	NA,T	NA,1	NA,inf	NA,inf	NA,0.902858	0.000303551	0.000303551
2	chr8:125870100:C:A	125870100	NA,A	NA,C	NA,1	NA,-inf	NA,inf	NA,0.838431	0.000303467	0.000303467
2	chr8:125455553:A:G	125455553	NA,G	NA,A	NA,1	NA,-inf	NA,inf	NA,0.80325	0.000303184	0.000303184
2	chr8:125773869:TA:T	125773869	T,T	TA,TA	1,1	inf,-inf	inf,inf	0.219582,2.06338	0.000302055	0.000302055
2	chr8:125929428:T:C	125929428	NA,C	NA,T	NA,1	NA,-inf	NA,inf	NA,0.798592	0.000301888	0.000301888
2	chr8:125442145:C:T	125442145	NA,T	NA,C	NA,1	NA,inf	NA,inf	NA,0.968486	0.000301721	0.000301721
2	chr8:125970264:A:T	125970264	NA,T	NA,A	NA,1	NA,-inf	NA,inf	NA,0.846281	0.000300724	0.000300724
2	chr8:125385849:G:A	125385849	A,A	G,G	1,1	-inf,-inf	inf,inf	2.1929,0.282361	0.000300515	0.000300515
2	chr8:125397372:A:G	125397372	G,G	A,A	1,1	-inf,inf	inf,inf	1.23885,1.03223	0.00030011	0.00030011
2	chr8:125865061:G:T	125865061	T,T	G,G	1,1	-inf,inf	inf,inf	0.135287,1.74692	0.000299918	0.000299918
2	chr8:125774828:G:A	125774828	A,A	G,G	1,1	inf,-inf	inf,inf	0.232916,2.04934	0.000299609	0.000299609
2	chr8:125838639:G:A	125838639	A,A	G,G	1,1	inf,-inf	inf,inf	0.343492,2.11981	0.000299002	0.000299002
2	chr8:125023793:C:T	125023793	NA,T	NA,C	NA,1	NA,-inf	NA,inf	NA,0.797436	0.000298856	0.000298856
2	chr8:125193158:A:G	125193158	NA,G	NA,A	NA,1	NA,-inf	NA,inf	NA,0.827723	0.000298457	0.000298457
2	chr8:125774268:G:A	125774268	A,A	G,G	1,1	inf,-inf	inf,inf	0.218515,2.05222	0.000298296	0.000298296
2	chr8:125378901:T:C	125378901	C,C	T,T	1,1	-inf,inf	inf,inf	2.20818,0.0705492	0.000298231	0.000298231
2	chr8:125834923:GCACT:G	125834923	G,G	GCACT,GCACT	1,1	inf,-inf	inf,inf	0.338814,2.11981	0.000297986	0.000297986
2	chr8:125467167:A:G	125467167	G,G	A,A	1,1	inf,inf	inf,inf	0.988704,1.86998	0.000297639	0.000297639
2	chr8:125817047:G:T	125817047	NA,T	NA,G	NA,1	NA,-inf	NA,inf	NA,0.83568	0.000297249	0.000297249
2	chr8:125722215:C:G	125722215	NA,G	NA,C	NA,1	NA,inf	NA,inf	NA,0.932309	0.000296804	0.000296804
2	chr8:125287148:A:G	125287148	NA,G	NA,A	NA,1	NA,-inf	NA,inf	NA,0.852553	0.000295143	0.000295143
2	chr8:125959571:T:A	125959571	NA,A	NA,T	NA,1	NA,-inf	NA,inf	NA,0.834906	0.000295029	0.000295029
2	chr8:125777444:T:C	125777444	NA,C	NA,T	NA,1	NA,inf	NA,inf	NA,0.876575	0.000294859	0.000294859
2	chr8:125771024:G:A	125771024	NA,A	NA,G	NA,1	NA,inf	NA,inf	NA,0.876575	0.000294859	0.000294859
2	chr8:125636954:T:A	125636954	NA,A	NA,T	NA,1	NA,inf	NA,inf	NA,0.96365	0.00029458	0.00029458
2	chr8:125720834:G:A	125720834	NA,A	NA,G	NA,1	NA,inf	NA,inf	NA,0.927492	0.000294549	0.000294549
2	chr8:125770828:TA:T	125770828	T,T	TA,TA	1,1	inf,-inf	inf,inf	0.244246,2.03446	0.000294048	0.000294048
2	chr8:125919071:A:T	125919071	NA,T	NA,A	NA,1	NA,-inf	NA,inf	NA,0.779239	0.000292706	0.000292706
2	chr8:125560340:C:G	125560340	NA,G	NA,C	NA,1	NA,-inf	NA,inf	NA,0.802841	0.000291777	0.000291777
2	chr8:125721219:G:A	125721219	NA,A	NA,G	NA,1	NA,inf	NA,inf	NA,0.920737	0.000291429	0.000291429
2	chr8:125438570:C:T	125438570	NA,T	NA,C	NA,1	NA,inf	NA,inf	NA,0.940907	0.000291348	0.000291348
2	chr8:125922709:G:T	125922709	NA,T	NA,G	NA,1	NA,-inf	NA,inf	NA,0.776794	0.000291085	0.000291085
2	chr8:125880804:G:T	125880804	NA,T	NA,G	NA,1	NA,inf	NA,inf	NA,0.878677	0.000290484	0.000290484
2	chr8:125476374:G:A	125476374	NA,A	NA,G	NA,1	NA,inf	NA,inf	NA,1.0115	0.000290154	0.000290154
2	chr8:125620949:G:A	125620949	A,A	G,G	1,1	inf,-inf	inf,inf	1.89497,0.300855	0.000289641	0.000289641
2	chr8:125492141:CCACCAT:C	125492141	NA,C	NA,CCACCAT	NA,1	NA,inf	NA,inf	NA,1.69789	0.000289176	0.000289176
2	chr8:125125955:A:G	125125955	G,G	A,A	1,1	-inf,inf	inf,inf	0.256669,1.95978	0.0002887	0.0002887
2	chr8:125222507:A:C	125222507	C,C	A,A	1,1	-inf,inf	inf,inf	0.188466,2.00527	0.000288628	0.000288628
2	chr8:125657680:C:T	125657680	T,T	C,C	1,1	inf,inf	inf,inf	0.497732,1.50773	0.000287246	0.000287246
2	chr8:125978631:C:T	125978631	NA,T	NA,C	NA,1	NA,-inf	NA,inf	NA,0.807615	0.000286987	0.000286987
2	chr8:125483301:T:G	125483301	G,NA	T,NA	1,NA	-inf,NA	inf,NA	2.5855,NA	0.000286942	0.000286942
2	chr8:125240324:C:T	125240324	NA,T	NA,C	NA,1	NA,inf	NA,inf	NA,0.881001	0.00028682	0.00028682
2	chr8:125760320:G:A	125760320	NA,A	NA,G	NA,1	NA,-inf	NA,inf	NA,0.780739	0.000286652	0.000286652
2	chr8:125525170:G:A	125525170	NA,A	NA,G	NA,1	NA,inf	NA,inf	NA,0.947283	0.000286525	0.000286525
2	chr8:125383262:T:C	125383262	NA,C	NA,T	NA,1	NA,inf	NA,inf	NA,0.923464	0.000284804	0.000284804
2	chr8:125300551:T:C	125300551	NA,C	NA,T	NA,1	NA,-inf	NA,inf	NA,0.815535	0.000284719	0.000284719
2	chr8:125468703:G:A	125468703	A,A	G,G	1,1	inf,inf	inf,inf	0.937486,1.88708	0.000284602	0.000284602
2	chr8:125006910:G:A	125006910	NA,A	NA,G	NA,1	NA,-inf	NA,inf	NA,0.77645	0.000284271	0.000284271
2	chr8:125051827:C:T	125051827	NA,T	NA,C	NA,1	NA,inf	NA,inf	NA,0.853476	0.000283976	0.000283976
2	chr8:125639178:T:C	125639178	NA,C	NA,T	NA,1	NA,inf	NA,inf	NA,0.788319	0.000283501	0.000283501
2	chr8:125066242:T:C	125066242	NA,C	NA,T	NA,1	NA,inf	NA,inf	NA,0.851704	0.000283167	0.000283167
2	chr8:125292352:C:T	125292352	NA,T	NA,C	NA,1	NA,-inf	NA,inf	NA,0.812125	0.000283128	0.000283128
2	chr8:125287405:A:G	125287405	NA,G	NA,A	NA,1	NA,-inf	NA,inf	NA,0.811571	0.000282874	0.000282874
2	chr8:125097014:G:A	125097014	A,A	G,G	1,1	-inf,inf	inf,inf	0.851822,1.49169	0.000282746	0.000282746
2	chr8:125709620:G:C	125709620	NA,C	NA,G	NA,1	NA,inf	NA,inf	NA,0.852258	0.00028267	0.00028267
2	chr8:125699246:T:A	125699246	NA,A	NA,T	NA,1	NA,-inf	NA,inf	NA,0.783322	0.000282237	0.000282237
2	chr8:125783029:T:C	125783029	NA,C	NA,T	NA,1	NA,-inf	NA,inf	NA,0.769487	0.000281559	0.000281559
2	chr8:125866910:T:C	125866910	NA,C	NA,T	NA,1	NA,-inf	NA,inf	NA,0.748635	0.000281024	0.000281024
2	chr8:125890667:T:G	125890667	NA,G	NA,T	NA,1	NA,-inf	NA,inf	NA,0.750873	0.000280226	0.000280226
2	chr8:125817981:C:T	125817981	NA,T	NA,C	NA,1	NA,-inf	NA,inf	NA,0.761486	0.000280049	0.000280049
2	chr8:125240359:G:A	125240359	NA,A	NA,G	NA,1	NA,inf	NA,inf	NA,0.864587	0.000279481	0.000279481
2	chr8:125722479:C:T	125722479	NA,T	NA,C	NA,1	NA,inf	NA,inf	NA,0.893587	0.000279277	0.000279277
2	chr8:125568478:T:C	125568478	NA,C	NA,T	NA,1	NA,-inf	NA,inf	NA,0.770165	0.000278606	0.000278606
2	chr8:125809716:G:C	125809716	NA,C	NA,G	NA,1	NA,inf	NA,inf	NA,0.82518	0.000277604	0.000277604
2	chr8:125739368:T:A	125739368	NA,A	NA,T	NA,1	NA,inf	NA,inf	NA,0.865683	0.000277225	0.000277225
2	chr8:125498332:C:T	125498332	NA,T	NA,C	NA,1	NA,inf	NA,inf	NA,1.01616	0.000277044	0.000277044
2	chr8:125470691:G:A	125470691	A,A	G,G	1,1	inf,inf	inf,inf	1.01084,1.80425	0.000276962	0.000276962
2	chr8:125290937:A:G	125290937	NA,G	NA,A	NA,1	NA,-inf	NA,inf	NA,0.798013	0.00027619	0.00027619
2	chr8:125265349:G:A	125265349	NA,A	NA,G	NA,1	NA,-inf	NA,inf	NA,0.773777	0.000275538	0.000275538
2	chr8:125972526:C:G	125972526	NA,G	NA,C	NA,1	NA,-inf	NA,inf	NA,0.782322	0.000275471	0.000275471
2	chr8:125832494:T:C	125832494	NA,C	NA,T	NA,1	NA,inf	NA,inf	NA,0.918143	0.000275432	0.000275432
2	chr8:125832722:T:G	125832722	NA,G	NA,T	NA,1	NA,inf	NA,inf	NA,0.917583	0.000275305	0.000275305
2	chr8:125755144:C:T	125755144	NA,T	NA,C	NA,1	NA,-inf	NA,inf	NA,0.74546	0.000274987	0.000274987
2	chr8:125755390:C:T	125755390	NA,T	NA,C	NA,1	NA,-inf	NA,inf	NA,0.74546	0.000274987	0.000274987
2	chr8:125089900:A:G	125089900	NA,G	NA,A	NA,1	NA,inf	NA,inf	NA,0.909706	0.000274916	0.000274916
2	chr8:125769563:C:T	125769563	T,T	C,C	1,1	inf,-inf	inf,inf	0.227313,1.99943	0.000274847	0.000274847
2	chr8:125407142:C:T	125407142	NA,T	NA,C	NA,1	NA,inf	NA,inf	NA,0.881372	0.000274688	0.000274688
2	chr8:125790751:A:T	125790751	NA,T	NA,A	NA,1	NA,-inf	NA,inf	NA,0.743115	0.000274204	0.000274204
2	chr8:125467280:T:C	125467280	C,C	T,T	1,1	inf,inf	inf,inf	0.0406816,2.96288	0.000273892	0.000273892
2	chr8:125837649:TG:T	125837649	T,T	TG,TG	1,1	inf,-inf	inf,inf	0.35682,2.06048	0.000273282	0.000273282
2	chr8:125309180:A:C	125309180	NA,C	NA,A	NA,1	NA,-inf	NA,inf	NA,0.802956	0.000273	0.000273
2	chr8:125461257:C:T	125461257	T,T	C,C	1,1	-inf,-inf	inf,inf	6.55746,1.15752	0.000272972	0.000273045
2	chr8:125742733:A:C	125742733	NA,C	NA,A	NA,1	NA,inf	NA,inf	NA,0.834024	0.000271889	0.000271889
2	chr8:125927662:A:G	125927662	NA,G	NA,A	NA,1	NA,-inf	NA,inf	NA,0.735005	0.000271433	0.000271433
2	chr8:125858654:A:G	125858654	NA,G	NA,A	NA,1	NA,inf	NA,inf	NA,0.834	0.000270995	0.000270995
2	chr8:125933939:G:A	125933939	NA,A	NA,G	NA,1	NA,-inf	NA,inf	NA,0.784262	0.000270922	0.000270922
2	chr8:125829671:G:A	125829671	NA,A	NA,G	NA,1	NA,inf	NA,inf	NA,0.906772	0.000270884	0.000270884
2	chr8:125875237:T:C	125875237	NA,C	NA,T	NA,1	NA,-inf	NA,inf	NA,0.726227	0.000270577	0.000270577
2	chr8:125096270:A:C	125096270	NA,C	NA,A	NA,1	NA,inf	NA,inf	NA,0.845824	0.000270147	0.000270147
2	chr8:125138459:G:C	125138459	C,C	G,G	1,1	-inf,inf	inf,inf	0.264366,1.91784	0.000270087	0.000270087
2	chr8:125739391:A:G	125739391	NA,G	NA,A	NA,1	NA,inf	NA,inf	NA,0.873896	0.000269152	0.000269152
2	chr8:125218574:G:A	125218574	NA,A	NA,G	NA,1	NA,inf	NA,inf	NA,0.819613	0.000269101	0.000269101
2	chr8:125296745:G:A	125296745	NA,A	NA,G	NA,1	NA,inf	NA,inf	NA,0.844766	0.000268688	0.000268688
2	chr8:125746508:C:T	125746508	NA,T	NA,C	NA,1	NA,inf	NA,inf	NA,0.844273	0.000268083	0.000268083
2	chr8:125832573:C:T	125832573	NA,T	NA,C	NA,1	NA,inf	NA,inf	NA,0.898924	0.000267514	0.000267514
2	chr8:125206871:G:GGATGACCTCTGTA	125206871	NA,GGATGACCTCTGTA	NA,G	NA,1	NA,inf	NA,inf	NA,0.846116	0.000267354	0.000267354
2	chr8:125170910:CAG:C	125170910	NA,C	NA,CAG	NA,1	NA,-inf	NA,inf	NA,0.784951	0.000267224	0.000267224
2	chr8:125812320:A:C	125812320	NA,C	NA,A	NA,1	NA,-inf	NA,inf	NA,0.733365	0.000267208	0.000267208
2	chr8:125231631:G:A	125231631	NA,A	NA,G	NA,1	NA,inf	NA,inf	NA,0.844508	0.00026709	0.00026709
2	chr8:125224035:G:A	125224035	NA,A	NA,G	NA,1	NA,inf	NA,inf	NA,0.844508	0.00026709	0.00026709
2	chr8:125828396:C:A	125828396	NA,A	NA,C	NA,1	NA,inf	NA,inf	NA,0.917047	0.000267063	0.000267063
2	chr8:125498284:A:T	125498284	NA,T	NA,A	NA,1	NA,inf	NA,inf	NA,0.84109	0.00026682	0.00026682
2	chr8:125519912:G:A	125519912	NA,A	NA,G	NA,1	NA,-inf	NA,inf	NA,0.783957	0.000266552	0.000266552
2	chr8:125540563:C:CTT	125540563	NA,CTT	NA,C	NA,1	NA,inf	NA,inf	NA,0.882687	0.000266508	0.000266508
2	chr8:125218237:T:C	125218237	NA,C	NA,T	NA,1	NA,inf	NA,inf	NA,0.8133	0.000266419	0.000266419
2	chr8:125915750:G:C	125915750	C,C	G,G	1,1	-inf,inf	inf,inf	0.1007,1.70222	0.000266319	0.000266319
2	chr8:125388781:G:A	125388781	A,A	G,G	1,1	inf,-inf	inf,inf	0.367764,2.10805	0.000266017	0.000266017
2	chr8:125082581:CTAGTTCATGGTCCTTCATGCTCTTAAGAATACAG:C	125082581	NA,C	NA,CTAGTTCATGGTCCTTCATGCTCTTAAGAATACAG	NA,1	NA,inf	NA,inf	NA,0.821616	0.000265464	0.000265464
2	chr8:125104054:G:A	125104054	NA,A	NA,G	NA,1	NA,inf	NA,inf	NA,0.810806	0.000265138	0.000265138
2	chr8:125757758:G:T	125757758	NA,T	NA,G	NA,1	NA,-inf	NA,inf	NA,0.726024	0.000264921	0.000264921
2	chr8:125448486:A:G	125448486	NA,G	NA,A	NA,1	NA,-inf	NA,inf	NA,0.768968	0.000264865	0.000264865
2	chr8:125489136:G:A	125489136	NA,A	NA,G	NA,1	NA,inf	NA,inf	NA,0.807612	0.000264841	0.000264841
2	chr8:125338853:G:A	125338853	NA,A	NA,G	NA,1	NA,-inf	NA,inf	NA,0.784543	0.000264787	0.000264787
2	chr8:125094663:G:A	125094663	NA,A	NA,G	NA,1	NA,inf	NA,inf	NA,0.809525	0.000264656	0.000264656
2	chr8:125111329:G:A	125111329	NA,A	NA,G	NA,1	NA,inf	NA,inf	NA,0.809525	0.000264656	0.000264656
2	chr8:125491878:G:A	125491878	NA,A	NA,G	NA,1	NA,inf	NA,inf	NA,0.845413	0.000263936	0.000263936
2	chr8:125364334:C:T	125364334	T,T	C,C	1,1	-inf,-inf	inf,inf	2.24115,0.0798007	0.000263858	0.000263858
2	chr8:125448709:G:A	125448709	NA,A	NA,G	NA,1	NA,inf	NA,inf	NA,0.994765	0.000263696	0.000263696
2	chr8:125476423:C:G	125476423	NA,G	NA,C	NA,1	NA,-inf	NA,inf	NA,0.697018	0.000263657	0.000263657
2	chr8:125303640:T:G	125303640	NA,G	NA,T	NA,1	NA,-inf	NA,inf	NA,0.781126	0.000263321	0.000263321
2	chr8:125786428:C:A	125786428	NA,A	NA,C	NA,1	NA,inf	NA,inf	NA,0.88967	0.000262458	0.000262458
2	chr8:125628987:T:C	125628987	NA,C	NA,T	NA,1	NA,-inf	NA,inf	NA,0.751545	0.000262396	0.000262396
2	chr8:125630870:T:G	125630870	NA,G	NA,T	NA,1	NA,-inf	NA,inf	NA,0.743082	0.000262268	0.000262268
2	chr8:125643809:C:G	125643809	G,NA	C,NA	1,NA	-inf,NA	inf,NA	1.26471,NA	0.000262109	0.000262109
2	chr8:125222853:C:T	125222853	NA,T	NA,C	NA,1	NA,inf	NA,inf	NA,0.832637	0.000262107	0.000262107
2	chr8:125737728:C:T	125737728	NA,T	NA,C	NA,1	NA,inf	NA,inf	NA,0.865264	0.000261947	0.000261947
2	chr8:125829841:T:C	125829841	NA,C	NA,T	NA,1	NA,inf	NA,inf	NA,0.889333	0.000261264	0.000261264
2	chr8:125371853:T:G	125371853	G,G	T,T	1,1	-inf,-inf	inf,inf	2.24003,0.198807	0.000259496	0.000259496
2	chr8:125976170:T:C	125976170	NA,C	NA,T	NA,1	NA,inf	NA,inf	NA,0.806462	0.000259413	0.000259413
2	chr8:125901103:A:G	125901103	G,NA	A,NA	1,NA	inf,NA	inf,NA	1.20845,NA	0.000259379	0.000259379
2	chr8:125134974:A:C	125134974	C,C	A,A	1,1	-inf,inf	inf,inf	0.196569,1.97376	0.000259159	0.000259159
2	chr8:125931701:C:A	125931701	A,A	C,C	1,1	inf,inf	inf,inf	1.75074,0.0898824	0.00025877	0.00025877
2	chr8:125756616:T:A	125756616	NA,A	NA,T	NA,1	NA,-inf	NA,inf	NA,0.711213	0.000258753	0.000258753
2	chr8:125652980:G:A	125652980	NA,A	NA,G	NA,1	NA,-inf	NA,inf	NA,0.747216	0.00025857	0.00025857
2	chr8:125862338:G:A	125862338	NA,A	NA,G	NA,1	NA,inf	NA,inf	NA,0.805429	0.000258551	0.000258551
2	chr8:125230299:AC:A	125230299	A,A	AC,AC	1,1	-inf,inf	inf,inf	0.139932,2.0103	0.000258495	0.000258495
2	chr8:125862189:A:G	125862189	NA,G	NA,A	NA,1	NA,inf	NA,inf	NA,0.804992	0.000258369	0.000258369
2	chr8:125864022:A:G	125864022	NA,G	NA,A	NA,1	NA,inf	NA,inf	NA,0.804634	0.00025822	0.00025822
2	chr8:125864113:A:C	125864113	NA,C	NA,A	NA,1	NA,inf	NA,inf	NA,0.80449	0.000258169	0.000258169
2	chr8:125861414:G:A	125861414	NA,A	NA,G	NA,1	NA,inf	NA,inf	NA,0.80449	0.000258169	0.000258169
2	chr8:125863157:T:G	125863157	NA,G	NA,T	NA,1	NA,inf	NA,inf	NA,0.80449	0.000258169	0.000258169
2	chr8:125864465:T:G	125864465	NA,G	NA,T	NA,1	NA,inf	NA,inf	NA,0.80449	0.000258169	0.000258169
2	chr8:125865016:G:A	125865016	NA,A	NA,G	NA,1	NA,inf	NA,inf	NA,0.80449	0.000258169	0.000258169
2	chr8:125866595:A:G	125866595	NA,G	NA,A	NA,1	NA,inf	NA,inf	NA,0.80449	0.000258169	0.000258169
2	chr8:125866796:G:A	125866796	NA,A	NA,G	NA,1	NA,inf	NA,inf	NA,0.80449	0.000258169	0.000258169
2	chr8:125472533:C:T	125472533	NA,T	NA,C	NA,1	NA,inf	NA,inf	NA,0.845525	0.000258096	0.000258096
2	chr8:125786418:C:T	125786418	NA,T	NA,C	NA,1	NA,inf	NA,inf	NA,0.877919	0.00025781	0.00025781
2	chr8:125861892:A:G	125861892	NA,G	NA,A	NA,1	NA,inf	NA,inf	NA,0.803393	0.000257718	0.000257718
2	chr8:125865894:G:A	125865894	NA,A	NA,G	NA,1	NA,inf	NA,inf	NA,0.802387	0.000257329	0.000257329
2	chr8:125502315:A:T	125502315	NA,T	NA,A	NA,1	NA,inf	NA,inf	NA,0.875327	0.000256361	0.000256361
2	chr8:125111645:G:C	125111645	NA,C	NA,G	NA,1	NA,inf	NA,inf	NA,0.78369	0.000256245	0.000256245
2	chr8:125415166:C:T	125415166	NA,T	NA,C	NA,1	NA,inf	NA,inf	NA,0.902911	0.000256055	0.000256055
2	chr8:125625913:T:C	125625913	NA,C	NA,T	NA,1	NA,inf	NA,inf	NA,0.846491	0.000255392	0.000255392
2	chr8:125766658:C:T	125766658	T,NA	C,NA	1,NA	-inf,NA	inf,NA	1.33215,NA	0.000254707	0.000254707
2	chr8:125516369:GCT:G	125516369	NA,G	NA,GCT	NA,1	NA,-inf	NA,inf	NA,0.758046	0.000254573	0.000254573
2	chr8:125817296:A:G	125817296	NA,G	NA,A	NA,1	NA,-inf	NA,inf	NA,0.738406	0.000253426	0.000253426
2	chr8:125400576:G:A	125400576	NA,A	NA,G	NA,1	NA,-inf	NA,inf	NA,0.723769	0.000253059	0.000253059
2	chr8:125604508:A:G	125604508	NA,G	NA,A	NA,1	NA,-inf	NA,inf	NA,0.687806	0.000252293	0.000252293
2	chr8:125494624:C:T	125494624	NA,T	NA,C	NA,1	NA,inf	NA,inf	NA,0.869972	0.000251759	0.000251759
2	chr8:125736386:A:G	125736386	NA,G	NA,A	NA,1	NA,inf	NA,inf	NA,0.803403	0.000251307	0.000251307
2	chr8:125456353:C:G	125456353	NA,G	NA,C	NA,1	NA,-inf	NA,inf	NA,0.752245	0.00025093	0.00025093
2	chr8:125807636:T:G	125807636	NA,G	NA,T	NA,1	NA,-inf	NA,inf	NA,0.694803	0.000250735	0.000250735
2	chr8:125616013:C:T	125616013	NA,T	NA,C	NA,1	NA,inf	NA,inf	NA,0.801025	0.000250701	0.000250701
2	chr8:125829474:T:TA	125829474	NA,TA	NA,T	NA,1	NA,inf	NA,inf	NA,0.861403	0.000250463	0.000250463
2	chr8:125851995:G:A	125851995	A,A	G,G	1,1	inf,-inf	inf,inf	0.284338,1.80454	0.000250194	0.000250194
2	chr8:125698665:C:T	125698665	NA,T	NA,C	NA,1	NA,-inf	NA,inf	NA,0.698886	0.000249965	0.000249965
2	chr8:125986298:A:G	125986298	NA,G	NA,A	NA,1	NA,inf	NA,inf	NA,0.793844	0.00024994	0.00024994
2	chr8:125497001:T:C	125497001	NA,C	NA,T	NA,1	NA,inf	NA,inf	NA,0.800149	0.000249841	0.000249841
2	chr8:125295710:G:A	125295710	NA,A	NA,G	NA,1	NA,-inf	NA,inf	NA,0.718197	0.000249299	0.000249299
2	chr8:125552281:G:A	125552281	NA,A	NA,G	NA,1	NA,inf	NA,inf	NA,0.841233	0.000248703	0.000248703
2	chr8:125580055:T:C	125580055	NA,C	NA,T	NA,1	NA,-inf	NA,inf	NA,0.709517	0.000248626	0.000248626
2	chr8:125846729:T:C	125846729	NA,C	NA,T	NA,1	NA,-inf	NA,inf	NA,0.724889	0.000248477	0.000248477
2	chr8:125049597:G:A	125049597	NA,A	NA,G	NA,1	NA,-inf	NA,inf	NA,0.7265	0.000248184	0.000248184
2	chr8:125398672:GT:G	125398672	NA,G	NA,GT	NA,1	NA,-inf	NA,inf	NA,0.710579	0.000248175	0.000248175
2	chr8:125279778:T:C	125279778	NA,C	NA,T	NA,1	NA,inf	NA,inf	NA,0.794401	0.000248109	0.000248109
2	chr8:125523923:G:A	125523923	NA,A	NA,G	NA,1	NA,inf	NA,inf	NA,0.840373	0.000247836	0.000247836
2	chr8:125335524:T:G	125335524	NA,G	NA,T	NA,1	NA,-inf	NA,inf	NA,0.748087	0.000247817	0.000247817
2	chr8:125842168:A:C	125842168	NA,C	NA,A	NA,1	NA,inf	NA,inf	NA,0.844089	0.000247777	0.000247777
2	chr8:125834499:G:A	125834499	NA,A	NA,G	NA,1	NA,inf	NA,inf	NA,0.761728	0.000246707	0.000246707
2	chr8:125364457:C:T	125364457	T,T	C,C	1,1	-inf,-inf	inf,inf	2.20381,0.0848514	0.000246605	0.000246605
2	chr8:125201209:A:G	125201209	NA,G	NA,A	NA,1	NA,inf	NA,inf	NA,0.780758	0.00024659	0.00024659
2	chr8:125349383:C:A	125349383	A,A	C,C	1,1	-inf,-inf	inf,inf	2.22029,0.182406	0.000246563	0.000246563
2	chr8:125723964:G:A	125723964	NA,A	NA,G	NA,1	NA,inf	NA,inf	NA,0.788271	0.000246065	0.000246065
2	chr8:125813046:A:T	125813046	NA,T	NA,A	NA,1	NA,-inf	NA,inf	NA,0.670165	0.000245869	0.000245869
2	chr8:125459870:T:C	125459870	NA,C	NA,T	NA,1	NA,inf	NA,inf	NA,0.963305	0.000245625	0.000245625
2	chr8:125374942:C:T	125374942	T,T	C,C	1,1	-inf,inf	inf,inf	2.09692,0.0716255	0.000245396	0.000245396
2	chr8:125450358:G:T	125450358	T,NA	G,NA	1,NA	inf,NA	inf,NA	2.48395,NA	0.000245268	0.000245268
2	chr8:125986079:C:T	125986079	NA,T	NA,C	NA,1	NA,inf	NA,inf	NA,0.781518	0.000245038	0.000245038
2	chr8:125986074:T:C	125986074	NA,C	NA,T	NA,1	NA,inf	NA,inf	NA,0.781518	0.000245038	0.000245038
2	chr8:125985889:C:G	125985889	NA,G	NA,C	NA,1	NA,inf	NA,inf	NA,0.781518	0.000245038	0.000245038
2	chr8:125986833:T:C	125986833	NA,C	NA,T	NA,1	NA,inf	NA,inf	NA,0.781518	0.000245038	0.000245038
2	chr8:125985809:A:G	125985809	NA,G	NA,A	NA,1	NA,inf	NA,inf	NA,0.781518	0.000245038	0.000245038
2	chr8:125512346:GAGA:G	125512346	NA,G	NA,GAGA	NA,1	NA,inf	NA,inf	NA,0.844199	0.000244991	0.000244991
2	chr8:125973990:G:A	125973990	NA,A	NA,G	NA,1	NA,-inf	NA,inf	NA,0.72397	0.000244704	0.000244704
2	chr8:125936704:T:G	125936704	G,G	T,T	1,1	inf,inf	inf,inf	1.72433,0.0558973	0.000244238	0.000244238
2	chr8:125408714:C:A	125408714	NA,A	NA,C	NA,1	NA,-inf	NA,inf	NA,0.699195	0.000244236	0.000244236
2	chr8:125809428:C:T	125809428	NA,T	NA,C	NA,1	NA,-inf	NA,inf	NA,0.678519	0.000243973	0.000243973
2	chr8:125091031:C:A	125091031	NA,A	NA,C	NA,1	NA,inf	NA,inf	NA,0.777277	0.000243876	0.000243876
2	chr8:125763989:A:G	125763989	NA,G	NA,A	NA,1	NA,-inf	NA,inf	NA,0.682458	0.00024385	0.00024385
2	chr8:125453169:G:A	125453169	NA,A	NA,G	NA,1	NA,inf	NA,inf	NA,0.895287	0.000243741	0.000243741
2	chr8:125830718:A:G	125830718	NA,G	NA,A	NA,1	NA,inf	NA,inf	NA,0.842763	0.000243511	0.000243511
2	chr8:125589112:G:A	125589112	NA,A	NA,G	NA,1	NA,inf	NA,inf	NA,0.783102	0.000243497	0.000243497
2	chr8:125982022:TA:T	125982022	NA,T	NA,TA	NA,1	NA,-inf	NA,inf	NA,0.705512	0.000243013	0.000243013
2	chr8:125765430:G:C	125765430	NA,C	NA,G	NA,1	NA,inf	NA,inf	NA,0.750957	0.000242752	0.000242752
2	chr8:125816291:G:A	125816291	NA,A	NA,G	NA,1	NA,inf	NA,inf	NA,0.741517	0.000242674	0.000242674
2	chr8:125374939:A:G	125374939	G,G	A,A	1,1	-inf,inf	inf,inf	2.08971,0.0718219	0.000242594	0.000242594
2	chr8:125438038:T:C	125438038	NA,C	NA,T	NA,1	NA,-inf	NA,inf	NA,0.667035	0.000242382	0.000242382
2	chr8:125367715:TTG:T	125367715	NA,T	NA,TTG	NA,1	NA,inf	NA,inf	NA,0.791101	0.000242133	0.000242133
2	chr8:125829802:A:G	125829802	NA,G	NA,A	NA,1	NA,inf	NA,inf	NA,0.837717	0.000241748	0.000241748
2	chr8:125067256:G:T	125067256	NA,T	NA,G	NA,1	NA,-inf	NA,inf	NA,0.712548	0.000241679	0.000241679
2	chr8:125877058:A:G	125877058	NA,G	NA,A	NA,1	NA,-inf	NA,inf	NA,0.699843	0.000241628	0.000241628
2	chr8:125401779:A:G	125401779	NA,G	NA,A	NA,1	NA,inf	NA,inf	NA,0.794826	0.000241248	0.000241248
2	chr8:125623350:T:C	125623350	C,NA	T,NA	1,NA	-inf,NA	inf,NA	1.86644,NA	0.000241215	0.000241215
2	chr8:125764755:A:G	125764755	NA,G	NA,A	NA,1	NA,-inf	NA,inf	NA,0.674486	0.000240895	0.000240895
2	chr8:125475092:T:A	125475092	A,A	T,T	1,1	inf,inf	inf,inf	0.239242,2.45781	0.000240761	0.000240761
2	chr8:125501958:C:T	125501958	NA,T	NA,C	NA,1	NA,inf	NA,inf	NA,0.91498	0.000239468	0.000239468
2	chr8:125672819:C:T	125672819	T,NA	C,NA	1,NA	inf,NA	inf,NA	0.855723,NA	0.000238766	0.000238766
2	chr8:125414403:G:C	125414403	NA,C	NA,G	NA,1	NA,inf	NA,inf	NA,0.773808	0.000238721	0.000238721
2	chr8:125538155:A:C	125538155	NA,C	NA,A	NA,1	NA,inf	NA,inf	NA,0.810212	0.000238499	0.000238499
2	chr8:125405766:A:G	125405766	NA,G	NA,A	NA,1	NA,-inf	NA,inf	NA,0.689748	0.000238384	0.000238384
2	chr8:125830352:T:C	125830352	NA,C	NA,T	NA,1	NA,inf	NA,inf	NA,0.827553	0.000238262	0.000238262
2	chr8:125805115:G:A	125805115	NA,A	NA,G	NA,1	NA,-inf	NA,inf	NA,0.663608	0.000238199	0.000238199
2	chr8:125538882:C:T	125538882	NA,T	NA,C	NA,1	NA,inf	NA,inf	NA,0.808543	0.000237904	0.000237904
2	chr8:125485313:T:C	125485313	NA,C	NA,T	NA,1	NA,-inf	NA,inf	NA,0.647482	0.000237318	0.000237318
2	chr8:125509280:T:C	125509280	NA,C	NA,T	NA,1	NA,-inf	NA,inf	NA,0.834452	0.000236922	0.000236922
2	chr8:125112136:T:C	125112136	NA,C	NA,T	NA,1	NA,-inf	NA,inf	NA,0.648277	0.000236713	0.000236713
2	chr8:125813447:T:C	125813447	NA,C	NA,T	NA,1	NA,inf	NA,inf	NA,0.753378	0.000236553	0.000236553
2	chr8:125954890:A:G	125954890	NA,G	NA,A	NA,1	NA,-inf	NA,inf	NA,0.681491	0.000235523	0.000235523
2	chr8:125692323:G:C	125692323	NA,C	NA,G	NA,1	NA,-inf	NA,inf	NA,0.659289	0.000234877	0.000234877
2	chr8:125794087:T:C	125794087	NA,C	NA,T	NA,1	NA,inf	NA,inf	NA,0.725402	0.000234856	0.000234856
2	chr8:125340146:C:T	125340146	T,T	C,C	1,1	-inf,-inf	inf,inf	2.16945,0.19585	0.000234329	0.000234329
2	chr8:125933328:A:G	125933328	NA,G	NA,A	NA,1	NA,-inf	NA,inf	NA,0.691185	0.000234065	0.000234065
2	chr8:125117550:T:C	125117550	NA,C	NA,T	NA,1	NA,-inf	NA,inf	NA,0.680857	0.000233959	0.000233959
2	chr8:125749243:T:C	125749243	NA,C	NA,T	NA,1	NA,-inf	NA,inf	NA,0.574525	0.000233891	0.000233891
2	chr8:125556370:A:G	125556370	NA,G	NA,A	NA,1	NA,inf	NA,inf	NA,0.825389	0.00023307	0.00023307
2	chr8:125683394:C:T	125683394	NA,T	NA,C	NA,1	NA,inf	NA,inf	NA,0.690147	0.000233061	0.000233061
2	chr8:125834088:A:G	125834088	NA,G	NA,A	NA,1	NA,inf	NA,inf	NA,0.723812	0.00023268	0.00023268
2	chr8:125445684:A:T	125445684	NA,T	NA,A	NA,1	NA,inf	NA,inf	NA,0.839472	0.000232665	0.000232665
2	chr8:125833954:T:C	125833954	NA,C	NA,T	NA,1	NA,inf	NA,inf	NA,0.721979	0.000232016	0.000232016
2	chr8:125452866:A:G	125452866	NA,G	NA,A	NA,1	NA,-inf	NA,inf	NA,0.695153	0.000231991	0.000231991
2	chr8:125836687:C:T	125836687	NA,T	NA,C	NA,1	NA,inf	NA,inf	NA,0.721285	0.000231768	0.000231768
2	chr8:125837186:G:T	125837186	NA,T	NA,G	NA,1	NA,inf	NA,inf	NA,0.721285	0.000231768	0.000231768
2	chr8:125946561:AG:A	125946561	NA,A	NA,AG	NA,1	NA,-inf	NA,inf	NA,0.676506	0.000231234	0.000231234
2	chr8:125662952:G:A	125662952	NA,A	NA,G	NA,1	NA,inf	NA,inf	NA,0.795964	0.000229674	0.000229674
2	chr8:125298827:C:T	125298827	T,T	C,C	1,1	-inf,inf	inf,inf	1.70677,0.336317	0.000229066	0.000229066
2	chr8:125187871:G:A	125187871	NA,A	NA,G	NA,1	NA,inf	NA,inf	NA,0.732489	0.000228223	0.000228223
2	chr8:125768495:G:A	125768495	NA,A	NA,G	NA,1	NA,-inf	NA,inf	NA,0.640497	0.000228006	0.000228006
2	chr8:125696595:A:G	125696595	NA,G	NA,A	NA,1	NA,inf	NA,inf	NA,0.700474	0.000227914	0.000227914
2	chr8:125188043:T:C	125188043	NA,C	NA,T	NA,1	NA,inf	NA,inf	NA,0.730495	0.00022753	0.00022753
2	chr8:125210271:G:A	125210271	NA,A	NA,G	NA,1	NA,inf	NA,inf	NA,0.734953	0.00022735	0.00022735
2	chr8:125220973:C:T	125220973	NA,T	NA,C	NA,1	NA,inf	NA,inf	NA,0.734953	0.00022735	0.00022735
2	chr8:125155366:T:C	125155366	NA,C	NA,T	NA,1	NA,-inf	NA,inf	NA,0.662626	0.00022734	0.00022734
2	chr8:125371965:T:C	125371965	C,C	T,T	1,1	-inf,-inf	inf,inf	2.15757,0.105817	0.000227072	0.000227072
2	chr8:125150210:T:C	125150210	NA,C	NA,T	NA,1	NA,-inf	NA,inf	NA,0.661161	0.000226806	0.000226806
2	chr8:125186393:T:A	125186393	NA,A	NA,T	NA,1	NA,inf	NA,inf	NA,0.732325	0.00022647	0.00022647
2	chr8:125063124:G:A	125063124	NA,A	NA,G	NA,1	NA,-inf	NA,inf	NA,0.670799	0.000226345	0.000226345
2	chr8:125425809:G:T	125425809	T,T	G,G	1,1	-inf,inf	inf,inf	0.608781,1.74973	0.000226311	0.000226312
2	chr8:125882279:G:A	125882279	NA,A	NA,G	NA,1	NA,-inf	NA,inf	NA,0.665636	0.000225982	0.000225982
2	chr8:125275442:C:A	125275442	NA,A	NA,C	NA,1	NA,-inf	NA,inf	NA,0.681727	0.000225591	0.000225591
2	chr8:125812623:G:A	125812623	NA,A	NA,G	NA,1	NA,inf	NA,inf	NA,0.721825	0.000225482	0.000225482
2	chr8:125426664:G:A	125426664	NA,A	NA,G	NA,1	NA,-inf	NA,inf	NA,0.692677	0.000225361	0.000225361
2	chr8:125866191:T:C	125866191	NA,C	NA,T	NA,1	NA,-inf	NA,inf	NA,0.654605	0.000225357	0.000225357
2	chr8:125507578:C:T	125507578	NA,T	NA,C	NA,1	NA,-inf	NA,inf	NA,0.680132	0.000225246	0.000225246
2	chr8:125813360:G:A	125813360	NA,A	NA,G	NA,1	NA,inf	NA,inf	NA,0.718144	0.000224215	0.000224215
2	chr8:125126853:A:G	125126853	G,G	A,A	1,1	-inf,inf	inf,inf	0.177668,1.90458	0.00022399	0.00022399
2	chr8:124998826:G:T	124998826	NA,T	NA,G	NA,1	NA,inf	NA,inf	NA,0.730264	0.000223681	0.000223681
2	chr8:125539091:T:C	125539091	NA,C	NA,T	NA,1	NA,inf	NA,inf	NA,0.763394	0.000223535	0.000223535
2	chr8:125189443:A:G	125189443	G,G	A,A	1,1	-inf,inf	inf,inf	0.191407,1.86469	0.000223491	0.000223491
2	chr8:125096588:G:C	125096588	C,C	G,G	1,1	-inf,inf	inf,inf	0.369855,1.70786	0.000223382	0.000223382
2	chr8:125787131:AC:A	125787131	NA,A	NA,AC	NA,1	NA,-inf	NA,inf	NA,0.623413	0.000222079	0.000222079
2	chr8:125787006:TCTC:T	125787006	NA,T	NA,TCTC	NA,1	NA,-inf	NA,inf	NA,0.623413	0.000222079	0.000222079
2	chr8:125911277:G:A	125911277	NA,A	NA,G	NA,1	NA,inf	NA,inf	NA,0.70731	0.000221362	0.000221362
2	chr8:125848710:A:G	125848710	NA,G	NA,A	NA,1	NA,-inf	NA,inf	NA,0.651111	0.000221281	0.000221281
2	chr8:125552121:G:A	125552121	NA,A	NA,G	NA,1	NA,-inf	NA,inf	NA,0.663783	0.000221043	0.000221043
2	chr8:125817977:G:C	125817977	NA,C	NA,G	NA,1	NA,inf	NA,inf	NA,0.707376	0.000220578	0.000220578
2	chr8:125754051:T:C	125754051	NA,C	NA,T	NA,1	NA,-inf	NA,inf	NA,0.621502	0.000220267	0.000220267
2	chr8:125441363:A:G	125441363	G,NA	A,NA	1,NA	-inf,NA	inf,NA	0.485877,NA	0.000219884	0.000219884
2	chr8:125818444:G:A	125818444	NA,A	NA,G	NA,1	NA,inf	NA,inf	NA,0.681685	0.000218885	0.000218885
2	chr8:125544825:C:T	125544825	NA,T	NA,C	NA,1	NA,inf	NA,inf	NA,0.713144	0.000218495	0.000218495
2	chr8:125564674:G:A	125564674	NA,A	NA,G	NA,1	NA,-inf	NA,inf	NA,0.682343	0.00021841	0.00021841
2	chr8:125792803:G:A	125792803	A,NA	G,NA	1,NA	-inf,NA	inf,NA	1.22924,NA	0.00021841	0.00021841
2	chr8:125041529:T:C	125041529	C,NA	T,NA	1,NA	inf,NA	inf,NA	0.991656,NA	0.00021837	0.00021837
2	chr8:125282841:A:G	125282841	G,G	A,A	1,1	inf,inf	inf,inf	0.0452163,1.6653	0.000218291	0.000218291
2	chr8:125884474:C:A	125884474	A,NA	C,NA	1,NA	inf,NA	inf,NA	1.00533,NA	0.000218103	0.000218103
2	chr8:125635089:C:T	125635089	NA,T	NA,C	NA,1	NA,inf	NA,inf	NA,0.714824	0.000217927	0.000217927
2	chr8:125177226:A:G	125177226	NA,G	NA,A	NA,1	NA,inf	NA,inf	NA,0.716822	0.00021783	0.00021783
2	chr8:125410381:A:G	125410381	NA,G	NA,A	NA,1	NA,-inf	NA,inf	NA,0.61441	0.000217657	0.000217657
2	chr8:125002757:A:G	125002757	NA,G	NA,A	NA,1	NA,inf	NA,inf	NA,0.692645	0.000217652	0.000217652
2	chr8:125765049:G:A	125765049	NA,A	NA,G	NA,1	NA,-inf	NA,inf	NA,0.576854	0.000217575	0.000217575
2	chr8:125257475:G:A	125257475	NA,A	NA,G	NA,1	NA,-inf	NA,inf	NA,0.622607	0.000217534	0.000217534
2	chr8:125158215:A:G	125158215	NA,G	NA,A	NA,1	NA,inf	NA,inf	NA,0.714655	0.000217117	0.000217117
2	chr8:125796854:C:T	125796854	NA,T	NA,C	NA,1	NA,inf	NA,inf	NA,0.738047	0.000217109	0.000217109
2	chr8:125340155:C:T	125340155	T,T	C,C	1,1	-inf,-inf	inf,inf	2.12178,0.201132	0.000217073	0.000217073
2	chr8:125813860:A:G	125813860	NA,G	NA,A	NA,1	NA,inf	NA,inf	NA,0.69634	0.000216947	0.000216947
2	chr8:125636535:C:T	125636535	NA,T	NA,C	NA,1	NA,inf	NA,inf	NA,0.759119	0.000216881	0.000216881
2	chr8:125668462:T:C	125668462	NA,C	NA,T	NA,1	NA,inf	NA,inf	NA,0.694961	0.000216842	0.000216842
2	chr8:125821664:GA:G	125821664	NA,G	NA,GA	NA,1	NA,-inf	NA,inf	NA,0.604231	0.000216771	0.000216771
2	chr8:125029145:C:T	125029145	NA,T	NA,C	NA,1	NA,-inf	NA,inf	NA,0.628508	0.000216553	0.000216553
2	chr8:125698566:A:G	125698566	NA,G	NA,A	NA,1	NA,-inf	NA,inf	NA,0.605287	0.000216289	0.000216289
2	chr8:125179922:T:C	125179922	NA,C	NA,T	NA,1	NA,inf	NA,inf	NA,0.711072	0.000215956	0.000215957
2	chr8:125558066:T:A	125558066	NA,A	NA,T	NA,1	NA,inf	NA,inf	NA,0.690978	0.000215943	0.000215943
2	chr8:125534503:G:T	125534503	NA,T	NA,G	NA,1	NA,-inf	NA,inf	NA,0.652676	0.000215878	0.000215878
2	chr8:125212231:A:G	125212231	NA,G	NA,A	NA,1	NA,-inf	NA,inf	NA,0.630182	0.000215859	0.000215859
2	chr8:125811285:A:C	125811285	NA,C	NA,A	NA,1	NA,inf	NA,inf	NA,0.682453	0.000215698	0.000215698
2	chr8:125425899:T:C	125425899	C,C	T,T	1,1	-inf,inf	inf,inf	1.00915,1.64346	0.000215651	0.000215651
2	chr8:125153696:T:C	125153696	NA,C	NA,T	NA,1	NA,inf	NA,inf	NA,0.709925	0.000215603	0.000215603
2	chr8:125148966:T:C	125148966	NA,C	NA,T	NA,1	NA,inf	NA,inf	NA,0.709925	0.000215603	0.000215603
2	chr8:125786482:G:A	125786482	NA,A	NA,G	NA,1	NA,-inf	NA,inf	NA,0.628015	0.000215232	0.000215232
2	chr8:125416153:T:C	125416153	NA,C	NA,T	NA,1	NA,-inf	NA,inf	NA,0.594613	0.000215176	0.000215176
2	chr8:125851269:G:A	125851269	NA,A	NA,G	NA,1	NA,-inf	NA,inf	NA,0.624581	0.000215025	0.000215025
2	chr8:125957229:C:T	125957229	T,T	C,C	1,1	-inf,-inf	inf,inf	0.018976,1.8959	0.000214858	0.000214858
2	chr8:125754417:A:C	125754417	NA,C	NA,A	NA,1	NA,-inf	NA,inf	NA,0.593727	0.000214751	0.000214751
2	chr8:125203412:A:G	125203412	NA,G	NA,A	NA,1	NA,inf	NA,inf	NA,0.708179	0.000214719	0.000214719
2	chr8:125902230:G:A	125902230	A,NA	G,NA	1,NA	-inf,NA	inf,NA	1.03601,NA	0.000214424	0.000214424
2	chr8:125697936:A:G	125697936	NA,G	NA,A	NA,1	NA,inf	NA,inf	NA,0.765778	0.000214207	0.000214207
2	chr8:125474664:A:G	125474664	G,G	A,A	1,1	-inf,-inf	inf,inf	4.56179,2.13194	0.000214129	0.000214135
2	chr8:125815434:A:T	125815434	NA,T	NA,A	NA,1	NA,inf	NA,inf	NA,0.667077	0.000214076	0.000214076
2	chr8:125204586:G:A	125204586	NA,A	NA,G	NA,1	NA,inf	NA,inf	NA,0.704764	0.000213639	0.000213639
2	chr8:125211043:A:G	125211043	NA,G	NA,A	NA,1	NA,inf	NA,inf	NA,0.70301	0.000213402	0.000213402
2	chr8:125652897:G:T	125652897	NA,T	NA,G	NA,1	NA,-inf	NA,inf	NA,0.62664	0.00021329	0.00021329
2	chr8:125630806:T:C	125630806	NA,C	NA,T	NA,1	NA,inf	NA,inf	NA,0.742822	0.000213091	0.000213091
2	chr8:125852996:T:G	125852996	NA,G	NA,T	NA,1	NA,-inf	NA,inf	NA,0.618472	0.000212995	0.000212995
2	chr8:125716114:G:A	125716114	NA,A	NA,G	NA,1	NA,-inf	NA,inf	NA,0.588854	0.000212745	0.000212745
2	chr8:125813578:A:G	125813578	NA,G	NA,A	NA,1	NA,inf	NA,inf	NA,0.68279	0.000212584	0.000212584
2	chr8:125149556:A:G	125149556	NA,G	NA,A	NA,1	NA,inf	NA,inf	NA,0.700054	0.000212473	0.000212473
2	chr8:125271043:C:T	125271043	NA,T	NA,C	NA,1	NA,-inf	NA,inf	NA,0.625403	0.000212316	0.000212316
2	chr8:125815271:T:C	125815271	NA,C	NA,T	NA,1	NA,inf	NA,inf	NA,0.680426	0.000211871	0.000211871
2	chr8:125145306:G:A	125145306	NA,A	NA,G	NA,1	NA,inf	NA,inf	NA,0.683392	0.000211836	0.000211836
2	chr8:125855635:T:G	125855635	G,G	T,T	1,1	inf,inf	inf,inf	0.4753,1.31176	0.000211612	0.000211612
2	chr8:125174767:A:G	125174767	NA,G	NA,A	NA,1	NA,inf	NA,inf	NA,0.682647	0.000211606	0.000211606
2	chr8:125173017:G:A	125173017	NA,A	NA,G	NA,1	NA,inf	NA,inf	NA,0.682647	0.000211606	0.000211606
2	chr8:125173368:G:A	125173368	NA,A	NA,G	NA,1	NA,inf	NA,inf	NA,0.682647	0.000211606	0.000211606
2	chr8:125536895:G:A	125536895	NA,A	NA,G	NA,1	NA,-inf	NA,inf	NA,0.622597	0.000211431	0.000211431
2	chr8:125550756:A:C	125550756	NA,C	NA,A	NA,1	NA,inf	NA,inf	NA,0.691336	0.000211406	0.000211406
2	chr8:125884852:C:CA	125884852	NA,CA	NA,C	NA,1	NA,inf	NA,inf	NA,0.673948	0.000211371	0.000211371
2	chr8:125233008:G:T	125233008	NA,T	NA,G	NA,1	NA,inf	NA,inf	NA,0.681562	0.000211137	0.000211137
2	chr8:125150116:GA:G	125150116	NA,G	NA,GA	NA,1	NA,inf	NA,inf	NA,0.695235	0.000210997	0.000210997
2	chr8:125232795:G:C	125232795	NA,C	NA,G	NA,1	NA,inf	NA,inf	NA,0.681072	0.000210986	0.000210986
2	chr8:125537938:G:A	125537938	NA,A	NA,G	NA,1	NA,-inf	NA,inf	NA,0.621185	0.000210972	0.000210972
2	chr8:125164776:T:C	125164776	NA,C	NA,T	NA,1	NA,inf	NA,inf	NA,0.680817	0.000210908	0.000210908
2	chr8:125188650:CTTA:C	125188650	NA,C	NA,CTTA	NA,1	NA,inf	NA,inf	NA,0.679894	0.00021062	0.00021062
2	chr8:125214397:G:A	125214397	NA,A	NA,G	NA,1	NA,inf	NA,inf	NA,0.67912	0.000210375	0.000210375
2	chr8:125818392:T:C	125818392	NA,C	NA,T	NA,1	NA,inf	NA,inf	NA,0.674362	0.000210004	0.000210004
2	chr8:125885344:G:C	125885344	NA,C	NA,G	NA,1	NA,-inf	NA,inf	NA,0.615638	0.00020995	0.00020995
2	chr8:125354869:C:A	125354869	A,NA	C,NA	1,NA	inf,NA	inf,NA	1.19634,NA	0.000209392	0.000209392
2	chr8:125166414:G:A	125166414	NA,A	NA,G	NA,1	NA,inf	NA,inf	NA,0.689825	0.000209295	0.000209295
2	chr8:125336525:A:T	125336525	NA,T	NA,A	NA,1	NA,-inf	NA,inf	NA,0.516164	0.000209108	0.000209108
2	chr8:125241807:C:T	125241807	T,T	C,C	1,1	inf,-inf	inf,inf	1.08133,1.0196	0.000209064	0.000209064
2	chr8:125554716:GC:G	125554716	NA,G	NA,GC	NA,1	NA,-inf	NA,inf	NA,0.62712	0.00020896	0.00020896
2	chr8:125493695:T:G	125493695	NA,G	NA,T	NA,1	NA,-inf	NA,inf	NA,0.571009	0.000208942	0.000208942
2	chr8:125777068:A:G	125777068	G,G	A,A	1,1	inf,-inf	inf,inf	0.177047,1.9042	0.000208381	0.000208381
2	chr8:125297061:A:G	125297061	G,G	A,A	1,1	-inf,-inf	inf,inf	1.8584,0.373734	0.00020838	0.00020838
2	chr8:125184298:A:G	125184298	NA,G	NA,A	NA,1	NA,inf	NA,inf	NA,0.685777	0.000208113	0.000208113
2	chr8:125189083:T:C	125189083	NA,C	NA,T	NA,1	NA,-inf	NA,inf	NA,0.615634	0.000207741	0.000207741
2	chr8:125785792:A:C	125785792	NA,C	NA,A	NA,1	NA,-inf	NA,inf	NA,0.60436	0.000207575	0.000207575
2	chr8:125353016:C:T	125353016	NA,T	NA,C	NA,1	NA,-inf	NA,inf	NA,0.575614	0.000207537	0.000207537
2	chr8:125091381:C:T	125091381	NA,T	NA,C	NA,1	NA,inf	NA,inf	NA,0.670863	0.000207432	0.000207432
2	chr8:125773549:A:G	125773549	NA,G	NA,A	NA,1	NA,-inf	NA,inf	NA,0.605059	0.000207334	0.000207334
2	chr8:125812535:A:G	125812535	NA,G	NA,A	NA,1	NA,inf	NA,inf	NA,0.664795	0.000207119	0.000207119
2	chr8:125304829:A:G	125304829	NA,G	NA,A	NA,1	NA,inf	NA,inf	NA,0.657395	0.000206804	0.000206804
2	chr8:125914863:A:T	125914863	T,T	A,A	1,1	inf,inf	inf,inf	1.64007,0.0898492	0.000206651	0.000206651
2	chr8:125294177:C:A	125294177	A,A	C,C	1,1	-inf,inf	inf,inf	1.62759,0.386815	0.000206491	0.000206491
2	chr8:125829273:C:T	125829273	NA,T	NA,C	NA,1	NA,inf	NA,inf	NA,0.728851	0.000206471	0.000206471
2	chr8:125529624:A:T	125529624	NA,T	NA,A	NA,1	NA,inf	NA,inf	NA,0.722539	0.000206384	0.000206384
2	chr8:124999073:A:G	124999073	NA,G	NA,A	NA,1	NA,inf	NA,inf	NA,0.687054	0.000206314	0.000206314
2	chr8:125227567:A:C	125227567	C,C	A,A	1,1	-inf,inf	inf,inf	0.218798,1.82521	0.000206251	0.000206251
2	chr8:125134792:A:G	125134792	NA,G	NA,A	NA,1	NA,inf	NA,inf	NA,0.678788	0.00020583	0.00020583
2	chr8:125086548:A:T	125086548	NA,T	NA,A	NA,1	NA,inf	NA,inf	NA,0.628622	0.00020554	0.00020554
2	chr8:125096901:C:T	125096901	NA,T	NA,C	NA,1	NA,inf	NA,inf	NA,0.667945	0.000205488	0.000205488
2	chr8:125816332:T:TC	125816332	NA,TC	NA,T	NA,1	NA,inf	NA,inf	NA,0.639187	0.000205312	0.000205312
2	chr8:125526107:A:G	125526107	NA,G	NA,A	NA,1	NA,-inf	NA,inf	NA,0.564712	0.000205224	0.000205224
2	chr8:125141146:A:G	125141146	NA,G	NA,A	NA,1	NA,inf	NA,inf	NA,0.672868	0.00020514	0.00020514
2	chr8:125474885:C:T	125474885	NA,T	NA,C	NA,1	NA,inf	NA,inf	NA,0.84334	0.000205002	0.000205002
2	chr8:125040812:T:C	125040812	C,NA	T,NA	1,NA	inf,NA	inf,NA	0.956825,NA	0.000204723	0.000204723
2	chr8:125811262:A:T	125811262	NA,T	NA,A	NA,1	NA,inf	NA,inf	NA,0.646607	0.00020449	0.00020449
2	chr8:125137073:A:G	125137073	G,G	A,A	1,1	-inf,-inf	inf,inf	0.356103,1.65465	0.000203953	0.000203953
2	chr8:125826635:T:C	125826635	NA,C	NA,T	NA,1	NA,inf	NA,inf	NA,0.634366	0.000203841	0.000203841
2	chr8:125277635:T:C	125277635	C,C	T,T	1,1	-inf,inf	inf,inf	1.78867,0.242497	0.000203668	0.000203668
2	chr8:125827879:T:C	125827879	NA,C	NA,T	NA,1	NA,inf	NA,inf	NA,0.633514	0.000203593	0.000203593
2	chr8:125978384:T:A	125978384	NA,A	NA,T	NA,1	NA,-inf	NA,inf	NA,0.592305	0.000203356	0.000203356
2	chr8:125142025:C:A	125142025	NA,A	NA,C	NA,1	NA,inf	NA,inf	NA,0.667511	0.000203244	0.000203244
2	chr8:125825255:C:T	125825255	NA,T	NA,C	NA,1	NA,inf	NA,inf	NA,0.631708	0.000203047	0.000203047
2	chr8:125472467:G:A	125472467	A,A	G,G	1,1	-inf,-inf	inf,inf	4.44769,2.12086	0.000202457	0.000202461
2	chr8:125441153:AT:A	125441153	NA,A	NA,AT	NA,1	NA,inf	NA,inf	NA,0.698152	0.000201986	0.000201986
2	chr8:124999714:G:T	124999714	NA,T	NA,G	NA,1	NA,inf	NA,inf	NA,0.672506	0.000201976	0.000201976
2	chr8:125812002:A:G	125812002	NA,G	NA,A	NA,1	NA,inf	NA,inf	NA,0.638682	0.000201959	0.000201959
2	chr8:125741300:C:T	125741300	NA,T	NA,C	NA,1	NA,inf	NA,inf	NA,0.639331	0.0002018	0.0002018
2	chr8:125735950:T:C	125735950	NA,C	NA,T	NA,1	NA,inf	NA,inf	NA,0.648674	0.000201649	0.000201649
2	chr8:125093479:G:A	125093479	NA,A	NA,G	NA,1	NA,inf	NA,inf	NA,0.635243	0.000201112	0.000201112
2	chr8:125204726:C:T	125204726	NA,T	NA,C	NA,1	NA,inf	NA,inf	NA,0.650163	0.000200712	0.000200712
2	chr8:125840038:T:G	125840038	NA,G	NA,T	NA,1	NA,inf	NA,inf	NA,0.616963	0.000200534	0.000200534
2	chr8:125853866:T:C	125853866	C,C	T,T	1,1	inf,-inf	inf,inf	0.223389,1.97089	0.000200353	0.000200353
2	chr8:125506455:T:C	125506455	NA,C	NA,T	NA,1	NA,-inf	NA,inf	NA,0.555493	0.000199913	0.000199913
2	chr8:125962976:A:G	125962976	G,G	A,A	1,1	inf,-inf	inf,inf	0.682705,1.3858	0.000199892	0.000199892
2	chr8:125920738:A:AAT	125920738	NA,AAT	NA,A	NA,1	NA,-inf	NA,inf	NA,0.586664	0.000199242	0.000199242
2	chr8:125921585:G:A	125921585	NA,A	NA,G	NA,1	NA,-inf	NA,inf	NA,0.586664	0.000199242	0.000199242
2	chr8:125835102:T:A	125835102	NA,A	NA,T	NA,1	NA,-inf	NA,inf	NA,0.548842	0.000199045	0.000199045
2	chr8:125461250:G:A	125461250	NA,A	NA,G	NA,1	NA,inf	NA,inf	NA,0.808398	0.000198823	0.000198823
2	chr8:125522004:A:T	125522004	NA,T	NA,A	NA,1	NA,inf	NA,inf	NA,0.771759	0.000198823	0.000198823
2	chr8:125930098:T:G	125930098	NA,G	NA,T	NA,1	NA,-inf	NA,inf	NA,0.58429	0.000198537	0.000198537
2	chr8:125665366:C:T	125665366	NA,T	NA,C	NA,1	NA,-inf	NA,inf	NA,0.549078	0.000198111	0.000198111
2	chr8:125903546:A:T	125903546	NA,T	NA,A	NA,1	NA,inf	NA,inf	NA,0.631485	0.000197734	0.000197734
2	chr8:125284022:C:T	125284022	NA,T	NA,C	NA,1	NA,-inf	NA,inf	NA,0.580142	0.000197667	0.000197667
2	chr8:125749012:G:A	125749012	NA,A	NA,G	NA,1	NA,-inf	NA,inf	NA,0.584977	0.000197639	0.000197639
2	chr8:125083014:A:G	125083014	G,NA	A,NA	1,NA	inf,NA	inf,NA	0.940744,NA	0.000197638	0.000197638
2	chr8:125722457:C:T	125722457	NA,T	NA,C	NA,1	NA,inf	NA,inf	NA,0.667453	0.000197637	0.000197637
2	chr8:125726986:G:T	125726986	NA,T	NA,G	NA,1	NA,inf	NA,inf	NA,0.667316	0.000197581	0.000197581
2	chr8:125453856:T:C	125453856	C,C	T,T	1,1	-inf,-inf	inf,inf	6.42418,1.25199	0.000197491	0.000197554
2	chr8:125534918:T:C	125534918	NA,C	NA,T	NA,1	NA,-inf	NA,inf	NA,0.576964	0.000197009	0.000197009
2	chr8:125089710:C:T	125089710	NA,T	NA,C	NA,1	NA,inf	NA,inf	NA,0.665103	0.000196823	0.000196823
2	chr8:125799349:C:G	125799349	NA,G	NA,C	NA,1	NA,inf	NA,inf	NA,0.703335	0.000196591	0.000196591
2	chr8:125970212:T:C	125970212	NA,C	NA,T	NA,1	NA,-inf	NA,inf	NA,0.564836	0.000196317	0.000196317
2	chr8:125139749:G:A	125139749	NA,A	NA,G	NA,1	NA,inf	NA,inf	NA,0.645079	0.000196302	0.000196302
2	chr8:125574031:C:T	125574031	NA,T	NA,C	NA,1	NA,-inf	NA,inf	NA,0.607092	0.000196301	0.000196301
2	chr8:125520491:C:T	125520491	NA,T	NA,C	NA,1	NA,inf	NA,inf	NA,0.760992	0.000196232	0.000196232
2	chr8:125977397:TGTGA:T	125977397	NA,T	NA,TGTGA	NA,1	NA,inf	NA,inf	NA,0.619838	0.000196088	0.000196088
2	chr8:125554378:G:A	125554378	NA,A	NA,G	NA,1	NA,-inf	NA,inf	NA,0.583902	0.000195859	0.000195859
2	chr8:125159725:C:T	125159725	T,T	C,C	1,1	-inf,inf	inf,inf	0.154221,1.84814	0.000195534	0.000195534
2	chr8:125747184:C:T	125747184	NA,T	NA,C	NA,1	NA,-inf	NA,inf	NA,0.563501	0.000195423	0.000195423
2	chr8:125473903:T:C	125473903	C,C	T,T	1,1	-inf,-inf	inf,inf	4.54467,2.07878	0.000195054	0.000195059
2	chr8:125735400:T:C	125735400	NA,C	NA,T	NA,1	NA,inf	NA,inf	NA,0.624962	0.000194641	0.000194641
2	chr8:125660928:ACT:A	125660928	NA,A	NA,ACT	NA,1	NA,-inf	NA,inf	NA,0.607505	0.000194462	0.000194462
2	chr8:125698216:C:T	125698216	NA,T	NA,C	NA,1	NA,inf	NA,inf	NA,0.66211	0.00019434	0.00019434
2	chr8:125720870:A:C	125720870	NA,C	NA,A	NA,1	NA,inf	NA,inf	NA,0.655333	0.000194232	0.000194232
2	chr8:125097330:C:G	125097330	NA,G	NA,C	NA,1	NA,inf	NA,inf	NA,0.5955	0.000193921	0.000193921
2	chr8:125405526:C:T	125405526	NA,T	NA,C	NA,1	NA,-inf	NA,inf	NA,0.467441	0.00019389	0.00019389
2	chr8:125409890:A:G	125409890	NA,G	NA,A	NA,1	NA,-inf	NA,inf	NA,0.480535	0.000193605	0.000193605
2	chr8:125143144:G:A	125143144	NA,A	NA,G	NA,1	NA,inf	NA,inf	NA,0.621969	0.000193561	0.000193561
2	chr8:125497937:T:A	125497937	NA,A	NA,T	NA,1	NA,-inf	NA,inf	NA,0.531143	0.000193548	0.000193548
2	chr8:125702581:T:C	125702581	NA,C	NA,T	NA,1	NA,inf	NA,inf	NA,0.621016	0.000193379	0.000193379
2	chr8:125530047:GT:G	125530047	NA,G	NA,GT	NA,1	NA,-inf	NA,inf	NA,0.521945	0.000193054	0.000193054
2	chr8:125193860:A:G	125193860	G,G	A,A	1,1	-inf,-inf	inf,inf	0.243337,1.69814	0.000192706	0.000192706
2	chr8:125092793:A:G	125092793	NA,G	NA,A	NA,1	NA,inf	NA,inf	NA,0.605068	0.000192582	0.000192582
2	chr8:125113493:A:T	125113493	NA,T	NA,A	NA,1	NA,inf	NA,inf	NA,0.617968	0.000192548	0.000192548
2	chr8:125769450:T:C	125769450	NA,C	NA,T	NA,1	NA,-inf	NA,inf	NA,0.531743	0.000192547	0.000192547
2	chr8:125730951:A:G	125730951	NA,G	NA,A	NA,1	NA,inf	NA,inf	NA,0.649142	0.000192524	0.000192524
2	chr8:125473658:C:T	125473658	NA,T	NA,C	NA,1	NA,-inf	NA,inf	NA,0.502311	0.000192301	0.000192301
2	chr8:125811967:G:A	125811967	NA,A	NA,G	NA,1	NA,inf	NA,inf	NA,0.603769	0.000191951	0.000191951
2	chr8:125724626:T:C	125724626	NA,C	NA,T	NA,1	NA,inf	NA,inf	NA,0.645903	0.000191612	0.000191612
2	chr8:125841463:C:T	125841463	NA,T	NA,C	NA,1	NA,inf	NA,inf	NA,0.675919	0.000191566	0.000191566
2	chr8:124978987:G:A	124978987	NA,A	NA,G	NA,1	NA,-inf	NA,inf	NA,0.567117	0.000191527	0.000191527
2	chr8:125891706:G:T	125891706	NA,T	NA,G	NA,1	NA,inf	NA,inf	NA,0.607692	0.000191067	0.000191067
2	chr8:125446517:A:G	125446517	NA,G	NA,A	NA,1	NA,-inf	NA,inf	NA,0.526668	0.000191022	0.000191022
2	chr8:125835805:T:G	125835805	NA,G	NA,T	NA,1	NA,inf	NA,inf	NA,0.672413	0.000190692	0.000190692
2	chr8:125964161:A:T	125964161	NA,T	NA,A	NA,1	NA,-inf	NA,inf	NA,0.557785	0.000190589	0.000190589
2	chr8:125902534:G:A	125902534	A,NA	G,NA	1,NA	inf,NA	inf,NA	0.948433,NA	0.000190568	0.000190568
2	chr8:125529536:T:C	125529536	NA,C	NA,T	NA,1	NA,-inf	NA,inf	NA,0.51269	0.000190334	0.000190334
2	chr8:125727004:G:A	125727004	NA,A	NA,G	NA,1	NA,inf	NA,inf	NA,0.64022	0.000190182	0.000190182
2	chr8:125726581:T:C	125726581	NA,C	NA,T	NA,1	NA,inf	NA,inf	NA,0.607683	0.000189984	0.000189984
2	chr8:125730939:A:G	125730939	NA,G	NA,A	NA,1	NA,inf	NA,inf	NA,0.638618	0.000189702	0.000189702
2	chr8:125840700:G:A	125840700	NA,A	NA,G	NA,1	NA,inf	NA,inf	NA,0.577656	0.000189487	0.000189487
2	chr8:125894962:G:A	125894962	NA,A	NA,G	NA,1	NA,inf	NA,inf	NA,0.587854	0.000189412	0.000189412
2	chr8:125845950:A:G	125845950	NA,G	NA,A	NA,1	NA,-inf	NA,inf	NA,0.536088	0.000189005	0.000189005
2	chr8:125201302:T:G	125201302	G,G	T,T	1,1	-inf,inf	inf,inf	0.140759,1.8377	0.00018899	0.00018899
2	chr8:125834831:A:G	125834831	NA,G	NA,A	NA,1	NA,inf	NA,inf	NA,0.664327	0.000188598	0.000188598
2	chr8:125326072:A:G	125326072	NA,G	NA,A	NA,1	NA,-inf	NA,inf	NA,0.451439	0.000188557	0.000188557
2	chr8:125799315:C:T	125799315	NA,T	NA,C	NA,1	NA,inf	NA,inf	NA,0.67241	0.000188315	0.000188315
2	chr8:125756853:A:T	125756853	NA,T	NA,A	NA,1	NA,-inf	NA,inf	NA,0.496397	0.000188147	0.000188147
2	chr8:125443598:G:A	125443598	NA,A	NA,G	NA,1	NA,-inf	NA,inf	NA,0.501137	0.000188128	0.000188128
2	chr8:125745486:G:T	125745486	NA,T	NA,G	NA,1	NA,inf	NA,inf	NA,0.589547	0.000188128	0.000188128
2	chr8:125154684:T:G	125154684	NA,G	NA,T	NA,1	NA,-inf	NA,inf	NA,0.55028	0.000188082	0.000188082
2	chr8:125592042:A:G	125592042	G,G	A,A	1,1	inf,inf	inf,inf	1.68986,0.00219141	0.000188048	0.000188048
2	chr8:125834121:G:A	125834121	NA,A	NA,G	NA,1	NA,inf	NA,inf	NA,0.662199	0.000188045	0.000188045
2	chr8:125955909:C:T	125955909	T,T	C,C	1,1	inf,-inf	inf,inf	0.0190526,1.8234	0.000187453	0.000187453
2	chr8:125837245:G:A	125837245	NA,A	NA,G	NA,1	NA,-inf	NA,inf	NA,0.532851	0.000187249	0.000187249
2	chr8:125201612:A:G	125201612	NA,G	NA,A	NA,1	NA,inf	NA,inf	NA,0.600945	0.000187239	0.000187239
2	chr8:125816969:AT:A	125816969	NA,A	NA,AT	NA,1	NA,inf	NA,inf	NA,0.586299	0.000187208	0.000187208
2	chr8:125552055:G:A	125552055	NA,A	NA,G	NA,1	NA,inf	NA,inf	NA,0.605316	0.000187184	0.000187184
2	chr8:125721551:T:C	125721551	NA,C	NA,T	NA,1	NA,inf	NA,inf	NA,0.628474	0.000187089	0.000187089
2	chr8:125165017:C:T	125165017	T,T	C,C	1,1	-inf,inf	inf,inf	0.148906,1.8265	0.000187038	0.000187038
2	chr8:125834544:C:A	125834544	NA,A	NA,C	NA,1	NA,inf	NA,inf	NA,0.658198	0.000187028	0.000187028
2	chr8:125197722:T:G	125197722	G,G	T,T	1,1	-inf,inf	inf,inf	0.168792,1.80929	0.00018695	0.00018695
2	chr8:125837859:C:A	125837859	NA,A	NA,C	NA,1	NA,inf	NA,inf	NA,0.65735	0.000186819	0.000186819
2	chr8:125983017:T:C	125983017	NA,C	NA,T	NA,1	NA,inf	NA,inf	NA,0.590201	0.000186732	0.000186732
2	chr8:125837009:G:A	125837009	NA,A	NA,G	NA,1	NA,inf	NA,inf	NA,0.656474	0.000186584	0.000186584
2	chr8:125833967:G:A	125833967	NA,A	NA,G	NA,1	NA,inf	NA,inf	NA,0.656474	0.000186584	0.000186584
2	chr8:125838349:A:G	125838349	NA,G	NA,A	NA,1	NA,inf	NA,inf	NA,0.656474	0.000186584	0.000186584
2	chr8:125839591:C:A	125839591	NA,A	NA,C	NA,1	NA,inf	NA,inf	NA,0.656474	0.000186584	0.000186584
2	chr8:125833220:G:T	125833220	NA,T	NA,G	NA,1	NA,inf	NA,inf	NA,0.656474	0.000186584	0.000186584
2	chr8:125840223:G:A	125840223	NA,A	NA,G	NA,1	NA,inf	NA,inf	NA,0.656474	0.000186584	0.000186584
2	chr8:125753928:G:A	125753928	NA,A	NA,G	NA,1	NA,-inf	NA,inf	NA,0.497555	0.000186275	0.000186275
2	chr8:125721560:C:G	125721560	NA,G	NA,C	NA,1	NA,inf	NA,inf	NA,0.625052	0.000186224	0.000186224
2	chr8:125721135:A:G	125721135	NA,G	NA,A	NA,1	NA,inf	NA,inf	NA,0.623555	0.000185839	0.000185839
2	chr8:125471148:A:AT	125471148	AT,AT	A,A	1,1	-inf,-inf	inf,inf	4.44099,2.07562	0.000185447	0.000185451
2	chr8:125481191:C:T	125481191	NA,T	NA,C	NA,1	NA,inf	NA,inf	NA,0.65069	0.00018523	0.00018523
2	chr8:125080055:C:T	125080055	NA,T	NA,C	NA,1	NA,inf	NA,inf	NA,0.592581	0.000185142	0.000185142
2	chr8:125628123:A:G	125628123	NA,G	NA,A	NA,1	NA,-inf	NA,inf	NA,0.527545	0.000184834	0.000184834
2	chr8:125725585:G:A	125725585	NA,A	NA,G	NA,1	NA,inf	NA,inf	NA,0.619645	0.00018482	0.00018482
2	chr8:125725046:G:A	125725046	NA,A	NA,G	NA,1	NA,inf	NA,inf	NA,0.619645	0.00018482	0.00018482
2	chr8:125723324:T:A	125723324	NA,A	NA,T	NA,1	NA,inf	NA,inf	NA,0.619645	0.00018482	0.00018482
2	chr8:125722783:C:T	125722783	NA,T	NA,C	NA,1	NA,inf	NA,inf	NA,0.619645	0.00018482	0.00018482
2	chr8:125722506:G:T	125722506	NA,T	NA,G	NA,1	NA,inf	NA,inf	NA,0.619645	0.00018482	0.00018482
2	chr8:125723755:T:C	125723755	NA,C	NA,T	NA,1	NA,inf	NA,inf	NA,0.619587	0.000184797	0.000184797
2	chr8:125310227:A:G	125310227	NA,G	NA,A	NA,1	NA,inf	NA,inf	NA,0.562129	0.000184517	0.000184517
2	chr8:125805334:G:T	125805334	NA,T	NA,G	NA,1	NA,inf	NA,inf	NA,0.565118	0.00018444	0.00018444
2	chr8:125723259:A:T	125723259	NA,T	NA,A	NA,1	NA,inf	NA,inf	NA,0.617951	0.000184399	0.000184399
2	chr8:125834637:C:A	125834637	NA,A	NA,C	NA,1	NA,inf	NA,inf	NA,0.647952	0.000184389	0.000184389
2	chr8:125727452:T:C	125727452	NA,C	NA,T	NA,1	NA,inf	NA,inf	NA,0.617115	0.000184166	0.000184166
2	chr8:125814233:G:A	125814233	NA,A	NA,G	NA,1	NA,-inf	NA,inf	NA,0.500234	0.000184118	0.000184118
2	chr8:125722624:A:G	125722624	NA,G	NA,A	NA,1	NA,inf	NA,inf	NA,0.616678	0.000184059	0.000184059
2	chr8:125540586:T:C	125540586	NA,C	NA,T	NA,1	NA,inf	NA,inf	NA,0.638273	0.000183889	0.000183889
2	chr8:125396373:G:A	125396373	A,NA	G,NA	1,NA	inf,NA	inf,NA	0.913457,NA	0.000183732	0.000183732
2	chr8:125916838:C:T	125916838	NA,T	NA,C	NA,1	NA,-inf	NA,inf	NA,0.527012	0.000183658	0.000183658
2	chr8:125722622:T:C	125722622	NA,C	NA,T	NA,1	NA,inf	NA,inf	NA,0.612327	0.000182964	0.000182964
2	chr8:125231483:G:T	125231483	NA,T	NA,G	NA,1	NA,inf	NA,inf	NA,0.585196	0.000182901	0.000182901
2	chr8:125312396:C:T	125312396	NA,T	NA,C	NA,1	NA,-inf	NA,inf	NA,0.475215	0.000182805	0.000182805
2	chr8:125226487:C:G	125226487	NA,G	NA,C	NA,1	NA,inf	NA,inf	NA,0.584562	0.000182741	0.000182741
2	chr8:125125004:A:G	125125004	G,NA	A,NA	1,NA	-inf,NA	inf,NA	0.779208,NA	0.000182647	0.000182647
2	chr8:125166765:T:C	125166765	NA,C	NA,T	NA,1	NA,inf	NA,inf	NA,0.582694	0.000182571	0.000182571
2	chr8:125727906:C:T	125727906	NA,T	NA,C	NA,1	NA,inf	NA,inf	NA,0.609083	0.00018215	0.00018215
2	chr8:125322926:A:G	125322926	G,G	A,A	1,1	-inf,-inf	inf,inf	2.02723,0.200921	0.000182068	0.000182068
2	chr8:125839557:C:A	125839557	NA,A	NA,C	NA,1	NA,-inf	NA,inf	NA,0.523574	0.000182059	0.000182059
2	chr8:125839582:C:T	125839582	NA,T	NA,C	NA,1	NA,-inf	NA,inf	NA,0.523574	0.000182059	0.000182059
2	chr8:125832839:G:A	125832839	NA,A	NA,G	NA,1	NA,-inf	NA,inf	NA,0.523574	0.000182059	0.000182059
2	chr8:125401541:G:A	125401541	NA,A	NA,G	NA,1	NA,inf	NA,inf	NA,0.602508	0.000182021	0.000182021
2	chr8:125549410:C:T	125549410	NA,T	NA,C	NA,1	NA,-inf	NA,inf	NA,0.500716	0.000181959	0.000181959
2	chr8:125541349:AGAG:A	125541349	NA,A	NA,AGAG	NA,1	NA,-inf	NA,inf	NA,0.500967	0.000181867	0.000181867
2	chr8:125831943:G:T	125831943	NA,T	NA,G	NA,1	NA,-inf	NA,inf	NA,0.522284	0.000181763	0.000181763
2	chr8:125057097:A:T	125057097	NA,T	NA,A	NA,1	NA,-inf	NA,inf	NA,0.548551	0.000181661	0.000181661
2	chr8:125518659:C:T	125518659	NA,T	NA,C	NA,1	NA,-inf	NA,inf	NA,0.483528	0.000181396	0.000181396
2	chr8:125907987:C:T	125907987	NA,T	NA,C	NA,1	NA,-inf	NA,inf	NA,0.510865	0.000181197	0.000181197
2	chr8:125932155:T:C	125932155	NA,C	NA,T	NA,1	NA,-inf	NA,inf	NA,0.509817	0.000181159	0.000181159
2	chr8:125824953:C:T	125824953	NA,T	NA,C	NA,1	NA,-inf	NA,inf	NA,0.504025	0.000181023	0.000181023
2	chr8:125815783:C:T	125815783	NA,T	NA,C	NA,1	NA,inf	NA,inf	NA,0.562654	0.000181005	0.000181005
2	chr8:125959268:C:G	125959268	NA,G	NA,C	NA,1	NA,inf	NA,inf	NA,0.592084	0.00018081	0.00018081
2	chr8:125500174:G:A	125500174	NA,A	NA,G	NA,1	NA,inf	NA,inf	NA,0.705213	0.000180359	0.000180359
2	chr8:125879934:A:AT	125879934	NA,AT	NA,A	NA,1	NA,inf	NA,inf	NA,0.55732	0.00017971	0.00017971
2	chr8:125754998:T:C	125754998	NA,C	NA,T	NA,1	NA,-inf	NA,inf	NA,0.476139	0.000179272	0.000179272
2	chr8:125524739:C:A	125524739	NA,A	NA,C	NA,1	NA,-inf	NA,inf	NA,0.423767	0.000178781	0.000178781
2	chr8:125326849:A:G	125326849	G,G	A,A	1,1	-inf,-inf	inf,inf	2.02174,0.177372	0.000178513	0.000178513
2	chr8:125816951:C:T	125816951	NA,T	NA,C	NA,1	NA,inf	NA,inf	NA,0.556119	0.000178494	0.000178494
2	chr8:125331404:A:G	125331404	NA,G	NA,A	NA,1	NA,inf	NA,inf	NA,0.532833	0.000178481	0.000178481
2	chr8:125244712:T:C	125244712	C,C	T,T	1,1	inf,-inf	inf,inf	0.281255,1.57269	0.000178358	0.000178358
2	chr8:125832756:C:A	125832756	NA,A	NA,C	NA,1	NA,inf	NA,inf	NA,0.542278	0.000178341	0.000178341
2	chr8:125840222:C:T	125840222	NA,T	NA,C	NA,1	NA,inf	NA,inf	NA,0.542278	0.000178341	0.000178341
2	chr8:125281763:G:A	125281763	A,A	G,G	1,1	-inf,inf	inf,inf	1.56108,0.375975	0.000178116	0.000178116
2	chr8:125957520:T:C	125957520	C,C	T,T	1,1	inf,-inf	inf,inf	0.0347569,1.79389	0.000177684	0.000177684
2	chr8:125115806:G:A	125115806	NA,A	NA,G	NA,1	NA,inf	NA,inf	NA,0.561748	0.000177314	0.000177314
2	chr8:125004807:C:T	125004807	NA,T	NA,C	NA,1	NA,inf	NA,inf	NA,0.580641	0.000177243	0.000177243
2	chr8:125737830:A:C	125737830	NA,C	NA,A	NA,1	NA,inf	NA,inf	NA,0.589264	0.000177071	0.000177071
2	chr8:125737874:A:G	125737874	NA,G	NA,A	NA,1	NA,inf	NA,inf	NA,0.589264	0.000177071	0.000177071
2	chr8:125737324:G:T	125737324	NA,T	NA,G	NA,1	NA,inf	NA,inf	NA,0.589217	0.000177058	0.000177058
2	chr8:125185651:T:G	125185651	NA,G	NA,T	NA,1	NA,inf	NA,inf	NA,0.552856	0.000177003	0.000177003
2	chr8:125126799:T:C	125126799	NA,C	NA,T	NA,1	NA,inf	NA,inf	NA,0.559978	0.00017689	0.00017689
2	chr8:125127390:A:G	125127390	NA,G	NA,A	NA,1	NA,inf	NA,inf	NA,0.559978	0.00017689	0.00017689
2	chr8:125285145:C:T	125285145	T,T	C,C	1,1	-inf,inf	inf,inf	1.55842,0.377264	0.000176875	0.000176875
2	chr8:125926769:T:C	125926769	C,NA	T,NA	1,NA	inf,NA	inf,NA	0.91195,NA	0.000176672	0.000176672
2	chr8:125564518:AG:A	125564518	NA,A	NA,AG	NA,1	NA,-inf	NA,inf	NA,0.537431	0.000176605	0.000176605
2	chr8:125677563:C:T	125677563	T,T	C,C	1,1	-inf,inf	inf,inf	0.241709,1.56333	0.000176502	0.000176502
2	chr8:125233608:A:T	125233608	NA,T	NA,A	NA,1	NA,inf	NA,inf	NA,0.558611	0.000176502	0.000176502
2	chr8:125534965:C:T	125534965	NA,T	NA,C	NA,1	NA,-inf	NA,inf	NA,0.500763	0.000176348	0.000176348
2	chr8:125736511:C:T	125736511	NA,T	NA,C	NA,1	NA,inf	NA,inf	NA,0.56213	0.000175925	0.000175925
2	chr8:125910090:C:T	125910090	NA,T	NA,C	NA,1	NA,inf	NA,inf	NA,0.530134	0.000175841	0.000175842
2	chr8:125738738:A:T	125738738	NA,T	NA,A	NA,1	NA,inf	NA,inf	NA,0.583934	0.000175771	0.000175771
2	chr8:125379708:G:C	125379708	NA,C	NA,G	NA,1	NA,-inf	NA,inf	NA,0.520203	0.000175717	0.000175717
2	chr8:125328099:G:A	125328099	NA,A	NA,G	NA,1	NA,-inf	NA,inf	NA,0.435249	0.000175537	0.000175537
2	chr8:125536528:T:A	125536528	NA,A	NA,T	NA,1	NA,-inf	NA,inf	NA,0.497208	0.000175447	0.000175447
2	chr8:125535327:C:A	125535327	NA,A	NA,C	NA,1	NA,-inf	NA,inf	NA,0.497208	0.000175447	0.000175447
2	chr8:125536446:G:A	125536446	NA,A	NA,G	NA,1	NA,-inf	NA,inf	NA,0.497208	0.000175447	0.000175447
2	chr8:125534219:C:A	125534219	NA,A	NA,C	NA,1	NA,-inf	NA,inf	NA,0.495565	0.00017534	0.00017534
2	chr8:125596821:T:A	125596821	A,NA	T,NA	1,NA	inf,NA	inf,NA	0.457877,NA	0.000175298	0.000175298
2	chr8:125624224:C:T	125624224	T,NA	C,NA	1,NA	inf,NA	inf,NA	0.611073,NA	0.000175186	0.000175186
2	chr8:125531898:G:A	125531898	NA,A	NA,G	NA,1	NA,inf	NA,inf	NA,0.648178	0.000174996	0.000174996
2	chr8:125321543:C:T	125321543	T,T	C,C	1,1	-inf,-inf	inf,inf	2.00209,0.197564	0.000174852	0.000174852
2	chr8:125734881:G:A	125734881	NA,A	NA,G	NA,1	NA,inf	NA,inf	NA,0.578575	0.000174766	0.000174766
2	chr8:125536610:G:A	125536610	NA,A	NA,G	NA,1	NA,-inf	NA,inf	NA,0.494286	0.000174711	0.000174711
2	chr8:125836079:C:A	125836079	NA,A	NA,C	NA,1	NA,inf	NA,inf	NA,0.527458	0.000174668	0.000174668
2	chr8:125562932:A:G	125562932	NA,G	NA,A	NA,1	NA,-inf	NA,inf	NA,0.527606	0.000174466	0.000174466
2	chr8:125849189:TG:T	125849189	NA,T	NA,TG	NA,1	NA,-inf	NA,inf	NA,0.491167	0.000174339	0.000174339
2	chr8:125829024:A:G	125829024	NA,G	NA,A	NA,1	NA,-inf	NA,inf	NA,0.472354	0.000174129	0.000174129
2	chr8:125534631:C:T	125534631	NA,T	NA,C	NA,1	NA,-inf	NA,inf	NA,0.490887	0.000174095	0.000174095
2	chr8:125325492:A:G	125325492	G,G	A,A	1,1	-inf,-inf	inf,inf	2.00151,0.194636	0.000174085	0.000174085
2	chr8:125043501:T:C	125043501	NA,C	NA,T	NA,1	NA,inf	NA,inf	NA,0.54998	0.000174069	0.000174069
2	chr8:125843702:C:T	125843702	NA,T	NA,C	NA,1	NA,-inf	NA,inf	NA,0.48365	0.000174004	0.000174004
2	chr8:125427648:A:G	125427648	NA,G	NA,A	NA,1	NA,-inf	NA,inf	NA,0.562663	0.000173925	0.000173925
2	chr8:125869388:C:T	125869388	T,T	C,C	1,1	-inf,inf	inf,inf	0.15421,1.46751	0.000173799	0.000173799
2	chr8:125523215:G:A	125523215	NA,A	NA,G	NA,1	NA,-inf	NA,inf	NA,0.50598	0.000173713	0.000173713
2	chr8:125677448:C:G	125677448	G,G	C,C	1,1	-inf,inf	inf,inf	0.245095,1.55292	0.00017371	0.00017371
2	chr8:125479950:G:A	125479950	NA,A	NA,G	NA,1	NA,-inf	NA,inf	NA,0.508168	0.000173705	0.000173705
2	chr8:125751518:T:C	125751518	NA,C	NA,T	NA,1	NA,inf	NA,inf	NA,0.554322	0.000173603	0.000173603
2	chr8:125738992:A:G	125738992	NA,G	NA,A	NA,1	NA,inf	NA,inf	NA,0.574361	0.000173503	0.000173503
2	chr8:125648385:G:C	125648385	NA,C	NA,G	NA,1	NA,-inf	NA,inf	NA,0.494049	0.000173417	0.000173417
2	chr8:125332651:A:G	125332651	G,G	A,A	1,1	-inf,-inf	inf,inf	1.9957,0.20692	0.000173051	0.000173051
2	chr8:125698493:T:C	125698493	NA,C	NA,T	NA,1	NA,-inf	NA,inf	NA,0.458025	0.000172966	0.000172966
2	chr8:125919049:G:A	125919049	NA,A	NA,G	NA,1	NA,-inf	NA,inf	NA,0.472049	0.000172899	0.000172899
2	chr8:125480557:AT:A	125480557	A,A	AT,AT	1,1	-inf,-inf	inf,inf	5.96569,1.31356	0.000172601	0.000172625
2	chr8:125548844:T:A	125548844	NA,A	NA,T	NA,1	NA,inf	NA,inf	NA,0.546927	0.000172574	0.000172574
2	chr8:125490384:T:C	125490384	NA,C	NA,T	NA,1	NA,inf	NA,inf	NA,0.5962	0.000172132	0.000172132
2	chr8:125309744:T:A	125309744	NA,A	NA,T	NA,1	NA,-inf	NA,inf	NA,0.40363	0.00017212	0.00017212
2	chr8:125039498:C:T	125039498	NA,T	NA,C	NA,1	NA,-inf	NA,inf	NA,0.509857	0.000171797	0.000171797
2	chr8:125238398:G:A	125238398	NA,A	NA,G	NA,1	NA,inf	NA,inf	NA,0.543363	0.000171591	0.000171591
2	chr8:125072028:T:C	125072028	NA,C	NA,T	NA,1	NA,inf	NA,inf	NA,0.539459	0.000171435	0.000171435
2	chr8:125721111:T:C	125721111	NA,C	NA,T	NA,1	NA,inf	NA,inf	NA,0.564198	0.00017142	0.00017142
2	chr8:125336888:A:G	125336888	G,G	A,A	1,1	-inf,-inf	inf,inf	1.99444,0.182505	0.00017106	0.00017106
2	chr8:125796336:G:T	125796336	NA,T	NA,G	NA,1	NA,-inf	NA,inf	NA,0.450336	0.00017101	0.00017101
2	chr8:125841066:A:C	125841066	NA,C	NA,A	NA,1	NA,inf	NA,inf	NA,0.51145	0.000170963	0.000170963
2	chr8:125840908:C:G	125840908	NA,G	NA,C	NA,1	NA,inf	NA,inf	NA,0.511077	0.000170875	0.000170875
2	chr8:125003490:C:G	125003490	NA,G	NA,C	NA,1	NA,-inf	NA,inf	NA,0.503112	0.000170613	0.000170613
2	chr8:125959632:G:A	125959632	NA,A	NA,G	NA,1	NA,-inf	NA,inf	NA,0.474353	0.000170513	0.000170513
2	chr8:125847715:T:A	125847715	NA,A	NA,T	NA,1	NA,-inf	NA,inf	NA,0.468306	0.000170275	0.000170275
2	chr8:125122784:T:C	125122784	NA,C	NA,T	NA,1	NA,-inf	NA,inf	NA,0.481475	0.000170222	0.000170222
2	chr8:125606799:G:A	125606799	NA,A	NA,G	NA,1	NA,-inf	NA,inf	NA,0.429235	0.000170102	0.000170102
2	chr8:125774049:T:C	125774049	NA,C	NA,T	NA,1	NA,-inf	NA,inf	NA,0.470347	0.000170016	0.000170016
2	chr8:125405898:C:G	125405898	NA,G	NA,C	NA,1	NA,-inf	NA,inf	NA,0.463093	0.000169807	0.000169807
2	chr8:125400746:C:G	125400746	NA,G	NA,C	NA,1	NA,inf	NA,inf	NA,0.503277	0.000169774	0.000169774
2	chr8:125740482:GCTCT:G	125740482	NA,G	NA,GCTCT	NA,1	NA,inf	NA,inf	NA,0.557465	0.000169678	0.000169678
2	chr8:125978566:A:T	125978566	NA,T	NA,A	NA,1	NA,inf	NA,inf	NA,0.500613	0.000169649	0.000169649
2	chr8:125534298:C:T	125534298	NA,T	NA,C	NA,1	NA,-inf	NA,inf	NA,0.472507	0.000169633	0.000169633
2	chr8:125911614:A:G	125911614	G,NA	A,NA	1,NA	inf,NA	inf,NA	0.917499,NA	0.000169346	0.000169346
2	chr8:125570016:G:A	125570016	NA,A	NA,G	NA,1	NA,-inf	NA,inf	NA,0.504566	0.000169342	0.000169342
2	chr8:125453964:A:T	125453964	NA,T	NA,A	NA,1	NA,inf	NA,inf	NA,0.697148	0.00016931	0.00016931
2	chr8:125783470:G:A	125783470	NA,A	NA,G	NA,1	NA,-inf	NA,inf	NA,0.446782	0.000169207	0.000169207
2	chr8:125559862:C:T	125559862	NA,T	NA,C	NA,1	NA,-inf	NA,inf	NA,0.505922	0.000169105	0.000169105
2	chr8:125778191:C:T	125778191	NA,T	NA,C	NA,1	NA,-inf	NA,inf	NA,0.418287	0.000169064	0.000169064
2	chr8:125847037:T:C	125847037	NA,C	NA,T	NA,1	NA,-inf	NA,inf	NA,0.462063	0.000168703	0.000168703
2	chr8:125742979:C:T	125742979	NA,T	NA,C	NA,1	NA,inf	NA,inf	NA,0.526849	0.000168618	0.000168618
2	chr8:125845291:A:G	125845291	NA,G	NA,A	NA,1	NA,-inf	NA,inf	NA,0.461185	0.000168504	0.000168504
2	chr8:125052798:G:A	125052798	NA,A	NA,G	NA,1	NA,inf	NA,inf	NA,0.526497	0.000168492	0.000168492
2	chr8:125847877:A:G	125847877	NA,G	NA,A	NA,1	NA,-inf	NA,inf	NA,0.460541	0.000168342	0.000168342
2	chr8:125663218:A:G	125663218	NA,G	NA,A	NA,1	NA,-inf	NA,inf	NA,0.47145	0.000168339	0.000168339
2	chr8:125845800:A:G	125845800	NA,G	NA,A	NA,1	NA,-inf	NA,inf	NA,0.460275	0.000168288	0.000168288
2	chr8:125848552:A:G	125848552	NA,G	NA,A	NA,1	NA,-inf	NA,inf	NA,0.460148	0.000168255	0.000168255
2	chr8:125847051:T:A	125847051	NA,A	NA,T	NA,1	NA,-inf	NA,inf	NA,0.460148	0.000168255	0.000168255
2	chr8:125844952:G:A	125844952	NA,A	NA,G	NA,1	NA,-inf	NA,inf	NA,0.460148	0.000168255	0.000168255
2	chr8:125846688:C:T	125846688	NA,T	NA,C	NA,1	NA,-inf	NA,inf	NA,0.460148	0.000168255	0.000168255
2	chr8:125848436:C:T	125848436	NA,T	NA,C	NA,1	NA,-inf	NA,inf	NA,0.460148	0.000168255	0.000168255
2	chr8:125847076:A:G	125847076	NA,G	NA,A	NA,1	NA,-inf	NA,inf	NA,0.460148	0.000168255	0.000168255
2	chr8:125845361:G:A	125845361	NA,A	NA,G	NA,1	NA,-inf	NA,inf	NA,0.460148	0.000168255	0.000168255
2	chr8:125851081:A:G	125851081	NA,G	NA,A	NA,1	NA,-inf	NA,inf	NA,0.460148	0.000168255	0.000168255
2	chr8:125843592:C:T	125843592	NA,T	NA,C	NA,1	NA,-inf	NA,inf	NA,0.460148	0.000168255	0.000168255
2	chr8:125606869:C:T	125606869	NA,T	NA,C	NA,1	NA,-inf	NA,inf	NA,0.42117	0.000168233	0.000168233
2	chr8:125845314:C:T	125845314	NA,T	NA,C	NA,1	NA,-inf	NA,inf	NA,0.459967	0.000168212	0.000168212
2	chr8:125844813:C:T	125844813	NA,T	NA,C	NA,1	NA,-inf	NA,inf	NA,0.459664	0.000168141	0.000168141
2	chr8:125469819:G:A	125469819	NA,A	NA,G	NA,1	NA,inf	NA,inf	NA,0.754672	0.000167942	0.000167942
2	chr8:125326645:A:G	125326645	G,G	A,A	1,1	-inf,-inf	inf,inf	1.9773,0.214033	0.000167742	0.000167742
2	chr8:125502613:C:T	125502613	NA,T	NA,C	NA,1	NA,-inf	NA,inf	NA,0.429384	0.000167687	0.000167687
2	chr8:125582587:G:T	125582587	NA,T	NA,G	NA,1	NA,inf	NA,inf	NA,0.542359	0.000167576	0.000167576
2	chr8:125738533:C:T	125738533	NA,T	NA,C	NA,1	NA,inf	NA,inf	NA,0.547636	0.0001675	0.0001675
2	chr8:125524337:T:G	125524337	G,NA	T,NA	1,NA	inf,NA	inf,NA	2.16356,NA	0.000167332	0.000167332
2	chr8:125023166:T:C	125023166	NA,C	NA,T	NA,1	NA,inf	NA,inf	NA,0.501654	0.000167314	0.000167314
2	chr8:125265358:A:G	125265358	NA,G	NA,A	NA,1	NA,-inf	NA,inf	NA,0.429695	0.000167177	0.000167177
2	chr8:125397426:G:A	125397426	A,A	G,G	1,1	inf,-inf	inf,inf	0.00301065,1.90511	0.000167109	0.000167109
2	chr8:125149932:A:G	125149932	G,NA	A,NA	1,NA	-inf,NA	inf,NA	0.729333,NA	0.000167099	0.000167099
2	chr8:125476332:T:C	125476332	C,C	T,T	1,1	-inf,-inf	inf,inf	4.46873,1.99975	0.000167097	0.0001671
2	chr8:125326302:G:A	125326302	A,A	G,G	1,1	-inf,-inf	inf,inf	1.97696,0.204118	0.000166792	0.000166792
2	chr8:125846372:C:T	125846372	NA,T	NA,C	NA,1	NA,-inf	NA,inf	NA,0.454071	0.000166785	0.000166785
2	chr8:125737233:C:G	125737233	NA,G	NA,C	NA,1	NA,inf	NA,inf	NA,0.544272	0.000166762	0.000166762
2	chr8:125847714:T:A	125847714	NA,A	NA,T	NA,1	NA,-inf	NA,inf	NA,0.452242	0.000166524	0.000166525
2	chr8:125737939:G:A	125737939	NA,A	NA,G	NA,1	NA,inf	NA,inf	NA,0.542872	0.000166456	0.000166456
2	chr8:125737386:T:G	125737386	NA,G	NA,T	NA,1	NA,inf	NA,inf	NA,0.542872	0.000166456	0.000166456
2	chr8:125850798:A:T	125850798	NA,T	NA,A	NA,1	NA,-inf	NA,inf	NA,0.452362	0.000166422	0.000166422
2	chr8:125742997:G:A	125742997	NA,A	NA,G	NA,1	NA,-inf	NA,inf	NA,0.476734	0.000166404	0.000166404
2	chr8:125309862:A:G	125309862	NA,G	NA,A	NA,1	NA,-inf	NA,inf	NA,0.469694	0.000166315	0.000166315
2	chr8:125310049:C:T	125310049	NA,T	NA,C	NA,1	NA,-inf	NA,inf	NA,0.469694	0.000166315	0.000166315
2	chr8:125700807:C:T	125700807	NA,T	NA,C	NA,1	NA,-inf	NA,inf	NA,0.461428	0.000166287	0.000166287
2	chr8:125795435:TAACTC:T	125795435	NA,T	NA,TAACTC	NA,1	NA,inf	NA,inf	NA,0.579115	0.000166127	0.000166127
2	chr8:125717366:A:G	125717366	NA,G	NA,A	NA,1	NA,-inf	NA,inf	NA,0.454881	0.000166026	0.000166026
2	chr8:125738201:C:A	125738201	NA,A	NA,C	NA,1	NA,inf	NA,inf	NA,0.540776	0.000166006	0.000166006
2	chr8:125716798:T:A	125716798	NA,A	NA,T	NA,1	NA,-inf	NA,inf	NA,0.455572	0.000165975	0.000165975
2	chr8:125717628:A:G	125717628	NA,G	NA,A	NA,1	NA,-inf	NA,inf	NA,0.455572	0.000165975	0.000165975
2	chr8:125567180:T:C	125567180	NA,C	NA,T	NA,1	NA,-inf	NA,inf	NA,0.429186	0.000165949	0.000165949
2	chr8:125914669:C:T	125914669	NA,T	NA,C	NA,1	NA,-inf	NA,inf	NA,0.462655	0.000165927	0.000165927
2	chr8:125928366:G:A	125928366	NA,A	NA,G	NA,1	NA,-inf	NA,inf	NA,0.461023	0.000165923	0.000165923
2	chr8:125052842:C:T	125052842	NA,T	NA,C	NA,1	NA,-inf	NA,inf	NA,0.47127	0.000165915	0.000165915
2	chr8:125471159:G:A	125471159	NA,A	NA,G	NA,1	NA,inf	NA,inf	NA,0.481671	0.000165908	0.000165908
2	chr8:125734552:G:A	125734552	NA,A	NA,G	NA,1	NA,inf	NA,inf	NA,0.538801	0.000165835	0.000165835
2	chr8:125070673:T:C	125070673	NA,C	NA,T	NA,1	NA,-inf	NA,inf	NA,0.445253	0.000165833	0.000165833
2	chr8:125435695:A:C	125435695	NA,C	NA,A	NA,1	NA,-inf	NA,inf	NA,0.451759	0.000165813	0.000165813
2	chr8:125398307:T:C	125398307	NA,C	NA,T	NA,1	NA,-inf	NA,inf	NA,0.450328	0.0001658	0.0001658
2	chr8:125420803:C:T	125420803	NA,T	NA,C	NA,1	NA,-inf	NA,inf	NA,0.467227	0.000165458	0.000165458
2	chr8:125738574:G:A	125738574	NA,A	NA,G	NA,1	NA,inf	NA,inf	NA,0.537827	0.000165355	0.000165355
2	chr8:125738543:A:G	125738543	NA,G	NA,A	NA,1	NA,inf	NA,inf	NA,0.537778	0.000165347	0.000165347
2	chr8:125921776:A:T	125921776	NA,T	NA,A	NA,1	NA,-inf	NA,inf	NA,0.460348	0.000165325	0.000165325
2	chr8:125737573:G:A	125737573	NA,A	NA,G	NA,1	NA,inf	NA,inf	NA,0.536223	0.000165016	0.000165016
2	chr8:125819328:C:T	125819328	NA,T	NA,C	NA,1	NA,inf	NA,inf	NA,0.498596	0.000164933	0.000164933
2	chr8:125535960:C:T	125535960	NA,T	NA,C	NA,1	NA,inf	NA,inf	NA,0.545577	0.000164888	0.000164888
2	chr8:125759729:TTA:T	125759729	NA,T	NA,TTA	NA,1	NA,-inf	NA,inf	NA,0.409381	0.000164848	0.000164848
2	chr8:125737908:A:C	125737908	NA,C	NA,A	NA,1	NA,inf	NA,inf	NA,0.535394	0.000164838	0.000164838
2	chr8:125290619:C:A	125290619	NA,A	NA,C	NA,1	NA,inf	NA,inf	NA,0.475087	0.000164811	0.000164811
2	chr8:125374823:G:A	125374823	NA,A	NA,G	NA,1	NA,inf	NA,inf	NA,0.523303	0.000164709	0.000164709
2	chr8:125427341:C:T	125427341	NA,T	NA,C	NA,1	NA,-inf	NA,inf	NA,0.464139	0.000164485	0.000164485
2	chr8:125953570:T:C	125953570	C,C	T,T	1,1	-inf,-inf	inf,inf	0.0430274,1.74007	0.000164458	0.000164458
2	chr8:125452660:AT:A	125452660	NA,A	NA,AT	NA,1	NA,inf	NA,inf	NA,0.486901	0.000164321	0.000164321
2	chr8:125737507:T:G	125737507	NA,G	NA,T	NA,1	NA,inf	NA,inf	NA,0.531968	0.000164105	0.000164105
2	chr8:125598178:C:T	125598178	NA,T	NA,C	NA,1	NA,inf	NA,inf	NA,0.523778	0.000164093	0.000164093
2	chr8:125247553:C:T	125247553	NA,T	NA,C	NA,1	NA,inf	NA,inf	NA,0.478322	0.000163993	0.000163993
2	chr8:125167697:A:G	125167697	NA,G	NA,A	NA,1	NA,inf	NA,inf	NA,0.504145	0.000163992	0.000163992
2	chr8:125218595:A:G	125218595	NA,G	NA,A	NA,1	NA,inf	NA,inf	NA,0.51403	0.000163803	0.000163803
2	chr8:125238068:C:T	125238068	NA,T	NA,C	NA,1	NA,-inf	NA,inf	NA,0.442378	0.000163757	0.000163757
2	chr8:125796946:G:A	125796946	NA,A	NA,G	NA,1	NA,inf	NA,inf	NA,0.478604	0.000163757	0.000163757
2	chr8:125606950:G:C	125606950	NA,C	NA,G	NA,1	NA,-inf	NA,inf	NA,0.403158	0.000163756	0.000163756
2	chr8:125521156:C:T	125521156	NA,T	NA,C	NA,1	NA,-inf	NA,inf	NA,0.344922	0.000163694	0.000163694
2	chr8:125281012:C:G	125281012	NA,G	NA,C	NA,1	NA,inf	NA,inf	NA,0.506829	0.000163677	0.000163677
2	chr8:125803677:C:A	125803677	A,NA	C,NA	1,NA	-inf,NA	inf,NA	0.970389,NA	0.000163654	0.000163654
2	chr8:125418566:G:C	125418566	NA,C	NA,G	NA,1	NA,-inf	NA,inf	NA,0.492971	0.000163636	0.000163636
2	chr8:125426084:A:T	125426084	NA,T	NA,A	NA,1	NA,inf	NA,inf	NA,0.490743	0.000163593	0.000163593
2	chr8:125325947:C:T	125325947	T,T	C,C	1,1	-inf,-inf	inf,inf	1.97429,0.166074	0.00016358	0.00016358
2	chr8:125325929:G:A	125325929	A,A	G,G	1,1	-inf,-inf	inf,inf	1.96391,0.202626	0.00016311	0.00016311
2	chr8:125290085:T:C	125290085	NA,C	NA,T	NA,1	NA,inf	NA,inf	NA,0.504757	0.000163104	0.000163104
2	chr8:125321400:T:C	125321400	C,C	T,T	1,1	-inf,-inf	inf,inf	1.96129,0.199842	0.000163059	0.000163059
2	chr8:125846771:G:A	125846771	NA,A	NA,G	NA,1	NA,inf	NA,inf	NA,0.475508	0.000162837	0.000162837
2	chr8:125848576:C:T	125848576	NA,T	NA,C	NA,1	NA,inf	NA,inf	NA,0.475508	0.000162837	0.000162837
2	chr8:125481447:G:A	125481447	NA,A	NA,G	NA,1	NA,-inf	NA,inf	NA,0.404871	0.000162733	0.000162733
2	chr8:125058800:A:G	125058800	NA,G	NA,A	NA,1	NA,inf	NA,inf	NA,0.500135	0.000162662	0.000162662
2	chr8:125777871:T:C	125777871	NA,C	NA,T	NA,1	NA,-inf	NA,inf	NA,0.440745	0.000162591	0.000162591
2	chr8:125666825:A:G	125666825	NA,G	NA,A	NA,1	NA,inf	NA,inf	NA,0.506384	0.000162588	0.000162588
2	chr8:125718467:C:T	125718467	NA,T	NA,C	NA,1	NA,-inf	NA,inf	NA,0.437716	0.000161949	0.000161949
2	chr8:125986400:T:G	125986400	NA,G	NA,T	NA,1	NA,inf	NA,inf	NA,0.48308	0.000161711	0.000161711
2	chr8:125606648:A:G	125606648	NA,G	NA,A	NA,1	NA,-inf	NA,inf	NA,0.394665	0.000161699	0.000161699
2	chr8:125751686:T:C	125751686	NA,C	NA,T	NA,1	NA,inf	NA,inf	NA,0.491128	0.000161526	0.000161526
2	chr8:125486638:T:C	125486638	NA,C	NA,T	NA,1	NA,inf	NA,inf	NA,0.459416	0.000161248	0.000161248
2	chr8:125744182:C:G	125744182	NA,G	NA,C	NA,1	NA,inf	NA,inf	NA,0.517956	0.000161186	0.000161186
2	chr8:125571831:C:T	125571831	NA,T	NA,C	NA,1	NA,-inf	NA,inf	NA,0.424604	0.000161151	0.000161151
2	chr8:124994304:A:G	124994304	G,NA	A,NA	1,NA	inf,NA	inf,NA	0.979986,NA	0.000160422	0.000160422
2	chr8:125330681:C:T	125330681	T,T	C,C	1,1	-inf,-inf	inf,inf	1.95453,0.207154	0.000160161	0.000160161
2	chr8:125744372:A:G	125744372	NA,G	NA,A	NA,1	NA,inf	NA,inf	NA,0.512649	0.000160134	0.000160134
2	chr8:125770256:T:A	125770256	A,NA	T,NA	1,NA	-inf,NA	inf,NA	1.04122,NA	0.000160113	0.000160113
2	chr8:125799298:G:A	125799298	NA,A	NA,G	NA,1	NA,inf	NA,inf	NA,0.475298	0.000159951	0.000159951
2	chr8:125491373:G:A	125491373	NA,A	NA,G	NA,1	NA,inf	NA,inf	NA,0.478648	0.000159836	0.000159836
2	chr8:125331278:T:C	125331278	C,C	T,T	1,1	-inf,-inf	inf,inf	1.95127,0.215132	0.000159807	0.000159807
2	chr8:125178702:C:T	125178702	NA,T	NA,C	NA,1	NA,-inf	NA,inf	NA,0.424437	0.000159744	0.000159744
2	chr8:125547112:C:T	125547112	NA,T	NA,C	NA,1	NA,inf	NA,inf	NA,0.506957	0.000159631	0.000159631
2	chr8:125238600:C:A	125238600	NA,A	NA,C	NA,1	NA,-inf	NA,inf	NA,0.423768	0.000159598	0.000159598
2	chr8:125200299:C:T	125200299	NA,T	NA,C	NA,1	NA,-inf	NA,inf	NA,0.423768	0.000159598	0.000159598
2	chr8:125741500:C:T	125741500	NA,T	NA,C	NA,1	NA,inf	NA,inf	NA,0.509939	0.000159587	0.000159587
2	chr8:125605202:G:A	125605202	NA,A	NA,G	NA,1	NA,-inf	NA,inf	NA,0.375553	0.000159491	0.000159491
2	chr8:125213339:A:G	125213339	NA,G	NA,A	NA,1	NA,inf	NA,inf	NA,0.482773	0.000159416	0.000159416
2	chr8:125832859:T:TC	125832859	NA,TC	NA,T	NA,1	NA,-inf	NA,inf	NA,0.41688	0.00015918	0.00015918
2	chr8:125173151:C:T	125173151	NA,T	NA,C	NA,1	NA,inf	NA,inf	NA,0.480499	0.000158947	0.000158947
2	chr8:125136061:C:G	125136061	NA,G	NA,C	NA,1	NA,inf	NA,inf	NA,0.479868	0.000158815	0.000158815
2	chr8:125209818:G:T	125209818	NA,T	NA,G	NA,1	NA,inf	NA,inf	NA,0.479741	0.000158793	0.000158793
2	chr8:125533146:G:A	125533146	NA,A	NA,G	NA,1	NA,inf	NA,inf	NA,0.377507	0.000158751	0.000158751
2	chr8:125233169:T:C	125233169	NA,C	NA,T	NA,1	NA,inf	NA,inf	NA,0.486704	0.000158548	0.000158548
2	chr8:125565225:G:T	125565225	NA,T	NA,G	NA,1	NA,inf	NA,inf	NA,0.494718	0.000158525	0.000158525
2	chr8:125780643:T:C	125780643	NA,C	NA,T	NA,1	NA,-inf	NA,inf	NA,0.407127	0.000158477	0.000158477
2	chr8:125139549:T:C	125139549	NA,C	NA,T	NA,1	NA,inf	NA,inf	NA,0.490092	0.000158245	0.000158245
2	chr8:125326859:G:A	125326859	NA,A	NA,G	NA,1	NA,-inf	NA,inf	NA,0.343064	0.000157971	0.000157971
2	chr8:125552954:C:T	125552954	NA,T	NA,C	NA,1	NA,inf	NA,inf	NA,0.560054	0.000157852	0.000157852
2	chr8:125605165:C:T	125605165	NA,T	NA,C	NA,1	NA,-inf	NA,inf	NA,0.368201	0.000157816	0.000157816
2	chr8:125511861:G:A	125511861	NA,A	NA,G	NA,1	NA,inf	NA,inf	NA,0.605393	0.000157751	0.000157751
2	chr8:125835628:T:C	125835628	NA,C	NA,T	NA,1	NA,-inf	NA,inf	NA,0.406183	0.000157694	0.000157694
2	chr8:125488746:A:G	125488746	NA,G	NA,A	NA,1	NA,inf	NA,inf	NA,0.46803	0.000157661	0.000157661
2	chr8:125329603:C:T	125329603	T,T	C,C	1,1	-inf,-inf	inf,inf	1.94627,0.202012	0.000157624	0.000157624
2	chr8:125449370:A:G	125449370	NA,G	NA,A	NA,1	NA,-inf	NA,inf	NA,0.368675	0.000157522	0.000157522
2	chr8:125271073:A:G	125271073	NA,G	NA,A	NA,1	NA,-inf	NA,inf	NA,0.365147	0.000157219	0.000157219
2	chr8:125924351:C:T	125924351	NA,T	NA,C	NA,1	NA,-inf	NA,inf	NA,0.392346	0.000156735	0.000156735
2	chr8:125779922:A:G	125779922	NA,G	NA,A	NA,1	NA,-inf	NA,inf	NA,0.408895	0.000156626	0.000156626
2	chr8:125496002:G:A	125496002	NA,A	NA,G	NA,1	NA,-inf	NA,inf	NA,0.432776	0.000156524	0.000156524
2	chr8:125337708:A:G	125337708	NA,G	NA,A	NA,1	NA,-inf	NA,inf	NA,0.336083	0.000156431	0.000156431
2	chr8:125206586:T:C	125206586	NA,C	NA,T	NA,1	NA,inf	NA,inf	NA,0.448231	0.000156406	0.000156406
2	chr8:125545502:T:C	125545502	C,C	T,T	1,1	inf,-inf	inf,inf	1.67863,0.0774626	0.00015627	0.00015627
2	chr8:125718350:TCTGAAGGCAGC:T	125718350	NA,T	NA,TCTGAAGGCAGC	NA,1	NA,-inf	NA,inf	NA,0.420555	0.000156221	0.000156221
2	chr8:125763885:A:T	125763885	T,T	A,A	1,1	inf,-inf	inf,inf	0.114984,1.95483	0.000156141	0.000156141
2	chr8:125683825:T:C	125683825	NA,C	NA,T	NA,1	NA,-inf	NA,inf	NA,0.416751	0.000156016	0.000156016
2	chr8:125755110:A:G	125755110	NA,G	NA,A	NA,1	NA,-inf	NA,inf	NA,0.377798	0.000155648	0.000155648
2	chr8:125967998:C:A	125967998	NA,A	NA,C	NA,1	NA,-inf	NA,inf	NA,0.415651	0.000155584	0.000155584
2	chr8:125968015:G:A	125968015	NA,A	NA,G	NA,1	NA,-inf	NA,inf	NA,0.415651	0.000155584	0.000155584
2	chr8:125331966:C:T	125331966	T,T	C,C	1,1	-inf,-inf	inf,inf	1.93617,0.213665	0.000155582	0.000155582
2	chr8:125468623:G:A	125468623	NA,A	NA,G	NA,1	NA,inf	NA,inf	NA,0.598156	0.000155552	0.000155552
2	chr8:125954155:G:A	125954155	A,A	G,G	1,1	inf,-inf	inf,inf	0.0150618,1.71652	0.000155514	0.000155514
2	chr8:125395290:T:G	125395290	NA,G	NA,T	NA,1	NA,inf	NA,inf	NA,0.470011	0.000155311	0.000155311
2	chr8:125666899:A:T	125666899	NA,T	NA,A	NA,1	NA,inf	NA,inf	NA,0.475685	0.000155243	0.000155243
2	chr8:125338765:A:T	125338765	NA,T	NA,A	NA,1	NA,-inf	NA,inf	NA,0.423196	0.000155232	0.000155232
2	chr8:125742201:C:T	125742201	NA,T	NA,C	NA,1	NA,-inf	NA,inf	NA,0.416298	0.000154935	0.000154935
2	chr8:125408474:C:T	125408474	NA,T	NA,C	NA,1	NA,-inf	NA,inf	NA,0.38716	0.000154726	0.000154726
2	chr8:125533473:A:G	125533473	NA,G	NA,A	NA,1	NA,-inf	NA,inf	NA,0.405693	0.000154703	0.000154703
2	chr8:125734518:A:G	125734518	NA,G	NA,A	NA,1	NA,inf	NA,inf	NA,0.472643	0.000154541	0.000154541
2	chr8:125483150:A:T	125483150	NA,T	NA,A	NA,1	NA,-inf	NA,inf	NA,0.36835	0.000154518	0.000154518
2	chr8:125745339:C:T	125745339	NA,T	NA,C	NA,1	NA,inf	NA,inf	NA,0.471748	0.000154401	0.000154401
2	chr8:125854834:T:C	125854834	NA,C	NA,T	NA,1	NA,inf	NA,inf	NA,0.447156	0.000154315	0.000154315
2	chr8:125500947:A:T	125500947	NA,T	NA,A	NA,1	NA,-inf	NA,inf	NA,0.440451	0.000154235	0.000154235
2	chr8:125316453:C:T	125316453	NA,T	NA,C	NA,1	NA,-inf	NA,inf	NA,0.327093	0.000154201	0.000154201
2	chr8:125608328:G:A	125608328	NA,A	NA,G	NA,1	NA,-inf	NA,inf	NA,0.410222	0.000153978	0.000153978
2	chr8:125920023:C:T	125920023	NA,T	NA,C	NA,1	NA,-inf	NA,inf	NA,0.407899	0.000153941	0.000153941
2	chr8:125548693:C:T	125548693	NA,T	NA,C	NA,1	NA,inf	NA,inf	NA,0.424433	0.00015376	0.00015376
2	chr8:125004377:C:T	125004377	NA,T	NA,C	NA,1	NA,inf	NA,inf	NA,0.422561	0.000153726	0.000153726
2	chr8:125701756:C:T	125701756	NA,T	NA,C	NA,1	NA,-inf	NA,inf	NA,0.407979	0.000153657	0.000153657
2	chr8:125743894:A:G	125743894	NA,G	NA,A	NA,1	NA,-inf	NA,inf	NA,0.4103	0.000153636	0.000153636
2	chr8:125746071:T:G	125746071	NA,G	NA,T	NA,1	NA,-inf	NA,inf	NA,0.410181	0.000153615	0.000153615
2	chr8:125591635:C:T	125591635	NA,T	NA,C	NA,1	NA,-inf	NA,inf	NA,0.360474	0.000153597	0.000153597
2	chr8:125005381:CTGAAATAGT:C	125005381	NA,C	NA,CTGAAATAGT	NA,1	NA,inf	NA,inf	NA,0.42192	0.000153597	0.000153597
2	chr8:125752519:C:G	125752519	NA,G	NA,C	NA,1	NA,-inf	NA,inf	NA,0.404562	0.000153554	0.000153554
2	chr8:125026357:T:C	125026357	NA,C	NA,T	NA,1	NA,inf	NA,inf	NA,0.453889	0.000153495	0.000153495
2	chr8:125384742:G:A	125384742	NA,A	NA,G	NA,1	NA,inf	NA,inf	NA,0.459219	0.000153274	0.000153274
2	chr8:125338134:T:G	125338134	NA,G	NA,T	NA,1	NA,-inf	NA,inf	NA,0.40404	0.000153176	0.000153176
2	chr8:125576677:G:A	125576677	NA,A	NA,G	NA,1	NA,inf	NA,inf	NA,0.405112	0.00015317	0.00015317
2	chr8:125475207:G:T	125475207	NA,T	NA,G	NA,1	NA,-inf	NA,inf	NA,0.418049	0.000152808	0.000152808
2	chr8:125000034:T:C	125000034	NA,C	NA,T	NA,1	NA,inf	NA,inf	NA,0.480465	0.000152699	0.000152699
2	chr8:125498807:GA:G	125498807	NA,G	NA,GA	NA,1	NA,-inf	NA,inf	NA,0.432522	0.000152698	0.000152698
2	chr8:125421083:T:C	125421083	NA,C	NA,T	NA,1	NA,-inf	NA,inf	NA,0.439108	0.000152696	0.000152696
2	chr8:125114521:C:T	125114521	NA,T	NA,C	NA,1	NA,-inf	NA,inf	NA,0.399762	0.000152592	0.000152592
2	chr8:125326818:T:C	125326818	NA,C	NA,T	NA,1	NA,-inf	NA,inf	NA,0.338316	0.000152519	0.000152519
2	chr8:125872475:T:C	125872475	NA,C	NA,T	NA,1	NA,-inf	NA,inf	NA,0.371613	0.000152513	0.000152513
2	chr8:125117366:C:T	125117366	NA,T	NA,C	NA,1	NA,inf	NA,inf	NA,0.423886	0.00015225	0.00015225
2	chr8:125970117:CTG:C	125970117	NA,C	NA,CTG	NA,1	NA,inf	NA,inf	NA,0.428957	0.000152113	0.000152113
2	chr8:125336990:G:C	125336990	C,C	G,G	1,1	-inf,-inf	inf,inf	1.92859,0.187516	0.000151819	0.000151819
2	chr8:125582188:G:C	125582188	NA,C	NA,G	NA,1	NA,-inf	NA,inf	NA,0.38661	0.000151688	0.000151688
2	chr8:125745634:G:C	125745634	NA,C	NA,G	NA,1	NA,inf	NA,inf	NA,0.468891	0.00015158	0.00015158
2	chr8:125742448:T:C	125742448	NA,C	NA,T	NA,1	NA,inf	NA,inf	NA,0.468891	0.00015158	0.00015158
2	chr8:125744227:A:G	125744227	NA,G	NA,A	NA,1	NA,inf	NA,inf	NA,0.468891	0.00015158	0.00015158
2	chr8:125743204:C:T	125743204	NA,T	NA,C	NA,1	NA,inf	NA,inf	NA,0.468891	0.00015158	0.00015158
2	chr8:125744644:A:C	125744644	NA,C	NA,A	NA,1	NA,inf	NA,inf	NA,0.468891	0.00015158	0.00015158
2	chr8:125742591:T:C	125742591	NA,C	NA,T	NA,1	NA,inf	NA,inf	NA,0.468891	0.00015158	0.00015158
2	chr8:125745902:A:G	125745902	NA,G	NA,A	NA,1	NA,inf	NA,inf	NA,0.468891	0.00015158	0.00015158
2	chr8:125743543:T:C	125743543	NA,C	NA,T	NA,1	NA,inf	NA,inf	NA,0.468891	0.00015158	0.00015158
2	chr8:125744848:A:G	125744848	NA,G	NA,A	NA,1	NA,inf	NA,inf	NA,0.468891	0.00015158	0.00015158
2	chr8:125745095:G:A	125745095	NA,A	NA,G	NA,1	NA,inf	NA,inf	NA,0.468891	0.00015158	0.00015158
2	chr8:125743192:T:C	125743192	NA,C	NA,T	NA,1	NA,inf	NA,inf	NA,0.468891	0.00015158	0.00015158
2	chr8:125000044:G:A	125000044	NA,A	NA,G	NA,1	NA,-inf	NA,inf	NA,0.396376	0.000151544	0.000151544
2	chr8:125395870:A:T	125395870	NA,T	NA,A	NA,1	NA,inf	NA,inf	NA,0.396984	0.000151352	0.000151352
2	chr8:125741912:C:T	125741912	NA,T	NA,C	NA,1	NA,inf	NA,inf	NA,0.467647	0.000151341	0.000151341
2	chr8:125400717:T:G	125400717	G,G	T,T	1,1	inf,inf	inf,inf	0.858213,1.48811	0.000151222	0.000151222
2	chr8:125743356:T:C	125743356	NA,C	NA,T	NA,1	NA,inf	NA,inf	NA,0.466246	0.000151084	0.000151084
2	chr8:125013081:T:A	125013081	A,NA	T,NA	1,NA	inf,NA	inf,NA	0.976727,NA	0.000151012	0.000151012
2	chr8:125742875:A:G	125742875	NA,G	NA,A	NA,1	NA,inf	NA,inf	NA,0.464341	0.000150959	0.000150959
2	chr8:125420452:T:G	125420452	NA,G	NA,T	NA,1	NA,-inf	NA,inf	NA,0.430091	0.000150879	0.000150879
2	chr8:125745650:A:G	125745650	NA,G	NA,A	NA,1	NA,inf	NA,inf	NA,0.464943	0.000150862	0.000150862
2	chr8:125593369:T:A	125593369	A,NA	T,NA	1,NA	-inf,NA	inf,NA	1.47671,NA	0.000150843	0.000150843
2	chr8:125746101:T:C	125746101	NA,C	NA,T	NA,1	NA,inf	NA,inf	NA,0.464591	0.000150782	0.000150782
2	chr8:125970335:T:A	125970335	NA,A	NA,T	NA,1	NA,inf	NA,inf	NA,0.440525	0.000150729	0.000150729
2	chr8:125700139:A:G	125700139	NA,G	NA,A	NA,1	NA,inf	NA,inf	NA,0.439982	0.000150718	0.000150718
2	chr8:125330232:G:A	125330232	A,A	G,G	1,1	-inf,-inf	inf,inf	1.91332,0.230222	0.000150621	0.000150621
2	chr8:125257337:T:C	125257337	NA,C	NA,T	NA,1	NA,inf	NA,inf	NA,0.415501	0.000150573	0.000150573
2	chr8:125708736:T:C	125708736	NA,C	NA,T	NA,1	NA,-inf	NA,inf	NA,0.395273	0.000150545	0.000150545
2	chr8:125746347:C:G	125746347	NA,G	NA,C	NA,1	NA,inf	NA,inf	NA,0.461766	0.000150466	0.000150466
2	chr8:125211366:T:G	125211366	NA,G	NA,T	NA,1	NA,-inf	NA,inf	NA,0.389028	0.000150458	0.000150458
2	chr8:125242784:C:T	125242784	NA,T	NA,C	NA,1	NA,inf	NA,inf	NA,0.426304	0.000150383	0.000150383
2	chr8:125353954:C:T	125353954	NA,T	NA,C	NA,1	NA,inf	NA,inf	NA,0.422914	0.000150283	0.000150283
2	chr8:125665282:T:C	125665282	NA,C	NA,T	NA,1	NA,inf	NA,inf	NA,0.423477	0.000150153	0.000150153
2	chr8:125701687:C:T	125701687	NA,T	NA,C	NA,1	NA,-inf	NA,inf	NA,0.39028	0.000150133	0.000150133
2	chr8:125246252:C:T	125246252	NA,T	NA,C	NA,1	NA,inf	NA,inf	NA,0.424744	0.000149995	0.000149995
2	chr8:125848256:A:G	125848256	NA,G	NA,A	NA,1	NA,-inf	NA,inf	NA,0.380737	0.000149578	0.000149578
2	chr8:125303827:A:G	125303827	NA,G	NA,A	NA,1	NA,-inf	NA,inf	NA,0.392614	0.000149075	0.000149075
2	chr8:125380966:C:A	125380966	NA,A	NA,C	NA,1	NA,inf	NA,inf	NA,0.398299	0.000148988	0.000148988
2	chr8:125705622:C:T	125705622	NA,T	NA,C	NA,1	NA,inf	NA,inf	NA,0.446914	0.000148874	0.000148874
2	chr8:125658891:C:T	125658891	NA,T	NA,C	NA,1	NA,-inf	NA,inf	NA,0.389994	0.00014873	0.00014873
2	chr8:125750019:A:G	125750019	NA,G	NA,A	NA,1	NA,inf	NA,inf	NA,0.448476	0.000148707	0.000148707
2	chr8:125511670:G:C	125511670	NA,C	NA,G	NA,1	NA,inf	NA,inf	NA,0.447037	0.000148703	0.000148703
2	chr8:125760624:G:A	125760624	NA,A	NA,G	NA,1	NA,-inf	NA,inf	NA,0.341104	0.000148675	0.000148675
2	chr8:125472430:G:C	125472430	NA,C	NA,G	NA,1	NA,inf	NA,inf	NA,0.466009	0.000148642	0.000148642
2	chr8:125195623:A:G	125195623	NA,G	NA,A	NA,1	NA,-inf	NA,inf	NA,0.393633	0.000148616	0.000148616
2	chr8:125466516:A:G	125466516	G,G	A,A	1,1	-inf,-inf	inf,inf	4.33658,2.06513	0.000148579	0.000148582
2	chr8:125532328:A:G	125532328	NA,G	NA,A	NA,1	NA,inf	NA,inf	NA,0.552698	0.000148574	0.000148574
2	chr8:125142589:A:G	125142589	NA,G	NA,A	NA,1	NA,inf	NA,inf	NA,0.410353	0.000148566	0.000148566
2	chr8:125515839:G:A	125515839	NA,A	NA,G	NA,1	NA,inf	NA,inf	NA,0.451405	0.000148536	0.000148536
2	chr8:125824023:C:T	125824023	NA,T	NA,C	NA,1	NA,inf	NA,inf	NA,0.418572	0.000148496	0.000148496
2	chr8:125853629:G:T	125853629	T,T	G,G	1,1	inf,-inf	inf,inf	0.299426,1.49131	0.000148408	0.000148408
2	chr8:125776910:C:T	125776910	NA,T	NA,C	NA,1	NA,inf	NA,inf	NA,0.407374	0.000147853	0.000147853
2	chr8:125356290:C:T	125356290	NA,T	NA,C	NA,1	NA,-inf	NA,inf	NA,0.381441	0.000147832	0.000147832
2	chr8:125596005:T:C	125596005	NA,C	NA,T	NA,1	NA,-inf	NA,inf	NA,0.351224	0.00014751	0.00014751
2	chr8:125964009:G:A	125964009	NA,A	NA,G	NA,1	NA,inf	NA,inf	NA,0.407456	0.000147405	0.000147405
2	chr8:125693897:G:C	125693897	NA,C	NA,G	NA,1	NA,inf	NA,inf	NA,0.424524	0.0001473	0.0001473
2	chr8:125975403:C:T	125975403	NA,T	NA,C	NA,1	NA,inf	NA,inf	NA,0.412039	0.000147207	0.000147207
2	chr8:125242959:A:G	125242959	NA,G	NA,A	NA,1	NA,inf	NA,inf	NA,0.395657	0.000147172	0.000147172
2	chr8:125913266:A:G	125913266	NA,G	NA,A	NA,1	NA,inf	NA,inf	NA,0.401539	0.00014699	0.00014699
2	chr8:125737024:T:C	125737024	NA,C	NA,T	NA,1	NA,-inf	NA,inf	NA,0.326909	0.000146893	0.000146893
2	chr8:125315303:A:G	125315303	G,G	A,A	1,1	-inf,-inf	inf,inf	1.90558,0.146385	0.0001468	0.0001468
2	chr8:125532344:G:T	125532344	NA,T	NA,G	NA,1	NA,-inf	NA,inf	NA,0.336609	0.000146777	0.000146777
2	chr8:125264548:C:T	125264548	NA,T	NA,C	NA,1	NA,-inf	NA,inf	NA,0.370058	0.000146695	0.000146695
2	chr8:125269156:C:T	125269156	NA,T	NA,C	NA,1	NA,-inf	NA,inf	NA,0.369943	0.000146679	0.000146679
2	chr8:125754588:A:G	125754588	NA,G	NA,A	NA,1	NA,-inf	NA,inf	NA,0.332774	0.000146658	0.000146658
2	chr8:125509601:A:G	125509601	NA,G	NA,A	NA,1	NA,-inf	NA,inf	NA,0.400737	0.000146657	0.000146657
2	chr8:125523162:G:A	125523162	NA,A	NA,G	NA,1	NA,-inf	NA,inf	NA,0.377584	0.000146647	0.000146647
2	chr8:124998085:A:AG	124998085	NA,AG	NA,A	NA,1	NA,inf	NA,inf	NA,0.397239	0.000146412	0.000146412
2	chr8:125175980:CCTAA:C	125175980	NA,C	NA,CCTAA	NA,1	NA,-inf	NA,inf	NA,0.365251	0.000146387	0.000146387
2	chr8:125534711:G:C	125534711	NA,C	NA,G	NA,1	NA,-inf	NA,inf	NA,0.360265	0.000146383	0.000146383
2	chr8:125264807:C:T	125264807	NA,T	NA,C	NA,1	NA,-inf	NA,inf	NA,0.368262	0.000146363	0.000146363
2	chr8:125309103:T:A	125309103	NA,A	NA,T	NA,1	NA,-inf	NA,inf	NA,0.377737	0.000146309	0.000146309
2	chr8:125573480:T:C	125573480	NA,C	NA,T	NA,1	NA,inf	NA,inf	NA,0.419871	0.000146174	0.000146174
2	chr8:125029556:C:G	125029556	G,NA	C,NA	1,NA	-inf,NA	inf,NA	0.659867,NA	0.000146153	0.000146153
2	chr8:125404678:G:A	125404678	A,A	G,G	1,1	inf,inf	inf,inf	1.00814,1.33814	0.000146008	0.000146008
2	chr8:125846274:A:G	125846274	NA,G	NA,A	NA,1	NA,-inf	NA,inf	NA,0.360105	0.00014564	0.00014564
2	chr8:125489969:T:C	125489969	NA,C	NA,T	NA,1	NA,-inf	NA,inf	NA,0.33818	0.000145621	0.000145621
2	chr8:125107327:C:T	125107327	NA,T	NA,C	NA,1	NA,inf	NA,inf	NA,0.405519	0.000145476	0.000145476
2	chr8:125746596:T:C	125746596	NA,C	NA,T	NA,1	NA,inf	NA,inf	NA,0.434749	0.000145448	0.000145448
2	chr8:125750503:A:G	125750503	NA,G	NA,A	NA,1	NA,inf	NA,inf	NA,0.428499	0.000145343	0.000145343
2	chr8:125509501:T:C	125509501	NA,C	NA,T	NA,1	NA,-inf	NA,inf	NA,0.320995	0.000145245	0.000145245
2	chr8:124997589:G:A	124997589	NA,A	NA,G	NA,1	NA,inf	NA,inf	NA,0.437427	0.000145124	0.000145124
2	chr8:125671408:T:C	125671408	NA,C	NA,T	NA,1	NA,-inf	NA,inf	NA,0.361969	0.000145069	0.000145069
2	chr8:125718001:TA:T	125718001	NA,T	NA,TA	NA,1	NA,inf	NA,inf	NA,0.409284	0.000145057	0.000145057
2	chr8:125856496:C:T	125856496	NA,T	NA,C	NA,1	NA,inf	NA,inf	NA,0.396617	0.000144995	0.000144995
2	chr8:125718000:T:A	125718000	NA,A	NA,T	NA,1	NA,inf	NA,inf	NA,0.408278	0.000144879	0.000144879
2	chr8:125410326:C:T	125410326	NA,T	NA,C	NA,1	NA,-inf	NA,inf	NA,0.319918	0.00014485	0.00014485
2	chr8:125603857:G:A	125603857	NA,A	NA,G	NA,1	NA,-inf	NA,inf	NA,0.346869	0.000144841	0.000144841
2	chr8:125835163:T:C	125835163	NA,C	NA,T	NA,1	NA,inf	NA,inf	NA,0.387845	0.00014478	0.00014478
2	chr8:125707810:T:C	125707810	NA,C	NA,T	NA,1	NA,inf	NA,inf	NA,0.380326	0.000144738	0.000144738
2	chr8:125019863:AAAAAC:A	125019863	NA,A	NA,AAAAAC	NA,1	NA,inf	NA,inf	NA,0.43435	0.000144709	0.000144709
2	chr8:125520240:G:A	125520240	NA,A	NA,G	NA,1	NA,-inf	NA,inf	NA,0.364707	0.000144675	0.000144675
2	chr8:125901651:A:G	125901651	NA,G	NA,A	NA,1	NA,-inf	NA,inf	NA,0.340483	0.000144577	0.000144577
2	chr8:125137221:CT:C	125137221	NA,C	NA,CT	NA,1	NA,inf	NA,inf	NA,0.385758	0.000144487	0.000144487
2	chr8:125903335:T:C	125903335	NA,C	NA,T	NA,1	NA,-inf	NA,inf	NA,0.359427	0.000144415	0.000144415
2	chr8:125182215:T:G	125182215	NA,G	NA,T	NA,1	NA,inf	NA,inf	NA,0.384927	0.00014434	0.00014434
2	chr8:125199864:G:A	125199864	NA,A	NA,G	NA,1	NA,inf	NA,inf	NA,0.384851	0.000144327	0.000144327
2	chr8:125002274:A:G	125002274	NA,G	NA,A	NA,1	NA,inf	NA,inf	NA,0.433683	0.000144315	0.000144315
2	chr8:125121524:CAGG:C	125121524	NA,C	NA,CAGG	NA,1	NA,inf	NA,inf	NA,0.384748	0.000144309	0.000144309
2	chr8:125158933:G:A	125158933	NA,A	NA,G	NA,1	NA,inf	NA,inf	NA,0.384457	0.000144259	0.000144259
2	chr8:125113714:A:G	125113714	NA,G	NA,A	NA,1	NA,inf	NA,inf	NA,0.384457	0.000144259	0.000144259
2	chr8:125124909:C:T	125124909	NA,T	NA,C	NA,1	NA,inf	NA,inf	NA,0.384457	0.000144259	0.000144259
2	chr8:125233083:C:T	125233083	NA,T	NA,C	NA,1	NA,inf	NA,inf	NA,0.384457	0.000144259	0.000144259
2	chr8:125200101:C:T	125200101	NA,T	NA,C	NA,1	NA,inf	NA,inf	NA,0.384457	0.000144259	0.000144259
2	chr8:125219954:C:T	125219954	NA,T	NA,C	NA,1	NA,inf	NA,inf	NA,0.384457	0.000144259	0.000144259
2	chr8:125231651:G:A	125231651	NA,A	NA,G	NA,1	NA,inf	NA,inf	NA,0.384457	0.000144259	0.000144259
2	chr8:125157417:G:T	125157417	NA,T	NA,G	NA,1	NA,inf	NA,inf	NA,0.384457	0.000144259	0.000144259
2	chr8:125114062:A:C	125114062	NA,C	NA,A	NA,1	NA,inf	NA,inf	NA,0.384457	0.000144259	0.000144259
2	chr8:125202985:G:A	125202985	NA,A	NA,G	NA,1	NA,inf	NA,inf	NA,0.384457	0.000144259	0.000144259
2	chr8:125141462:T:C	125141462	NA,C	NA,T	NA,1	NA,inf	NA,inf	NA,0.384457	0.000144259	0.000144259
2	chr8:125122437:A:G	125122437	NA,G	NA,A	NA,1	NA,inf	NA,inf	NA,0.384457	0.000144259	0.000144259
2	chr8:125127977:C:T	125127977	NA,T	NA,C	NA,1	NA,inf	NA,inf	NA,0.384296	0.00014423	0.00014423
2	chr8:125696983:C:T	125696983	NA,T	NA,C	NA,1	NA,-inf	NA,inf	NA,0.352882	0.000144197	0.000144197
2	chr8:125133537:C:T	125133537	NA,T	NA,C	NA,1	NA,inf	NA,inf	NA,0.384055	0.000144186	0.000144186
2	chr8:125902391:G:A	125902391	NA,A	NA,G	NA,1	NA,-inf	NA,inf	NA,0.344482	0.000144185	0.000144185
2	chr8:125203334:C:G	125203334	NA,G	NA,C	NA,1	NA,inf	NA,inf	NA,0.383903	0.00014416	0.00014416
2	chr8:125192650:T:G	125192650	NA,G	NA,T	NA,1	NA,inf	NA,inf	NA,0.383776	0.00014414	0.00014414
2	chr8:125771579:G:A	125771579	NA,A	NA,G	NA,1	NA,-inf	NA,inf	NA,0.301006	0.000144113	0.000144113
2	chr8:125113717:C:A	125113717	NA,A	NA,C	NA,1	NA,inf	NA,inf	NA,0.383436	0.00014408	0.00014408
2	chr8:125605675:C:T	125605675	NA,T	NA,C	NA,1	NA,-inf	NA,inf	NA,0.300652	0.00014402	0.00014402
2	chr8:125124834:G:A	125124834	NA,A	NA,G	NA,1	NA,inf	NA,inf	NA,0.38294	0.000143994	0.000143994
2	chr8:125213323:C:G	125213323	NA,G	NA,C	NA,1	NA,inf	NA,inf	NA,0.382928	0.000143988	0.000143988
2	chr8:125749946:C:T	125749946	NA,T	NA,C	NA,1	NA,inf	NA,inf	NA,0.421383	0.000143946	0.000143946
2	chr8:125448591:C:A	125448591	NA,A	NA,C	NA,1	NA,inf	NA,inf	NA,0.442869	0.00014389	0.00014389
2	chr8:125849155:C:T	125849155	T,NA	C,NA	1,NA	inf,NA	inf,NA	0.973117,NA	0.000143883	0.000143883
2	chr8:125128612:C:G	125128612	NA,G	NA,C	NA,1	NA,inf	NA,inf	NA,0.403621	0.000143874	0.000143874
2	chr8:125151327:C:T	125151327	NA,T	NA,C	NA,1	NA,inf	NA,inf	NA,0.382118	0.000143844	0.000143844
2	chr8:125647712:G:C	125647712	C,NA	G,NA	1,NA	-inf,NA	inf,NA	0.880372,NA	0.000143631	0.000143631
2	chr8:125108242:C:T	125108242	NA,T	NA,C	NA,1	NA,inf	NA,inf	NA,0.380956	0.000143631	0.000143631
2	chr8:125608943:C:T	125608943	NA,T	NA,C	NA,1	NA,-inf	NA,inf	NA,0.335757	0.000143559	0.000143559
2	chr8:125284700:A:AC	125284700	NA,AC	NA,A	NA,1	NA,-inf	NA,inf	NA,0.352361	0.000143536	0.000143536
2	chr8:125739510:G:A	125739510	NA,A	NA,G	NA,1	NA,inf	NA,inf	NA,0.422054	0.000143505	0.000143505
2	chr8:125148320:A:G	125148320	NA,G	NA,A	NA,1	NA,inf	NA,inf	NA,0.380016	0.000143476	0.000143476
2	chr8:125200368:A:G	125200368	NA,G	NA,A	NA,1	NA,inf	NA,inf	NA,0.379859	0.000143439	0.000143439
2	chr8:125518797:G:A	125518797	NA,A	NA,G	NA,1	NA,-inf	NA,inf	NA,0.243612	0.00014342	0.00014342
2	chr8:125491690:G:A	125491690	NA,A	NA,G	NA,1	NA,inf	NA,inf	NA,0.516602	0.000143339	0.000143339
2	chr8:125101961:G:A	125101961	NA,A	NA,G	NA,1	NA,inf	NA,inf	NA,0.378506	0.000143204	0.000143204
2	chr8:125268353:G:A	125268353	A,A	G,G	1,1	-inf,inf	inf,inf	1.46317,0.347531	0.000143194	0.000143194
2	chr8:125589542:C:T	125589542	NA,T	NA,C	NA,1	NA,inf	NA,inf	NA,0.411526	0.000143167	0.000143167
2	chr8:125502428:C:T	125502428	NA,T	NA,C	NA,1	NA,-inf	NA,inf	NA,0.304328	0.000143096	0.000143096
2	chr8:125578327:C:T	125578327	NA,T	NA,C	NA,1	NA,-inf	NA,inf	NA,0.329132	0.000143036	0.000143036
2	chr8:125627259:T:A	125627259	NA,A	NA,T	NA,1	NA,inf	NA,inf	NA,0.430384	0.00014302	0.00014302
2	chr8:125480843:G:A	125480843	A,A	G,G	1,1	-inf,-inf	inf,inf	5.74452,1.28634	0.000143005	0.000143019
2	chr8:125816323:C:T	125816323	NA,T	NA,C	NA,1	NA,inf	NA,inf	NA,0.396612	0.000142973	0.000142973
2	chr8:125522700:C:T	125522700	NA,T	NA,C	NA,1	NA,inf	NA,inf	NA,0.344323	0.000142719	0.000142719
2	chr8:125431767:A:G	125431767	NA,G	NA,A	NA,1	NA,inf	NA,inf	NA,0.388068	0.000142553	0.000142553
2	chr8:125135656:T:A	125135656	NA,A	NA,T	NA,1	NA,-inf	NA,inf	NA,0.294075	0.000142476	0.000142476
2	chr8:125745888:T:C	125745888	NA,C	NA,T	NA,1	NA,inf	NA,inf	NA,0.405936	0.000142452	0.000142452
2	chr8:125303591:A:G	125303591	NA,G	NA,A	NA,1	NA,-inf	NA,inf	NA,0.356055	0.000142445	0.000142445
2	chr8:125451458:G:A	125451458	A,A	G,G	1,1	-inf,-inf	inf,inf	6.26254,0.794354	0.000142421	0.000142442
2	chr8:125509698:TA:T	125509698	NA,T	NA,TA	NA,1	NA,-inf	NA,inf	NA,0.305835	0.000142352	0.000142352
2	chr8:125278865:T:G	125278865	NA,G	NA,T	NA,1	NA,-inf	NA,inf	NA,0.365561	0.000142273	0.000142273
2	chr8:125578285:G:A	125578285	NA,A	NA,G	NA,1	NA,-inf	NA,inf	NA,0.324897	0.000142268	0.000142268
2	chr8:125233131:A:G	125233131	NA,G	NA,A	NA,1	NA,inf	NA,inf	NA,0.371943	0.000142081	0.000142081
2	chr8:125681170:G:A	125681170	NA,A	NA,G	NA,1	NA,inf	NA,inf	NA,0.340214	0.000142069	0.000142069
2	chr8:125165994:T:C	125165994	NA,C	NA,T	NA,1	NA,inf	NA,inf	NA,0.371113	0.000141937	0.000141937
2	chr8:125854671:G:T	125854671	NA,T	NA,G	NA,1	NA,-inf	NA,inf	NA,0.32831	0.000141925	0.000141925
2	chr8:125964925:AAATAAAT:A	125964925	NA,A	NA,AAATAAAT	NA,1	NA,inf	NA,inf	NA,0.387781	0.000141887	0.000141887
2	chr8:125520605:T:A	125520605	NA,A	NA,T	NA,1	NA,-inf	NA,inf	NA,0.23948	0.000141875	0.000141875
2	chr8:125983812:T:C	125983812	NA,C	NA,T	NA,1	NA,inf	NA,inf	NA,0.379583	0.000141845	0.000141845
2	chr8:125983518:C:T	125983518	NA,T	NA,C	NA,1	NA,inf	NA,inf	NA,0.379132	0.000141769	0.000141769
2	chr8:125984751:C:A	125984751	NA,A	NA,C	NA,1	NA,inf	NA,inf	NA,0.379092	0.000141763	0.000141763
2	chr8:125983330:C:T	125983330	NA,T	NA,C	NA,1	NA,inf	NA,inf	NA,0.379092	0.000141763	0.000141763
2	chr8:125982910:T:A	125982910	NA,A	NA,T	NA,1	NA,inf	NA,inf	NA,0.379092	0.000141763	0.000141763
2	chr8:125569851:G:A	125569851	NA,A	NA,G	NA,1	NA,inf	NA,inf	NA,0.374152	0.000141476	0.000141476
2	chr8:125842092:A:G	125842092	G,NA	A,NA	1,NA	-inf,NA	inf,NA	0.969777,NA	0.000141404	0.000141404
2	chr8:125984033:G:C	125984033	NA,C	NA,G	NA,1	NA,inf	NA,inf	NA,0.376915	0.000141393	0.000141393
2	chr8:125820406:G:A	125820406	NA,A	NA,G	NA,1	NA,-inf	NA,inf	NA,0.336457	0.000141377	0.000141377
2	chr8:125930276:A:G	125930276	NA,G	NA,A	NA,1	NA,-inf	NA,inf	NA,0.33811	0.000141352	0.000141352
2	chr8:125691139:C:G	125691139	NA,G	NA,C	NA,1	NA,-inf	NA,inf	NA,0.339571	0.000141257	0.000141257
2	chr8:125751924:A:G	125751924	NA,G	NA,A	NA,1	NA,-inf	NA,inf	NA,0.338171	0.000141165	0.000141165
2	chr8:125984276:A:G	125984276	NA,G	NA,A	NA,1	NA,inf	NA,inf	NA,0.374828	0.000141035	0.000141035
2	chr8:125517860:A:C	125517860	NA,C	NA,A	NA,1	NA,-inf	NA,inf	NA,0.363789	0.000140998	0.000140998
2	chr8:125836115:C:A	125836115	NA,A	NA,C	NA,1	NA,-inf	NA,inf	NA,0.315314	0.00014095	0.00014095
2	chr8:125944189:T:A	125944189	NA,A	NA,T	NA,1	NA,-inf	NA,inf	NA,0.328733	0.000140921	0.000140921
2	chr8:125447748:G:A	125447748	A,A	G,G	1,1	-inf,-inf	inf,inf	5.83486,0.853861	0.000140918	0.000140931
2	chr8:125043261:G:A	125043261	NA,A	NA,G	NA,1	NA,inf	NA,inf	NA,0.392705	0.000140885	0.000140885
2	chr8:125691150:C:T	125691150	NA,T	NA,C	NA,1	NA,-inf	NA,inf	NA,0.337457	0.000140884	0.000140884
2	chr8:125167389:C:T	125167389	NA,T	NA,C	NA,1	NA,inf	NA,inf	NA,0.365263	0.000140866	0.000140866
2	chr8:125245898:C:T	125245898	T,T	C,C	1,1	inf,-inf	inf,inf	1.10463,0.75906	0.000140703	0.000140703
2	chr8:125071175:A:G	125071175	NA,G	NA,A	NA,1	NA,-inf	NA,inf	NA,0.288018	0.000140451	0.000140451
2	chr8:125694036:A:G	125694036	G,NA	A,NA	1,NA	-inf,NA	inf,NA	0.720008,NA	0.000140406	0.000140406
2	chr8:125498229:T:C	125498229	NA,C	NA,T	NA,1	NA,-inf	NA,inf	NA,0.346462	0.000140309	0.000140309
2	chr8:125245261:C:T	125245261	NA,T	NA,C	NA,1	NA,inf	NA,inf	NA,0.359691	0.000140181	0.000140181
2	chr8:125975446:A:G	125975446	NA,G	NA,A	NA,1	NA,inf	NA,inf	NA,0.383039	0.000140179	0.000140179
2	chr8:125625420:T:C	125625420	C,C	T,T	1,1	inf,inf	inf,inf	0.87817,0.258116	0.000140109	0.000140109
2	chr8:125055108:C:T	125055108	NA,T	NA,C	NA,1	NA,inf	NA,inf	NA,0.388127	0.000140061	0.000140061
2	chr8:125486409:A:G	125486409	NA,G	NA,A	NA,1	NA,inf	NA,inf	NA,0.414863	0.000140049	0.000140049
2	chr8:125693325:C:T	125693325	NA,T	NA,C	NA,1	NA,-inf	NA,inf	NA,0.310979	0.00013989	0.00013989
2	chr8:125332922:T:C	125332922	NA,C	NA,T	NA,1	NA,inf	NA,inf	NA,0.382292	0.000139871	0.000139871
2	chr8:125625426:GT:G	125625426	G,G	GT,GT	1,1	inf,inf	inf,inf	0.867091,0.28246	0.000139859	0.000139859
2	chr8:125213240:G:A	125213240	NA,A	NA,G	NA,1	NA,inf	NA,inf	NA,0.357989	0.000139808	0.000139808
2	chr8:125303527:G:A	125303527	NA,A	NA,G	NA,1	NA,-inf	NA,inf	NA,0.340697	0.000139808	0.000139808
2	chr8:125868613:C:T	125868613	NA,T	NA,C	NA,1	NA,inf	NA,inf	NA,0.417804	0.000139762	0.000139762
2	chr8:125317488:C:T	125317488	T,T	C,C	1,1	-inf,-inf	inf,inf	1.87709,0.197019	0.000139735	0.000139735
2	chr8:125455870:C:T	125455870	NA,T	NA,C	NA,1	NA,-inf	NA,inf	NA,0.341526	0.000139509	0.000139509
2	chr8:125477039:G:A	125477039	NA,A	NA,G	NA,1	NA,-inf	NA,inf	NA,0.343091	0.000139367	0.000139367
2	chr8:125689005:A:T	125689005	NA,T	NA,A	NA,1	NA,inf	NA,inf	NA,0.376213	0.000139321	0.000139321
2	chr8:125748131:A:T	125748131	NA,T	NA,A	NA,1	NA,inf	NA,inf	NA,0.397844	0.000139293	0.000139293
2	chr8:125473820:C:T	125473820	NA,T	NA,C	NA,1	NA,inf	NA,inf	NA,0.416093	0.000139231	0.000139231
2	chr8:125389306:G:A	125389306	A,NA	G,NA	1,NA	inf,NA	inf,NA	0.927251,NA	0.000139186	0.000139186
2	chr8:125853934:G:A	125853934	NA,A	NA,G	NA,1	NA,-inf	NA,inf	NA,0.315177	0.000138993	0.000138993
2	chr8:125749825:T:C	125749825	NA,C	NA,T	NA,1	NA,inf	NA,inf	NA,0.390976	0.000138939	0.000138939
2	chr8:125750147:G:A	125750147	NA,A	NA,G	NA,1	NA,inf	NA,inf	NA,0.389712	0.00013887	0.00013887
2	chr8:125189815:A:G	125189815	NA,G	NA,A	NA,1	NA,-inf	NA,inf	NA,0.340561	0.000138776	0.000138776
2	chr8:125621641:G:A	125621641	NA,A	NA,G	NA,1	NA,inf	NA,inf	NA,0.382829	0.000138774	0.000138774
2	chr8:125844039:G:A	125844039	NA,A	NA,G	NA,1	NA,-inf	NA,inf	NA,0.323654	0.000138603	0.000138603
2	chr8:125634920:T:C	125634920	NA,C	NA,T	NA,1	NA,inf	NA,inf	NA,0.388093	0.000138537	0.000138537
2	chr8:125372765:G:A	125372765	NA,A	NA,G	NA,1	NA,-inf	NA,inf	NA,0.355964	0.00013852	0.00013852
2	chr8:125495035:G:T	125495035	NA,T	NA,G	NA,1	NA,inf	NA,inf	NA,0.400932	0.000138127	0.000138127
2	chr8:125407691:G:T	125407691	NA,T	NA,G	NA,1	NA,-inf	NA,inf	NA,0.334718	0.000138116	0.000138116
2	chr8:125618072:T:C	125618072	NA,C	NA,T	NA,1	NA,-inf	NA,inf	NA,0.306459	0.000138032	0.000138032
2	chr8:125278170:T:C	125278170	NA,C	NA,T	NA,1	NA,-inf	NA,inf	NA,0.339805	0.000137952	0.000137952
2	chr8:125021696:C:T	125021696	NA,T	NA,C	NA,1	NA,-inf	NA,inf	NA,0.312522	0.000137912	0.000137912
2	chr8:125622871:G:A	125622871	NA,A	NA,G	NA,1	NA,inf	NA,inf	NA,0.412587	0.000137802	0.000137802
2	chr8:125172769:A:G	125172769	G,NA	A,NA	1,NA	inf,NA	inf,NA	0.703095,NA	0.000137753	0.000137753
2	chr8:125658722:C:T	125658722	NA,T	NA,C	NA,1	NA,inf	NA,inf	NA,0.379755	0.000137703	0.000137703
2	chr8:125981706:C:T	125981706	NA,T	NA,C	NA,1	NA,-inf	NA,inf	NA,0.315907	0.00013767	0.000137671
2	chr8:125979269:C:T	125979269	NA,T	NA,C	NA,1	NA,inf	NA,inf	NA,0.362117	0.000137637	0.000137637
2	chr8:125746532:C:T	125746532	NA,T	NA,C	NA,1	NA,-inf	NA,inf	NA,0.276659	0.000137535	0.000137535
2	chr8:125758520:GA:G	125758520	NA,G	NA,GA	NA,1	NA,-inf	NA,inf	NA,0.316415	0.000137521	0.000137521
2	chr8:125459528:T:C	125459528	NA,C	NA,T	NA,1	NA,inf	NA,inf	NA,0.458046	0.000137442	0.000137442
2	chr8:125158708:ACTTC:A	125158708	NA,A	NA,ACTTC	NA,1	NA,-inf	NA,inf	NA,0.26264	0.000137323	0.000137323
```
