## Supplementary material for "Characterization of shared and ancestry-specific signals driving complex traits using multi-ancestry fine-mapping": susiex_nc2.cs80.snp

```
BP	SNP	PIP(CS1)	LogBF(CS1,Pop1)	LogBF(CS1,Pop2)	PIP(CS2)	LogBF(CS2,Pop1)	LogBF(CS2,Pop2)
124978929	chr8:124978929:G:A	5.06455e-13	-4.92761e-10	-1.29104	0.000109722	-4.92761e-10	-1.28425
124978987	chr8:124978987:G:A	9.40747e-13	-4.92761e-10	-0.671803	0.000191527	-4.92761e-10	-0.72717
124979041	chr8:124979041:G:A	7.17245e-12	-4.92761e-10	1.35953	0.00164498	-4.92761e-10	1.42329
124979171	chr8:124979171:G:C	5.08644e-13	-4.92761e-10	-1.28673	0.00010842	-4.92761e-10	-1.29619
124979284	chr8:124979284:G:A	1.53933e-13	-1.63036	-0.851597	2.83452e-05	-1.7509	-0.886844
124979325	chr8:124979325:G:A	1.62747e-13	-1.60529	-0.820992	2.98106e-05	-1.7295	-0.857838
124979491	chr8:124979491:TA:T	1.61903e-13	-1.66891	-0.762567	3.00186e-05	-1.77906	-0.801323
124979575	chr8:124979575:T:C	1.55117e-13	-1.61753	-0.85677	2.85105e-05	-1.73979	-0.892139
124979578	chr8:124979578:C:T	9.71325e-14	-1.9876	-0.954799	2.0603e-05	-2.01457	-0.942193
124979581	chr8:124979581:G:GT	5.16993e-13	-4.92761e-10	-1.27045	0.000112104	-4.92761e-10	-1.26278
124979624	chr8:124979624:T:G	1.54714e-13	-1.63143	-0.845471	2.84836e-05	-1.752	-0.880868
124979630	chr8:124979630:T:C	1.79484e-13	-1.51362	-0.814766	3.26672e-05	-1.64925	-0.846573
124979686	chr8:124979686:C:T	1.60498e-13	-1.58564	-0.854555	2.93538e-05	-1.71306	-0.88972
124979847	chr8:124979847:A:T	5.17754e-13	-4.92761e-10	-1.26898	0.00011136	-4.92761e-10	-1.26943
124980122	chr8:124980122:G:A	1.46276e-13	-1.64582	-0.887155	2.70463e-05	-1.76378	-0.920866
124980472	chr8:124980472:C:A	1.53234e-13	-1.63269	-0.853823	2.82138e-05	-1.75341	-0.888981
124980484	chr8:124980484:T:C	1.5326e-13	-1.63189	-0.854456	2.82308e-05	-1.7522	-0.889589
124981053	chr8:124981053:C:T	5.33645e-13	-4.92761e-10	-1.23875	0.000113605	-4.92761e-10	-1.24947
124981054	chr8:124981054:G:A	4.62403e-13	-1.51566	0.133619	8.31818e-05	-1.6174	0.0562347
124981071	chr8:124981071:TA:T	5.08755e-12	-4.92761e-10	1.01607	0.00107037	-4.92761e-10	0.993564
124981077	chr8:124981077:A:T	1.91549e-13	-1.61134	-0.651989	3.50161e-05	-1.73409	-0.692305
124981162	chr8:124981162:G:A	5.21154e-13	-4.92761e-10	-1.26243	0.000111095	-4.92761e-10	-1.27182
124981328	chr8:124981328:A:G	4.31284e-13	-1.50319	0.0514769	7.78264e-05	-1.60614	-0.0215773
124981531	chr8:124981531:G:C	3.99673e-13	-1.5277	-0.000132557	7.24309e-05	-1.62805	-0.0715122
124981568	chr8:124981568:C:G	4.33886e-13	-1.50244	0.0567485	7.82652e-05	-1.60552	-0.0165798
124981651	chr8:124981651:T:C	1.54874e-13	-1.63027	-0.845593	2.84998e-05	-1.75122	-0.881079
124981825	chr8:124981825:ATCACT:A	1.49372e-13	-1.62914	-0.882899	2.7533e-05	-1.74999	-0.916823
124982636	chr8:124982636:ATAAAAT:A	2.78505e-12	-4.92761e-10	0.413545	0.000522275	-4.92761e-10	0.275994
124983031	chr8:124983031:A:T	1.53016e-13	-1.63206	-0.85588	2.81875e-05	-1.75237	-0.890956
124983311	chr8:124983311:A:G	1.54037e-13	-1.62865	-0.852635	2.83408e-05	-1.74995	-0.887946
124983765	chr8:124983765:C:T	1.56616e-13	-1.61306	-0.851615	2.87524e-05	-1.7366	-0.886877
124983943	chr8:124983943:A:G	6.27462e-13	-4.92761e-10	-1.07679	0.000129621	-4.92761e-10	-1.11758
124984248	chr8:124984248:A:C	1.56959e-13	-1.60183	-0.860664	2.8769e-05	-1.72732	-0.895583
124984272	chr8:124984272:AAG:A	5.359e-13	-1.87762	0.643091	0.000121841	-1.90988	0.730401
124984300	chr8:124984300:G:A	4.02558e-13	-1.4986	-0.0220394	7.26994e-05	-1.60263	-0.0932343
124984345	chr8:124984345:G:A	5.20746e-13	-4.92761e-10	-1.26321	0.000111018	-4.92761e-10	-1.27251
124984583	chr8:124984583:T:C	1.54414e-13	-1.61471	-0.864131	2.83698e-05	-1.73796	-0.898913
124984982	chr8:124984982:G:C	7.64468e-13	-0.879297	-5.85511e-10	0.000123893	-1.16278	-5.85511e-10
124984995	chr8:124984995:T:C	1.58225e-13	-1.64934	-0.80512	2.91777e-05	-1.76664	-0.84215
124985103	chr8:124985103:A:G	1.59277e-13	-1.62855	-0.819276	2.9283e-05	-1.74953	-0.85566
124985311	chr8:124985311:C:G	1.59928e-13	-1.63863	-0.80512	2.9438e-05	-1.75776	-0.84215
124985771	chr8:124985771:C:T	4.0809e-13	-1.50699	-5.85511e-10	0.000117046	-1.21963	-5.85511e-10
124985773	chr8:124985773:A:C	1.60628e-13	-1.64394	-0.795438	2.95766e-05	-1.76226	-0.832958
124985803	chr8:124985803:T:C	1.61295e-13	-1.63367	-0.801572	2.96645e-05	-1.75349	-0.838753
124986316	chr8:124986316:A:G	1.59673e-13	-1.63307	-0.812276	2.93563e-05	-1.75361	-0.849079
124986690	chr8:124986690:C:T	5.0265e-13	-4.92761e-10	-1.29858	0.000107873	-4.92761e-10	-1.30125
124986691	chr8:124986691:C:T	1.64174e-13	-1.6433	-0.774251	3.02042e-05	-1.76173	-0.812483
124986768	chr8:124986768:G:T	1.65206e-13	-1.61558	-0.795704	3.02775e-05	-1.73873	-0.833061
124986912	chr8:124986912:T:C	1.64409e-13	-1.61621	-0.799912	3.01368e-05	-1.73925	-0.837203
124987360	chr8:124987360:G:A	1.63716e-13	-1.62908	-0.791267	3.00695e-05	-1.74987	-0.828819
124987522	chr8:124987522:A:G	1.67869e-13	-1.59862	-0.796666	3.06622e-05	-1.72513	-0.83404
124987780	chr8:124987780:T:A	1.6426e-13	-1.6341	-0.782931	3.01853e-05	-1.75405	-0.820794
124988522	chr8:124988522:T:C	1.52189e-13	-1.6977	-0.795656	2.83018e-05	-1.80623	-0.833043
124988595	chr8:124988595:G:A	1.62908e-13	-1.62554	-0.799748	2.99127e-05	-1.74693	-0.836982
124988688	chr8:124988688:T:C	1.55576e-13	-1.66622	-0.80512	2.87638e-05	-1.78093	-0.84215
124988785	chr8:124988785:A:G	2.36021e-13	-1.24224	-0.812319	3.96128e-05	-1.45383	-0.849216
124989004	chr8:124989004:A:G	5.12396e-13	-4.92761e-10	-1.27938	0.000109837	-4.92761e-10	-1.2832
124989661	chr8:124989661:G:C	5.35621e-13	-1.87462	0.639574	0.000121748	-1.90698	0.726731
124989805	chr8:124989805:T:A	1.61037e-13	-1.6286	-0.808246	2.95924e-05	-1.74952	-0.845157
124990055	chr8:124990055:A:G	1.60561e-13	-1.63021	-0.809592	2.95226e-05	-1.75084	-0.846207
124990056	chr8:124990056:A:T	5.07432e-13	-4.92761e-10	-1.28911	0.00010793	-4.92761e-10	-1.30071
124990330	chr8:124990330:T:C	1.64021e-13	-1.63976	-0.778719	3.01782e-05	-1.75832	-0.816759
124990361	chr8:124990361:C:T	1.62814e-13	-1.64336	-0.782506	2.99822e-05	-1.76121	-0.820384
124990549	chr8:124990549:T:G	1.58169e-13	-1.64367	-0.811141	2.9159e-05	-1.76149	-0.847942
124990807	chr8:124990807:G:A	1.59006e-13	-1.64442	-0.80512	2.93111e-05	-1.76208	-0.84215
124990980	chr8:124990980:T:G	1.4968e-13	-1.63422	-0.875757	2.76189e-05	-1.75369	-0.910005
124990992	chr8:124990992:T:C	1.47632e-13	-1.65086	-0.872896	2.73159e-05	-1.76743	-0.907297
124991077	chr8:124991077:T:C	1.59829e-13	-1.63685	-0.807524	2.9426e-05	-1.75586	-0.844463
124991446	chr8:124991446:A:G	9.76704e-12	-4.92761e-10	1.66829	0.00238178	-4.92761e-10	1.7934
124992167	chr8:124992167:G:T	1.58388e-13	-1.64754	-0.805882	2.92113e-05	-1.76476	-0.842884
124992169	chr8:124992169:G:T	1.58855e-13	-1.6446	-0.805882	2.92821e-05	-1.76234	-0.842884
124992183	chr8:124992183:A:G	1.62594e-13	-1.62747	-0.799753	2.98733e-05	-1.74812	-0.837109
124992715	chr8:124992715:G:A	1.58917e-13	-1.65034	-0.799756	2.93306e-05	-1.76661	-0.836955
124992763	chr8:124992763:T:C	1.59491e-13	-1.64137	-0.80512	2.9385e-05	-1.75957	-0.84215
124992818	chr8:124992818:T:C	1.55977e-13	-1.63943	-0.829334	2.87534e-05	-1.75797	-0.865477
124993407	chr8:124993407:A:C	1.59138e-13	-1.64041	-0.808296	2.93091e-05	-1.75876	-0.845537
124993707	chr8:124993707:C:T	6.09841e-13	-4.92761e-10	-1.10528	0.000133547	-4.92761e-10	-1.08774
124994282	chr8:124994282:TAAAG:T	4.36986e-13	-1.54978	0.1112	7.90573e-05	-1.64859	0.0365606
124994304	chr8:124994304:A:G	9.00869e-13	-0.715117	-5.85511e-10	0.000160422	-0.904391	-5.85511e-10
124994839	chr8:124994839:G:A	3.7802e-12	-4.92761e-10	0.719054	0.000800029	-4.92761e-10	0.702449
124995458	chr8:124995458:G:A	5.61075e-13	-4.92761e-10	-1.18862	0.00012009	-4.92761e-10	-1.19396
124995532	chr8:124995532:C:G	5.01497e-13	-4.92761e-10	-1.30088	0.000107738	-4.92761e-10	-1.30249
124995572	chr8:124995572:C:T	1.40522e-12	-2.01305	1.74252	0.000358677	-1.97645	1.87668
124996097	chr8:124996097:A:G	9.64487e-14	-1.98989	-0.959571	2.04585e-05	-2.01488	-0.948918
124996469	chr8:124996469:T:C	9.28783e-14	-2.01198	-0.975207	1.83534e-05	-1.9471	-1.12529
124996548	chr8:124996548:C:T	5.88835e-13	-4.92761e-10	-1.14033	0.000128678	-4.92761e-10	-1.12488
124996643	chr8:124996643:T:C	6.07793e-13	-4.92761e-10	-1.10864	0.000127085	-4.92761e-10	-1.13734
124997589	chr8:124997589:G:A	6.99578e-13	-4.92761e-10	-0.968	0.000145124	-4.92761e-10	-1.00461
124998085	chr8:124998085:A:AG	6.71182e-13	-4.92761e-10	-1.00944	0.000146412	-4.92761e-10	-0.995773
124998427	chr8:124998427:G:A	5.14605e-13	-4.92761e-10	-1.27508	0.000109776	-4.92761e-10	-1.28376
124998563	chr8:124998563:G:C	1.10035e-13	-1.8899	-0.927782	2.58696e-05	-1.89188	-0.837253
124998600	chr8:124998600:A:G	3.85181e-12	-4.92761e-10	0.737821	0.000917541	-4.92761e-10	0.839499
124998603	chr8:124998603:C:T	5.14605e-13	-4.92761e-10	-1.27508	0.000109776	-4.92761e-10	-1.28376
124998699	chr8:124998699:C:G	6.11526e-13	-4.92761e-10	-1.10252	0.000127791	-4.92761e-10	-1.1318
124998826	chr8:124998826:G:T	1.12766e-12	-4.92761e-10	-0.490579	0.000223681	-4.92761e-10	-0.571976
124998985	chr8:124998985:T:G	6.49007e-13	-4.92761e-10	-1.04303	0.000134833	-4.92761e-10	-1.07816
124999073	chr8:124999073:A:G	1.05098e-12	-4.92761e-10	-0.561	0.000206314	-4.92761e-10	-0.6528
124999288	chr8:124999288:T:G	7.13623e-12	-4.92761e-10	1.35446	0.00162338	-4.92761e-10	1.41007
124999714	chr8:124999714:G:T	1.02824e-12	-4.92761e-10	-0.582872	0.000201976	-4.92761e-10	-0.674052
124999799	chr8:124999799:G:A	5.02197e-13	-4.92761e-10	-1.29949	0.00010774	-4.92761e-10	-1.30248
125000034	chr8:125000034:T:C	6.72206e-13	-4.92761e-10	-1.00791	0.000152699	-4.92761e-10	-0.953733
125000044	chr8:125000044:G:A	6.87067e-13	-4.92761e-10	-0.986045	0.000151544	-4.92761e-10	-0.961322
125000298	chr8:125000298:C:CA	5.7805e-13	-4.92761e-10	-1.15882	0.000124193	-4.92761e-10	-1.16036
125000536	chr8:125000536:C:T	2.12976e-12	0.145287	-5.85511e-10	0.000336129	-0.164705	-5.85511e-10
125000892	chr8:125000892:A:G	7.85131e-14	-1.9176	-1.23761	1.53617e-05	-1.98928	-1.26104
125001053	chr8:125001053:C:T	7.81407e-14	-1.92762	-1.23234	1.53575e-05	-1.99368	-1.25692
125001061	chr8:125001061:G:A	2.2782e-13	-1.98937	-0.100548	4.0655e-05	-1.99044	-0.286642
125001476	chr8:125001476:GTGTGTGTGTGTGTA:G	5.0771e-13	-4.92761e-10	-1.28857	0.000109816	-4.92761e-10	-1.2834
125001794	chr8:125001794:CTTGA:C	6.90517e-14	-2.00153	-1.2821	1.44249e-05	-2.0149	-1.29834
125002274	chr8:125002274:A:G	6.38328e-13	-4.92761e-10	-1.05962	0.000144315	-4.92761e-10	-1.0102
125002707	chr8:125002707:A:T	3.14224e-13	-1.76837	-5.85511e-10	7.49374e-05	-1.66555	-5.85511e-10
125002757	chr8:125002757:A:G	1.06146e-12	-4.92761e-10	-0.551074	0.000217652	-4.92761e-10	-0.5993
125002836	chr8:125002836:T:G	5.13742e-13	-4.92761e-10	-1.27676	0.000110088	-4.92761e-10	-1.28092
125003490	chr8:125003490:C:G	7.87225e-13	-4.92761e-10	-0.849964	0.000170613	-4.92761e-10	-0.842804
125003777	chr8:125003777:A:G	5.19327e-13	-4.92761e-10	-1.26594	0.000110802	-4.92761e-10	-1.27446
125003934	chr8:125003934:C:T	7.21184e-14	-1.99801	-1.24216	1.47913e-05	-2.01493	-1.27323
125004160	chr8:125004160:C:T	7.19308e-14	-2.00231	-1.24047	1.48105e-05	-2.01481	-1.27205
125004325	chr8:125004325:G:A	1.46361e-13	-2.01067	-0.521731	3.31663e-05	-1.98337	-0.497291
125004377	chr8:125004377:C:T	7.12495e-13	-4.92761e-10	-0.949704	0.000153726	-4.92761e-10	-0.947025
125004727	chr8:125004727:T:C	2.23592e-13	-1.96601	-0.142641	4.5566e-05	-1.95482	-0.208216
125004807	chr8:125004807:C:T	8.97491e-13	-4.92761e-10	-0.718874	0.000177243	-4.92761e-10	-0.804677
125005114	chr8:125005114:A:G	5.35013e-13	-4.92761e-10	-1.23619	0.000116341	-4.92761e-10	-1.22567
125005330	chr8:125005330:T:C	6.72218e-14	-2.01381	-1.29667	1.47619e-05	-1.98822	-1.30192
125005370	chr8:125005370:AT:A	1.43122e-13	-1.98506	-0.569713	2.92976e-05	-1.97692	-0.627772
125005381	chr8:125005381:CTGAAATAGT:C	7.11903e-13	-4.92761e-10	-0.950535	0.000153597	-4.92761e-10	-0.947866
125006043	chr8:125006043:C:T	1.97127e-13	-1.77149	-0.463144	3.19629e-05	-1.72854	-0.789082
125006229	chr8:125006229:T:G	2.37796e-12	-4.92761e-10	0.255521	0.000505047	-4.92761e-10	0.242453
125006419	chr8:125006419:A:G	1.12743e-13	-1.99699	-0.796377	2.31879e-05	-1.98786	-0.850713
125006825	chr8:125006825:C:T	7.21559e-14	-1.94491	-1.29474	1.45638e-05	-2.0024	-1.30126
125006829	chr8:125006829:C:T	5.18573e-13	-4.92761e-10	-1.2674	0.000109723	-4.92761e-10	-1.28424
125006910	chr8:125006910:G:A	1.21123e-12	-4.92761e-10	-0.419088	0.000284271	-4.92761e-10	-0.332271
125006994	chr8:125006994:T:C	6.93958e-14	-2.00123	-1.27742	1.47152e-05	-2.00535	-1.28797
125007041	chr8:125007041:A:AAT	6.18223e-13	-4.92761e-10	-1.09163	0.00013509	-4.92761e-10	-1.07625
125007513	chr8:125007513:TC:T	6.21328e-13	-4.92761e-10	-1.08662	0.000127954	-4.92761e-10	-1.13052
125007684	chr8:125007684:T:C	1.89687e-13	-1.9252	-0.347907	3.86562e-05	-1.94227	-0.385222
125008101	chr8:125008101:T:C	4.99525e-13	-1.30482	-5.85511e-10	8.80727e-05	-1.50404	-5.85511e-10
125008199	chr8:125008199:C:G	6.0672e-13	-1.87133	0.760919	0.000122549	-1.80714	0.633453
125008922	chr8:125008922:A:G	7.01491e-14	-1.97065	-1.2972	1.44844e-05	-2.00648	-1.30264
125009172	chr8:125009172:A:T	3.1108e-13	-1.77843	-5.85511e-10	5.92851e-05	-1.89984	-5.85511e-10
125009734	chr8:125009734:A:G	1.91421e-13	-1.87559	-0.388411	3.87792e-05	-1.89672	-0.427593
125010243	chr8:125010243:G:A	9.66947e-14	-1.858	-1.08892	2.59525e-05	-1.71003	-1.0159
125010456	chr8:125010456:T:C	1.51458e-12	-4.92761e-10	-0.195583	0.000367633	-4.92761e-10	-0.0751137
125010719	chr8:125010719:C:G	1.98612e-13	-1.8632	-0.363925	4.02501e-05	-1.88497	-0.402119
125010882	chr8:125010882:A:G	2.065e-13	-1.89255	-0.29563	4.18619e-05	-1.91182	-0.336002
125010923	chr8:125010923:G:GCTT	2.0683e-13	-1.89641	-0.290171	4.19277e-05	-1.91537	-0.330877
125011062	chr8:125011062:G:T	5.23906e-13	-4.92761e-10	-1.25716	0.000117467	-4.92761e-10	-1.21604
125011660	chr8:125011660:A:G	5.18467e-13	-4.92761e-10	-1.2676	0.000110595	-4.92761e-10	-1.27632
125011792	chr8:125011792:G:A	2.44697e-13	-1.81834	-0.20012	4.85126e-05	-1.84133	-0.259049
125011810	chr8:125011810:C:G	6.43013e-13	-1.40157	0.349259	0.000113017	-1.41541	0.160749
125011901	chr8:125011901:T:G	7.19177e-14	-1.97011	-1.27284	1.52835e-05	-2.00789	-1.24754
125012072	chr8:125012072:C:G	6.16327e-13	-1.48046	0.385765	0.000107961	-1.4947	0.19427
125012156	chr8:125012156:C:G	2.19339e-13	-1.80907	-0.318789	4.71881e-05	-1.72723	-0.400824
125012224	chr8:125012224:A:G	1.39491e-13	-1.99748	-0.582996	3.01932e-05	-2.01446	-0.560121
125012268	chr8:125012268:T:C	2.35339e-12	-4.92761e-10	0.245135	0.000500226	-4.92761e-10	0.232862
125012620	chr8:125012620:T:C	7.54217e-14	-1.96024	-1.23515	1.58133e-05	-2.00052	-1.22082
125012940	chr8:125012940:T:C	2.32168e-13	-1.8921	-0.178917	4.88458e-05	-1.82578	-0.267748
125013081	chr8:125013081:T:A	8.82456e-13	-0.735769	-5.85511e-10	0.000151012	-0.964837	-5.85511e-10
125013216	chr8:125013216:C:A	7.3844e-14	-1.93492	-1.2816	1.48503e-05	-1.98832	-1.29586
125013287	chr8:125013287:T:C	2.0006e-13	-1.83697	-0.382893	4.29273e-05	-1.76036	-0.462332
125013518	chr8:125013518:A:G	2.04285e-13	-1.83357	-0.365391	4.38007e-05	-1.75668	-0.445871
125013634	chr8:125013634:T:C	5.65749e-13	-1.52272	0.342389	9.94811e-05	-1.53612	0.153886
125014007	chr8:125014007:A:G	1.33502e-13	-1.861	-0.763364	2.7735e-05	-1.88545	-0.774054
125014074	chr8:125014074:A:G	5.45781e-13	-1.50168	0.285424	9.62761e-05	-1.51543	0.100454
125014460	chr8:125014460:G:C	8.57567e-14	-1.99604	-1.07092	1.83739e-05	-2.01431	-1.05696
125014509	chr8:125014509:GA:G	5.55272e-13	-4.92761e-10	-1.19902	0.000117358	-4.92761e-10	-1.21697
125014784	chr8:125014784:G:T	5.23451e-13	-4.92761e-10	-1.25803	0.000111527	-4.92761e-10	-1.26793
125015129	chr8:125015129:G:A	2.15764e-13	-1.88676	-0.257532	4.3021e-05	-1.90529	-0.315222
125015278	chr8:125015278:T:G	5.66582e-13	-1.51781	0.338955	9.9663e-05	-1.53088	0.150477
125015291	chr8:125015291:GGTGAA:G	5.96176e-13	-4.92761e-10	-1.12794	0.000132548	-4.92761e-10	-1.09526
125015356	chr8:125015356:C:T	7.61427e-13	-1.96049	1.07721	0.000103676	-1.99227	0.65134
125015582	chr8:125015582:G:A	2.25161e-13	-1.87609	-0.22557	4.48299e-05	-1.89535	-0.283974
125015631	chr8:125015631:A:G	6.08699e-13	-1.51553	0.408376	0.00010647	-1.52992	0.215584
125015923	chr8:125015923:CCT:C	7.47551e-14	-1.94137	-1.26289	1.49818e-05	-1.99191	-1.28345
125015976	chr8:125015976:GCT:G	5.62504e-13	-1.50161	0.315526	9.89768e-05	-1.51555	0.128238
125016098	chr8:125016098:A:G	1.58562e-13	-1.99017	-0.46216	3.41646e-05	-2.01261	-0.438396
125016121	chr8:125016121:T:C	5.91957e-13	-1.53281	0.397766	0.00010369	-1.54601	0.205218
125016208	chr8:125016208:T:TTCTC	5.81208e-13	-1.5302	0.376834	0.000102082	-1.54256	0.186137
125016512	chr8:125016512:G:A	5.45837e-13	-4.92761e-10	-1.21616	0.000124057	-4.92761e-10	-1.16146
125016660	chr8:125016660:C:G	7.3838e-14	-1.94192	-1.27468	1.48522e-05	-1.99235	-1.29171
125016743	chr8:125016743:T:C	5.84682e-13	-1.50779	0.360385	0.000102576	-1.52194	0.170347
125018341	chr8:125018341:A:C	5.05212e-13	-4.92761e-10	-1.2935	0.000108196	-4.92761e-10	-1.29826
125018478	chr8:125018478:G:T	1.40137e-13	-1.99179	-0.584064	3.02009e-05	-2.01317	-0.561154
125018482	chr8:125018482:T:C	7.03303e-14	-1.96864	-1.29664	1.46616e-05	-2.00461	-1.29235
125018567	chr8:125018567:T:C	9.57393e-14	-1.9413	-1.01555	1.69647e-05	-1.9853	-1.16577
125018617	chr8:125018617:T:C	5.29399e-13	-4.92761e-10	-1.24673	0.000115126	-4.92761e-10	-1.23617
125018777	chr8:125018777:C:T	5.73759e-13	-4.92761e-10	-1.16627	0.000125276	-4.92761e-10	-1.15168
125018826	chr8:125018826:T:C	1.9583e-12	-4.92761e-10	0.0613561	0.000484533	-4.92761e-10	0.200987
125019107	chr8:125019107:G:C	5.29399e-13	-4.92761e-10	-1.24673	0.000115126	-4.92761e-10	-1.23617
125019229	chr8:125019229:C:G	6.97551e-13	-1.9595	0.988594	9.5749e-05	-1.99129	0.570817
125019404	chr8:125019404:G:C	7.1324e-14	-2.00438	-1.24687	1.52045e-05	-1.97595	-1.28466
125019863	chr8:125019863:AAAAAC:A	7.35027e-13	-4.92761e-10	-0.91857	0.000144709	-4.92761e-10	-1.00748
125019867	chr8:125019867:AC:A	2.63915e-13	-1.94285	-5.85511e-10	5.4714e-05	-1.98008	-5.85511e-10
125020258	chr8:125020258:A:T	1.04793e-13	-1.70111	-1.16538	2.21693e-05	-1.65863	-1.22486
125020398	chr8:125020398:T:C	5.28939e-13	-4.92761e-10	-1.2476	0.000115016	-4.92761e-10	-1.23713
125020440	chr8:125020440:G:A	1.85626e-13	-1.42099	-0.873754	3.35918e-05	-1.46445	-1.00347
125020854	chr8:125020854:T:C	1.38849e-13	-1.99721	-0.587875	3.00455e-05	-2.01444	-0.565045
125020909	chr8:125020909:A:G	5.29399e-13	-4.92761e-10	-1.24673	0.000115126	-4.92761e-10	-1.23617
125020953	chr8:125020953:T:C	7.65275e-14	-1.95571	-1.22511	1.60246e-05	-1.99817	-1.20991
125020995	chr8:125020995:A:G	4.88915e-12	-4.92761e-10	0.976297	0.00118483	-4.92761e-10	1.09516
125021052	chr8:125021052:AG:A	2.55247e-13	-1.97625	-5.85511e-10	5.34519e-05	-2.00342	-5.85511e-10
125021364	chr8:125021364:A:G	9.32828e-14	-1.95929	-1.02355	1.66821e-05	-1.9968	-1.17106
125021401	chr8:125021401:A:G	1.26528e-12	-0.375428	-5.85511e-10	0.000307341	-0.25424	-5.85511e-10
125021464	chr8:125021464:T:C	5.45137e-12	-4.92761e-10	1.08514	0.0013966	-4.92761e-10	1.25959
125021696	chr8:125021696:C:T	6.22384e-13	-4.92761e-10	-1.08492	0.000137912	-4.92761e-10	-1.05559
125022133	chr8:125022133:A:G	1.38569e-13	-1.99889	-0.588217	3.00273e-05	-2.01468	-0.565413
125022168	chr8:125022168:A:G	1.2392e-13	-1.66282	-1.03602	2.58135e-05	-1.60818	-1.12312
125022430	chr8:125022430:T:TTCC	8.91748e-14	-2.01496	-1.01292	1.7899e-05	-2.01495	-1.0825
125022669	chr8:125022669:G:A	1.19587e-13	-1.61723	-1.1172	2.2487e-05	-1.70094	-1.16832
125022858	chr8:125022858:T:C	1.96973e-13	-1.8144	-0.421013	3.45761e-05	-1.81263	-0.626404
125023052	chr8:125023052:A:C	5.31922e-13	-4.92761e-10	-1.24198	0.000114816	-4.92761e-10	-1.23887
125023104	chr8:125023104:T:TG	1.15519e-13	-1.69849	-1.07055	2.40036e-05	-1.65319	-1.15081
125023166	chr8:125023166:T:C	7.90464e-13	-4.92761e-10	-0.845857	0.000167314	-4.92761e-10	-0.862329
125023267	chr8:125023267:A:G	5.68108e-13	-4.92761e-10	-1.17617	0.000121665	-4.92761e-10	-1.18093
125023310	chr8:125023310:G:A	5.23899e-13	-4.92761e-10	-1.25718	0.000110099	-4.92761e-10	-1.28082
125023330	chr8:125023330:C:T	6.60615e-13	-4.92761e-10	-1.02531	0.000130429	-4.92761e-10	-1.11137
125023793	chr8:125023793:C:T	1.26838e-12	-4.92761e-10	-0.372978	0.000298856	-4.92761e-10	-0.282238
125023927	chr8:125023927:T:G	1.49211e-12	-4.92761e-10	-0.210532	0.00034978	-4.92761e-10	-0.124894
125023976	chr8:125023976:G:A	5.04777e-13	-4.92761e-10	-1.29436	0.000109655	-4.92761e-10	-1.28486
125024101	chr8:125024101:CAG:C	8.862e-14	-2.01252	-1.0216	1.77979e-05	-2.01325	-1.08987
125024791	chr8:125024791:A:G	7.91996e-14	-1.84473	-1.30178	1.98984e-05	-1.70048	-1.29108
125025076	chr8:125025076:A:G	1.65983e-13	-1.24055	-1.16604	4.27495e-05	-0.969647	-1.25719
125025383	chr8:125025383:T:G	2.51704e-13	-1.99022	-5.85511e-10	5.53907e-05	-1.96779	-5.85511e-10
125026210	chr8:125026210:G:A	1.69759e-13	-1.90336	-0.480742	3.51594e-05	-1.965	-0.457313
125026239	chr8:125026239:A:G	1.6108e-13	-1.88257	-0.554008	3.31127e-05	-1.95056	-0.531723
125026357	chr8:125026357:T:C	7.35206e-13	-4.92761e-10	-0.918326	0.000153495	-4.92761e-10	-0.948533
125026448	chr8:125026448:ATCTTTT:A	5.50348e-13	-4.92761e-10	-1.20793	0.000125391	-4.92761e-10	-1.15076
125027228	chr8:125027228:G:A	1.4362e-13	-2.00407	-0.547243	3.12509e-05	-2.01469	-0.525457
125027262	chr8:125027262:T:G	2.10062e-13	-1.91924	-0.251834	4.40211e-05	-1.97647	-0.221054
125027507	chr8:125027507:G:A	7.41587e-14	-1.95201	-1.26026	1.48919e-05	-1.99832	-1.28306
125027715	chr8:125027715:A:G	2.31355e-13	-1.90078	-0.173741	4.81979e-05	-1.96431	-0.142571
125028076	chr8:125028076:G:A	4.62575e-13	-0.397362	-0.984307	0.000109024	-0.156017	-1.13462
125028383	chr8:125028383:G:A	1.13015e-13	-1.49899	-1.29196	2.84953e-05	-1.33121	-1.30126
125028973	chr8:125028973:C:T	2.02834e-13	-1.94163	-0.264463	4.31481e-05	-1.99005	-0.227512
125029145	chr8:125029145:C:T	9.61961e-13	-4.92761e-10	-0.649504	0.000216553	-4.92761e-10	-0.604366
125029556	chr8:125029556:C:G	5.07609e-13	-1.28876	-5.85511e-10	0.000146153	-0.997547	-5.85511e-10
125029780	chr8:125029780:G:A	7.60049e-14	-1.9458	-1.24187	1.51442e-05	-1.99496	-1.26962
125029790	chr8:125029790:G:A	8.64518e-14	-2.01127	-1.04762	1.74433e-05	-2.01171	-1.11154
125029799	chr8:125029799:G:A	2.94734e-13	-1.66481	-0.167591	5.39781e-05	-1.67427	-0.319352
125030025	chr8:125030025:G:T	5.04102e-13	-4.92761e-10	-1.2957	0.000107968	-4.92761e-10	-1.30037
125030222	chr8:125030222:C:T	5.39997e-13	-4.92761e-10	-1.22691	0.000114443	-4.92761e-10	-1.24212
125030489	chr8:125030489:C:T	2.55127e-13	-1.97672	-5.85511e-10	5.34353e-05	-2.00373	-5.85511e-10
125030495	chr8:125030495:G:A	5.81443e-13	-4.92761e-10	-1.15296	0.000126367	-4.92761e-10	-1.14301
125030831	chr8:125030831:T:C	2.20929e-12	-4.92761e-10	0.181948	0.00052496	-4.92761e-10	0.281123
125030922	chr8:125030922:G:C	5.71939e-13	-4.92761e-10	-1.16944	0.000124232	-4.92761e-10	-1.16004
125031228	chr8:125031228:G:C	8.3849e-14	-2.01177	-1.07769	1.69878e-05	-2.01199	-1.13772
125031279	chr8:125031279:G:A	5.82081e-13	-4.92761e-10	-1.15187	0.000126502	-4.92761e-10	-1.14194
125031518	chr8:125031518:A:G	6.19066e-13	-4.92761e-10	-1.09027	0.000130513	-4.92761e-10	-1.11073
125031631	chr8:125031631:G:T	2.18794e-13	-1.66283	-0.467511	4.11405e-05	-1.66622	-0.598986
125032195	chr8:125032195:G:A	8.45004e-14	-1.77908	-1.30264	2.17838e-05	-1.60512	-1.29591
125032285	chr8:125032285:C:T	4.59643e-13	-0.237254	-1.15077	0.00011552	0.0136082	-1.24637
125032351	chr8:125032351:T:C	5.81443e-13	-4.92761e-10	-1.15296	0.000126367	-4.92761e-10	-1.14301
125033246	chr8:125033246:A:G	3.34464e-12	-4.92761e-10	0.596638	0.000738471	-4.92761e-10	0.622383
125033397	chr8:125033397:T:C	4.39254e-13	-1.63519	0.20179	6.59284e-05	-1.81125	0.0176161
125034341	chr8:125034341:A:G	1.50154e-13	-1.90103	-0.605782	3.10426e-05	-1.96266	-0.584175
125034484	chr8:125034484:C:T	3.70597e-12	-4.92761e-10	0.699224	0.000819024	-4.92761e-10	0.725914
125034805	chr8:125034805:A:T	1.32554e-13	-1.57807	-1.05342	4.13606e-05	-1.34375	-0.916119
125034853	chr8:125034853:C:A	2.37616e-12	-4.92761e-10	0.254762	0.000619384	-4.92761e-10	0.446527
125035181	chr8:125035181:T:C	5.05417e-13	-4.92761e-10	-1.29309	0.000108133	-4.92761e-10	-1.29884
125035622	chr8:125035622:G:A	1.25402e-13	-1.98606	-0.700893	3.10633e-05	-2.01111	-0.535064
125035767	chr8:125035767:AACAT:A	5.5787e-13	-4.92761e-10	-1.19435	0.000115288	-4.92761e-10	-1.23476
125036044	chr8:125036044:T:G	1.22643e-13	-1.64248	-1.06672	3.76392e-05	-1.42673	-0.927418
125036432	chr8:125036432:T:G	2.69269e-13	-1.61078	-0.311987	4.94641e-05	-1.6266	-0.454356
125036433	chr8:125036433:T:A	2.70263e-13	-1.60709	-0.311987	4.96463e-05	-1.62292	-0.454356
125036460	chr8:125036460:T:C	2.42899e-13	-1.67917	-0.346659	4.51208e-05	-1.6868	-0.486055
125036874	chr8:125036874:G:A	5.30074e-13	-4.92761e-10	-1.24546	0.000110745	-4.92761e-10	-1.27497
125036949	chr8:125036949:A:G	2.71096e-13	-1.60727	-0.308731	4.97721e-05	-1.62351	-0.451229
125037143	chr8:125037143:T:C	2.63286e-13	-1.94524	-5.85511e-10	5.40805e-05	-1.99172	-5.85511e-10
125037201	chr8:125037201:T:C	1.51655e-13	-1.2296	-1.26727	4.12543e-05	-0.960737	-1.30171
125037385	chr8:125037385:C:T	5.83675e-13	-4.92761e-10	-1.14913	0.000126848	-4.92761e-10	-1.13921
125037575	chr8:125037575:T:C	3.35613e-12	-4.92761e-10	0.600067	0.000740998	-4.92761e-10	0.625799
125037892	chr8:125037892:G:A	5.81443e-13	-4.92761e-10	-1.15296	0.000126367	-4.92761e-10	-1.14301
125038044	chr8:125038044:C:T	6.07395e-13	-4.92761e-10	-1.1093	0.000133176	-4.92761e-10	-1.09052
125038320	chr8:125038320:A:T	5.81443e-13	-4.92761e-10	-1.15296	0.000126367	-4.92761e-10	-1.14301
125038321	chr8:125038321:C:A	5.81443e-13	-4.92761e-10	-1.15296	0.000126367	-4.92761e-10	-1.14301
125038438	chr8:125038438:AAG:A	4.3091e-12	-4.92761e-10	0.850007	0.00104548	-4.92761e-10	0.970032
125038637	chr8:125038637:C:T	9.94062e-14	-1.69474	-1.22452	1.95931e-05	-1.8551	-1.15193
125039258	chr8:125039258:A:C	1.86588e-13	-1.3292	-0.960367	4.40938e-05	-1.07951	-1.11637
125039498	chr8:125039498:C:T	7.94567e-13	-4.92761e-10	-0.84068	0.000171797	-4.92761e-10	-0.835886
125039544	chr8:125039544:A:C	1.89879e-13	-1.25988	-1.01221	3.96944e-05	-1.29971	-1.00128
125039739	chr8:125039739:C:T	5.82642e-13	-4.92761e-10	-1.1509	0.000126659	-4.92761e-10	-1.1407
125040108	chr8:125040108:T:C	1.48533e-13	-1.32853	-1.18914	3.91107e-05	-1.04827	-1.26753
125040176	chr8:125040176:G:A	4.30078e-12	-4.92761e-10	0.848074	0.00104345	-4.92761e-10	0.968091
125040246	chr8:125040246:T:C	7.21973e-14	-1.99308	-1.24599	1.48166e-05	-2.01389	-1.27256
125040558	chr8:125040558:A:G	8.2436e-14	-1.82517	-1.28129	2.3022e-05	-1.62486	-1.22089
125040812	chr8:125040812:T:C	8.47383e-13	-0.776325	-5.85511e-10	0.000204723	-0.660542	-5.85511e-10
125040867	chr8:125040867:C:T	5.27395e-13	-4.92761e-10	-1.25053	0.000118587	-4.92761e-10	-1.20656
125041202	chr8:125041202:A:G	5.59726e-13	-4.92761e-10	-1.19103	0.000115227	-4.92761e-10	-1.23529
125041320	chr8:125041320:T:C	9.85752e-14	-1.90594	-1.02171	2.13206e-05	-1.92282	-0.999704
125041529	chr8:125041529:T:C	9.0173e-13	-0.714162	-5.85511e-10	0.00021837	-0.596009	-5.85511e-10
125041558	chr8:125041558:T:C	5.81693e-13	-4.92761e-10	-1.15253	0.000126422	-4.92761e-10	-1.14257
125041616	chr8:125041616:A:G	7.37618e-14	-1.91845	-1.29919	1.88621e-05	-1.74721	-1.29783
125042108	chr8:125042108:G:A	3.74908e-13	-1.5918	-5.85511e-10	7.80251e-05	-1.62517	-5.85511e-10
125042115	chr8:125042115:A:G	8.10224e-14	-1.84365	-1.2801	2.2474e-05	-1.65103	-1.21881
125042495	chr8:125042495:T:G	6.11421e-13	-4.92761e-10	-1.10269	0.000128984	-4.92761e-10	-1.12251
125042757	chr8:125042757:A:G	4.91649e-13	-0.707273	-0.613439	9.98537e-05	-0.733152	-0.645341
125043261	chr8:125043261:G:A	6.93032e-13	-4.92761e-10	-0.977401	0.000140885	-4.92761e-10	-1.03425
125043355	chr8:125043355:G:GT	7.83697e-14	-1.86718	-1.28986	2.12949e-05	-1.68495	-1.23878
125043501	chr8:125043501:T:C	8.42618e-13	-4.92761e-10	-0.781964	0.000174069	-4.92761e-10	-0.822745
125043618	chr8:125043618:C:T	2.43962e-12	-4.92761e-10	0.281121	0.000620293	-4.92761e-10	0.447993
125043664	chr8:125043664:T:C	5.67896e-13	-4.92761e-10	-1.17654	0.000124247	-4.92761e-10	-1.15993
125045505	chr8:125045505:G:T	2.23492e-12	-4.92761e-10	0.193483	0.00056438	-4.92761e-10	0.353528
125045533	chr8:125045533:T:C	5.46133e-13	-4.92761e-10	-1.21561	0.000113389	-4.92761e-10	-1.25137
125046304	chr8:125046304:AG:A	5.03706e-13	-4.92761e-10	-1.29648	0.000110994	-4.92761e-10	-1.27272
125046478	chr8:125046478:T:C	1.59601e-13	-1.41095	-1.03485	3.33186e-05	-1.39748	-1.0786
125046740	chr8:125046740:CA:C	5.44843e-13	-4.92761e-10	-1.21798	0.000123696	-4.92761e-10	-1.16437
125047090	chr8:125047090:T:C	5.34936e-13	-4.92761e-10	-1.23633	0.000116436	-4.92761e-10	-1.22486
125047108	chr8:125047108:G:A	3.20495e-13	-1.74861	-5.85511e-10	6.03723e-05	-1.88167	-5.85511e-10
125047502	chr8:125047502:A:G	6.90038e-14	-1.98677	-1.29754	1.46869e-05	-2.01264	-1.2826
125047587	chr8:125047587:G:A	5.13053e-13	-4.92761e-10	-1.2781	0.000109477	-4.92761e-10	-1.28648
125047858	chr8:125047858:T:C	5.06604e-13	-4.92761e-10	-1.29075	0.000109806	-4.92761e-10	-1.28349
125047959	chr8:125047959:A:G	9.31986e-14	-1.94788	-1.03587	2.17687e-05	-1.77814	-1.12358
125048273	chr8:125048273:T:G	5.06859e-13	-4.92761e-10	-1.29024	0.000109875	-4.92761e-10	-1.28286
125048523	chr8:125048523:T:A	5.43477e-13	-4.92761e-10	-1.22049	0.000112678	-4.92761e-10	-1.25766
125048543	chr8:125048543:G:A	2.33667e-12	-4.92761e-10	0.238004	0.000591194	-4.92761e-10	0.399945
125048600	chr8:125048600:A:G	5.34751e-13	-4.92761e-10	-1.23668	0.000116393	-4.92761e-10	-1.22523
125049470	chr8:125049470:C:T	9.60205e-14	-1.95768	-0.996234	1.95824e-05	-1.96202	-1.04555
125049577	chr8:125049577:A:G	9.84045e-14	-1.95445	-0.974939	2.27806e-05	-1.78336	-1.07293
125049597	chr8:125049597:G:A	1.11121e-12	-4.92761e-10	-0.505275	0.000248184	-4.92761e-10	-0.468029
125049603	chr8:125049603:C:T	7.77431e-14	-1.89153	-1.27353	2.11667e-05	-1.72395	-1.20582
125050018	chr8:125050018:A:T	2.86492e-13	-1.86077	-5.85511e-10	6.08601e-05	-1.87362	-5.85511e-10
125050033	chr8:125050033:CTG:C	7.95745e-14	-1.86516	-1.27662	2.185e-05	-1.68551	-1.21249
125050116	chr8:125050116:G:T	9.0696e-14	-1.95226	-1.0587	2.1192e-05	-1.7863	-1.14228
125050336	chr8:125050336:T:C	7.97819e-14	-1.86066	-1.27852	2.19225e-05	-1.67873	-1.21595
125050663	chr8:125050663:C:T	2.33501e-12	-4.92761e-10	0.237294	0.000496334	-4.92761e-10	0.225051
125050736	chr8:125050736:T:C	5.0684e-13	-4.92761e-10	-1.29028	0.00010987	-4.92761e-10	-1.2829
125050968	chr8:125050968:C:T	7.76916e-14	-1.88846	-1.27727	2.10761e-05	-1.72051	-1.21355
125050978	chr8:125050978:G:C	5.40547e-13	-4.92761e-10	-1.2259	0.000122438	-4.92761e-10	-1.17459
125051029	chr8:125051029:C:A	7.93884e-14	-1.86569	-1.27843	2.17629e-05	-1.68625	-1.21575
125051404	chr8:125051404:A:C	7.94806e-14	-1.86885	-1.27411	2.18351e-05	-1.69097	-1.20772
125051764	chr8:125051764:G:A	7.9032e-14	-1.87051	-1.27812	2.16204e-05	-1.69344	-1.21512
125051827	chr8:125051827:C:T	1.37777e-12	-4.92761e-10	-0.290254	0.000283976	-4.92761e-10	-0.33331
125051890	chr8:125051890:A:G	5.93345e-13	-4.92761e-10	-1.1327	0.000118373	-4.92761e-10	-1.20835
125051891	chr8:125051891:A:T	1.4893e-12	-4.92761e-10	-0.212415	0.000362265	-4.92761e-10	-0.0898225
125051897	chr8:125051897:A:C	7.92204e-14	-1.86614	-1.2801	2.16789e-05	-1.68692	-1.21894
125051929	chr8:125051929:A:G	7.99664e-14	-1.86001	-1.27686	2.20072e-05	-1.67805	-1.21278
125052389	chr8:125052389:T:A	5.21963e-13	-4.92761e-10	-1.26088	0.000109606	-4.92761e-10	-1.28531
125052556	chr8:125052556:C:G	8.89499e-14	-1.73253	-1.29787	2.35594e-05	-1.54184	-1.28083
125052773	chr8:125052773:A:G	2.3241e-12	-4.92761e-10	0.232612	0.000587853	-4.92761e-10	0.394278
125052798	chr8:125052798:G:A	8.1516e-13	-4.92761e-10	-0.815093	0.000168492	-4.92761e-10	-0.855312
125052842	chr8:125052842:C:T	7.65007e-13	-4.92761e-10	-0.878592	0.000165915	-4.92761e-10	-0.870725
125053205	chr8:125053205:A:G	5.42916e-13	-4.92761e-10	-1.22152	0.000123135	-4.92761e-10	-1.16892
125053343	chr8:125053343:G:A	7.78817e-14	-1.8859	-1.27738	2.11542e-05	-1.71659	-1.21377
125053614	chr8:125053614:A:C	8.28304e-14	-1.857	-1.24469	2.34582e-05	-1.67	-1.15698
125053798	chr8:125053798:G:A	7.87617e-14	-1.87465	-1.2774	2.15168e-05	-1.69957	-1.2138
125053814	chr8:125053814:C:T	2.29761e-12	-4.92761e-10	0.221148	0.00058081	-4.92761e-10	0.382224
125053867	chr8:125053867:A:G	7.92344e-14	-1.8711	-1.27496	2.17299e-05	-1.69423	-1.20928
125053908	chr8:125053908:A:G	8.02665e-14	-1.85573	-1.2774	2.2128e-05	-1.67155	-1.2138
125054039	chr8:125054039:C:T	8.05394e-14	-1.8511	-1.27863	2.22601e-05	-1.66333	-1.21607
125054070	chr8:125054070:C:T	8.00928e-14	-1.86127	-1.27402	2.20866e-05	-1.67967	-1.20756
125054132	chr8:125054132:C:T	7.83044e-14	-1.87935	-1.27853	2.13559e-05	-1.70495	-1.21592
125054139	chr8:125054139:G:A	7.81519e-14	-1.88074	-1.27909	2.12887e-05	-1.70705	-1.21697
125054403	chr8:125054403:G:T	7.86684e-14	-1.87584	-1.2774	2.1515e-05	-1.69965	-1.2138
125054524	chr8:125054524:G:C	5.566e-13	-4.92761e-10	-1.19663	0.000117605	-4.92761e-10	-1.21486
125054605	chr8:125054605:G:A	6.65344e-13	-4.92761e-10	-1.01817	0.000126	-4.92761e-10	-1.14591
125054680	chr8:125054680:A:G	7.71457e-14	-1.8967	-1.27608	2.08989e-05	-1.73126	-1.21124
125054687	chr8:125054687:T:C	8.20849e-14	-1.88112	-1.22961	2.32057e-05	-1.70434	-1.13346
125054756	chr8:125054756:C:T	7.69545e-14	-1.89121	-1.28405	2.07664e-05	-1.7224	-1.22646
125055065	chr8:125055065:T:C	2.31976e-12	-4.92761e-10	0.23074	0.000586738	-4.92761e-10	0.39238
125055068	chr8:125055068:C:T	1.60992e-13	-1.85679	-0.58033	3.27653e-05	-1.93337	-0.559455
125055084	chr8:125055084:C:T	7.83953e-14	-1.88019	-1.27652	2.14069e-05	-1.70634	-1.21214
125055108	chr8:125055108:C:T	6.89193e-13	-4.92761e-10	-0.982955	0.000140061	-4.92761e-10	-1.04012
125055146	chr8:125055146:G:A	2.33746e-12	-4.92761e-10	0.238343	0.000591413	-4.92761e-10	0.400315
125055317	chr8:125055317:G:C	2.34584e-12	-4.92761e-10	0.241922	0.000593617	-4.92761e-10	0.404035
125055743	chr8:125055743:A:T	7.84851e-14	-1.88184	-1.27373	2.14677e-05	-1.70868	-1.20697
125055769	chr8:125055769:G:A	7.73593e-14	-1.89495	-1.27506	2.0989e-05	-1.72878	-1.20941
125055861	chr8:125055861:T:C	7.76815e-14	-1.88902	-1.27684	2.11101e-05	-1.71963	-1.21282
125055946	chr8:125055946:T:C	7.95286e-14	-1.87328	-1.26908	2.19281e-05	-1.69577	-1.19866
125055955	chr8:125055955:T:C	7.03367e-14	-1.99281	-1.27237	1.454e-05	-2.01387	-1.29143
125055973	chr8:125055973:G:A	7.98086e-14	-1.8655	-1.27334	2.20232e-05	-1.68383	-1.20627
125056004	chr8:125056004:C:T	7.86675e-14	-1.87914	-1.27411	2.15394e-05	-1.70465	-1.20766
125056047	chr8:125056047:T:C	3.00234e-13	-1.81391	-5.85511e-10	5.81586e-05	-1.91902	-5.85511e-10
125056066	chr8:125056066:C:T	7.89507e-14	-1.87592	-1.27373	2.16604e-05	-1.69974	-1.20697
125056248	chr8:125056248:G:T	8.37567e-14	-1.81698	-1.27358	2.36163e-05	-1.61356	-1.2067
125056374	chr8:125056374:C:A	7.8572e-14	-1.88205	-1.27241	2.14877e-05	-1.71012	-1.2046
125056631	chr8:125056631:T:G	7.95557e-14	-2.0141	-1.12792	1.61759e-05	-2.01443	-1.18425
125056644	chr8:125056644:T:C	1.39109e-13	-2.00346	-0.579756	3.56428e-05	-2.01492	-0.393726
125056907	chr8:125056907:A:G	5.0413e-13	-4.92761e-10	-1.29564	0.000107747	-4.92761e-10	-1.30241
125057097	chr8:125057097:A:T	8.38752e-13	-4.92761e-10	-0.786562	0.000181661	-4.92761e-10	-0.780055
125057210	chr8:125057210:C:T	8.33312e-14	-1.86359	-1.23206	2.37255e-05	-1.67842	-1.13723
125057351	chr8:125057351:A:G	1.81258e-12	-4.92761e-10	-0.015973	0.000452846	-4.92761e-10	0.133352
125057836	chr8:125057836:T:C	1.52628e-13	-1.92555	-0.564922	3.19561e-05	-1.97969	-0.53815
125057873	chr8:125057873:G:A	8.30178e-14	-1.86729	-1.23213	2.36191e-05	-1.68285	-1.13729
125058127	chr8:125058127:C:T	5.80828e-13	-4.92761e-10	-1.15402	0.000127113	-4.92761e-10	-1.13712
125058273	chr8:125058273:G:A	8.27784e-14	-1.87299	-1.22932	2.35254e-05	-1.69107	-1.13304
125058399	chr8:125058399:A:C	5.2663e-13	-4.92761e-10	-1.25198	0.000113937	-4.92761e-10	-1.24656
125058466	chr8:125058466:G:A	8.24608e-14	-1.87462	-1.23153	2.33909e-05	-1.69343	-1.13642
125058800	chr8:125058800:A:G	7.85884e-13	-4.92761e-10	-0.851668	0.000162662	-4.92761e-10	-0.890522
125058830	chr8:125058830:C:T	8.33033e-14	-1.86626	-1.22973	2.37278e-05	-1.68174	-1.13382
125059138	chr8:125059138:A:G	8.2858e-14	-1.87165	-1.2297	2.35334e-05	-1.69019	-1.13359
125059210	chr8:125059210:T:C	8.25122e-14	-1.8773	-1.22823	2.33884e-05	-1.69858	-1.13138
125059600	chr8:125059600:T:C	5.98392e-13	-4.92761e-10	-1.12423	0.000131505	-4.92761e-10	-1.10316
125059602	chr8:125059602:G:A	1.82798e-12	-4.92761e-10	-0.00751059	0.000456912	-4.92761e-10	0.142292
125059652	chr8:125059652:T:A	1.79954e-12	-4.92761e-10	-0.0231927	0.000449386	-4.92761e-10	0.125684
125059668	chr8:125059668:A:G	1.25998e-12	-4.92761e-10	-0.379622	0.000305306	-4.92761e-10	-0.260886
125060184	chr8:125060184:G:C	5.56481e-13	-4.92761e-10	-1.19684	0.000117582	-4.92761e-10	-1.21506
125060191	chr8:125060191:T:C	1.81258e-12	-4.92761e-10	-0.015973	0.000452846	-4.92761e-10	0.133352
125060250	chr8:125060250:C:G	1.85695e-12	-4.92761e-10	0.00821126	0.000464582	-4.92761e-10	0.158939
125060252	chr8:125060252:C:T	1.88968e-12	-4.92761e-10	0.0256848	0.000473113	-4.92761e-10	0.177136
125060315	chr8:125060315:C:T	1.90882e-12	-4.92761e-10	0.035765	0.000478185	-4.92761e-10	0.187799
125060460	chr8:125060460:TG:T	1.99755e-12	-4.92761e-10	0.0811994	0.000501262	-4.92761e-10	0.23493
125060658	chr8:125060658:T:C	1.79457e-12	-4.92761e-10	-0.0259539	0.000448168	-4.92761e-10	0.12297
125060773	chr8:125060773:A:AT	5.18025e-13	-4.92761e-10	-1.26845	0.000112723	-4.92761e-10	-1.25727
125060827	chr8:125060827:T:G	1.80244e-12	-4.92761e-10	-0.021582	0.00045017	-4.92761e-10	0.127427
125060830	chr8:125060830:T:G	1.81258e-12	-4.92761e-10	-0.015973	0.000452846	-4.92761e-10	0.133352
125061230	chr8:125061230:C:T	1.81258e-12	-4.92761e-10	-0.015973	0.000452846	-4.92761e-10	0.133352
125061303	chr8:125061303:G:A	1.91746e-12	-4.92761e-10	0.0402807	0.000480277	-4.92761e-10	0.192163
125061368	chr8:125061368:A:C	1.82355e-12	-4.92761e-10	-0.0099372	0.000455726	-4.92761e-10	0.139692
125061429	chr8:125061429:G:A	1.86558e-12	-4.92761e-10	0.0128492	0.000466825	-4.92761e-10	0.163756
125061493	chr8:125061493:A:T	1.8496e-12	-4.92761e-10	0.00424951	0.00046254	-4.92761e-10	0.154534
125061512	chr8:125061512:A:G	1.84034e-12	-4.92761e-10	-0.000770694	0.000460288	-4.92761e-10	0.149653
125061534	chr8:125061534:A:G	1.6973e-12	-4.92761e-10	-0.081684	0.000422241	-4.92761e-10	0.0633774
125061544	chr8:125061544:A:G	1.65297e-13	-1.77384	-0.63689	2.81384e-05	-1.72326	-0.921804
125061639	chr8:125061639:G:A	1.57471e-13	-1.91896	-0.540273	3.27108e-05	-1.9757	-0.518798
125061643	chr8:125061643:AAAG:A	8.1141e-14	-2.01438	-1.10791	1.64407e-05	-2.01452	-1.16792
125061866	chr8:125061866:T:A	1.81401e-12	-4.92761e-10	-0.0151821	0.000453224	-4.92761e-10	0.134188
125061877	chr8:125061877:G:C	1.81401e-12	-4.92761e-10	-0.0151821	0.000453224	-4.92761e-10	0.134188
125061921	chr8:125061921:C:T	6.30969e-13	-4.92761e-10	-1.07122	0.000121204	-4.92761e-10	-1.18473
125062067	chr8:125062067:A:T	1.80343e-12	-4.92761e-10	-0.0210323	0.000450554	-4.92761e-10	0.128279
125062075	chr8:125062075:G:A	1.89938e-12	-4.92761e-10	0.0308059	0.000474782	-4.92761e-10	0.180657
125062131	chr8:125062131:A:G	1.80387e-12	-4.92761e-10	-0.0207896	0.000450514	-4.92761e-10	0.128191
125062197	chr8:125062197:C:G	1.79613e-13	-1.87661	-0.451064	3.68604e-05	-1.9468	-0.428262
125062314	chr8:125062314:C:T	1.82281e-12	-4.92761e-10	-0.0103408	0.000455482	-4.92761e-10	0.139158
125062462	chr8:125062462:C:T	1.81705e-12	-4.92761e-10	-0.0135057	0.000454002	-4.92761e-10	0.135903
125062686	chr8:125062686:T:C	1.85656e-12	-4.92761e-10	0.00800369	0.000464446	-4.92761e-10	0.158646
125062710	chr8:125062710:T:C	1.93433e-12	-4.92761e-10	0.0490381	0.000485046	-4.92761e-10	0.202044
125062817	chr8:125062817:C:T	1.3504e-13	-1.33347	-1.27944	3.60182e-05	-1.10286	-1.29532
125062977	chr8:125062977:T:G	1.81258e-12	-4.92761e-10	-0.015973	0.000452846	-4.92761e-10	0.133352
125063117	chr8:125063117:T:C	1.72713e-12	-4.92761e-10	-0.0642586	0.000430192	-4.92761e-10	0.0820317
125063124	chr8:125063124:G:A	1.01872e-12	-4.92761e-10	-0.592172	0.000226345	-4.92761e-10	-0.560138
125063172	chr8:125063172:C:CA	1.86843e-12	-4.92761e-10	0.0143788	0.000467597	-4.92761e-10	0.165407
125063274	chr8:125063274:A:C	1.81258e-12	-4.92761e-10	-0.015973	0.000452846	-4.92761e-10	0.133352
125063402	chr8:125063402:T:G	1.77708e-12	-4.92761e-10	-0.0357494	0.000443584	-4.92761e-10	0.112689
125063515	chr8:125063515:T:C	1.81258e-12	-4.92761e-10	-0.015973	0.000452846	-4.92761e-10	0.133352
125063846	chr8:125063846:A:C	1.89218e-12	-4.92761e-10	0.0270101	0.000473896	-4.92761e-10	0.178789
125063943	chr8:125063943:C:T	1.81561e-12	-4.92761e-10	-0.0143007	0.000453612	-4.92761e-10	0.135044
125063949	chr8:125063949:G:A	5.34958e-13	-4.92761e-10	-1.23629	0.000116441	-4.92761e-10	-1.22481
125064077	chr8:125064077:C:T	1.81258e-12	-4.92761e-10	-0.015973	0.000452846	-4.92761e-10	0.133352
125064205	chr8:125064205:T:C	7.11994e-14	-1.97647	-1.27652	1.45872e-05	-2.00812	-1.29393
125064389	chr8:125064389:T:A	2.50095e-13	-1.99664	-5.85511e-10	5.37096e-05	-1.99861	-5.85511e-10
125064390	chr8:125064390:T:A	1.0009e-13	-1.98275	-0.92966	2.35318e-05	-1.97031	-0.853536
125064399	chr8:125064399:T:G	1.37699e-12	-4.92761e-10	-0.290819	0.000335146	-4.92761e-10	-0.167633
125064473	chr8:125064473:T:C	1.82383e-12	-4.92761e-10	-0.00978569	0.000455793	-4.92761e-10	0.13984
125064682	chr8:125064682:G:A	6.78993e-14	-1.99975	-1.3007	1.43751e-05	-2.01484	-1.30186
125064927	chr8:125064927:T:C	3.73614e-12	-4.92761e-10	0.707331	0.000825705	-4.92761e-10	0.734039
125065039	chr8:125065039:G:A	5.34797e-13	-4.92761e-10	-1.23659	0.000116403	-4.92761e-10	-1.22514
125065168	chr8:125065168:A:G	1.81258e-12	-4.92761e-10	-0.015973	0.000452846	-4.92761e-10	0.133352
125065367	chr8:125065367:A:C	8.46303e-14	-1.9983	-1.08189	1.51932e-05	-2.01129	-1.25006
125065414	chr8:125065414:T:C	5.51254e-13	-4.92761e-10	-1.20628	0.000125433	-4.92761e-10	-1.15043
125065680	chr8:125065680:T:C	1.73646e-12	-4.92761e-10	-0.0588735	0.000432775	-4.92761e-10	0.0880193
125065708	chr8:125065708:G:T	1.76452e-12	-4.92761e-10	-0.0428419	0.000440106	-4.92761e-10	0.104818
125065711	chr8:125065711:T:G	9.10087e-14	-1.92304	-1.08448	1.87245e-05	-1.92593	-1.12644
125065712	chr8:125065712:T:G	9.02707e-14	-1.93143	-1.08423	1.85718e-05	-1.93434	-1.12621
125065744	chr8:125065744:A:G	1.76398e-12	-4.92761e-10	-0.0431473	0.000440035	-4.92761e-10	0.104656
125065774	chr8:125065774:A:G	1.79181e-12	-4.92761e-10	-0.0274983	0.000447299	-4.92761e-10	0.121029
125065836	chr8:125065836:C:T	6.69612e-14	-2.0146	-1.29976	1.45847e-05	-2.01482	-1.2874
125065837	chr8:125065837:G:A	2.48335e-13	-2.0037	-5.85511e-10	5.53573e-05	-1.96839	-5.85511e-10
125066080	chr8:125066080:T:C	1.9338e-12	-4.92761e-10	0.0487644	0.000484828	-4.92761e-10	0.201595
125066159	chr8:125066159:C:G	1.85345e-12	-4.92761e-10	0.00632675	0.000463638	-4.92761e-10	0.156905
125066242	chr8:125066242:T:C	1.37376e-12	-4.92761e-10	-0.293168	0.000283167	-4.92761e-10	-0.336161
125066324	chr8:125066324:A:C	1.8039e-12	-4.92761e-10	-0.0207713	0.000450599	-4.92761e-10	0.128379
125066953	chr8:125066953:C:T	1.81258e-12	-4.92761e-10	-0.015973	0.000452846	-4.92761e-10	0.133352
125067256	chr8:125067256:G:T	1.08666e-12	-4.92761e-10	-0.527617	0.000241679	-4.92761e-10	-0.494589
125067317	chr8:125067317:C:A	1.77219e-12	-4.92761e-10	-0.0385084	0.00044219	-4.92761e-10	0.10954
125067455	chr8:125067455:C:G	8.49306e-14	-2.01173	-1.06492	1.70907e-05	-2.01236	-1.1313
125067479	chr8:125067479:A:G	1.81258e-12	-4.92761e-10	-0.015973	0.000452846	-4.92761e-10	0.133352
125067530	chr8:125067530:A:T	7.95729e-14	-2.01256	-1.12924	1.79917e-05	-2.01478	-1.07751
125067531	chr8:125067531:A:T	2.06142e-12	-4.92761e-10	0.112674	0.000520701	-4.92761e-10	0.272976
125067625	chr8:125067625:T:C	1.74747e-12	-4.92761e-10	-0.052555	0.000435989	-4.92761e-10	0.0954185
125067850	chr8:125067850:G:A	2.49275e-13	-1.99992	-5.85511e-10	5.53678e-05	-1.9682	-5.85511e-10
125067993	chr8:125067993:A:G	1.82546e-13	-1.85726	-0.454211	3.72771e-05	-1.93235	-0.43147
125068026	chr8:125068026:C:T	1.77111e-12	-4.92761e-10	-0.0391131	0.000441972	-4.92761e-10	0.109047
125068342	chr8:125068342:A:G	1.2983e-13	-1.41018	-1.24208	2.77115e-05	-1.39867	-1.26168
125068374	chr8:125068374:C:T	1.92906e-12	-4.92761e-10	0.0463108	0.000484562	-4.92761e-10	0.201046
125068394	chr8:125068394:C:T	9.91466e-12	-4.92761e-10	1.68329	0.00277146	-4.92761e-10	1.94493
125068716	chr8:125068716:T:C	1.85331e-12	-4.92761e-10	0.0062518	0.000463374	-4.92761e-10	0.156336
125068929	chr8:125068929:T:C	2.05637e-12	-4.92761e-10	0.11022	0.000517192	-4.92761e-10	0.266214
125069143	chr8:125069143:GC:G	1.86796e-12	-4.92761e-10	0.0141238	0.000467209	-4.92761e-10	0.164577
125069238	chr8:125069238:T:C	9.14142e-14	-2.00038	-1.0027	1.72373e-05	-1.99967	-1.13546
125069293	chr8:125069293:T:G	1.83944e-12	-4.92761e-10	-0.00126334	0.000459771	-4.92761e-10	0.14853
125069301	chr8:125069301:C:T	1.83618e-12	-4.92761e-10	-0.00303604	0.000458883	-4.92761e-10	0.146597
125069565	chr8:125069565:T:C	1.8436e-12	-4.92761e-10	0.00100058	0.000461066	-4.92761e-10	0.151341
125069569	chr8:125069569:T:C	1.84937e-12	-4.92761e-10	0.00412364	0.000462334	-4.92761e-10	0.154089
125069662	chr8:125069662:C:T	1.85331e-12	-4.92761e-10	0.0062518	0.000463374	-4.92761e-10	0.156336
125070263	chr8:125070263:C:T	1.85331e-12	-4.92761e-10	0.0062518	0.000463374	-4.92761e-10	0.156336
125070384	chr8:125070384:A:G	1.7954e-12	-4.92761e-10	-0.0254926	0.0004481	-4.92761e-10	0.122818
125070575	chr8:125070575:A:G	1.87182e-12	-4.92761e-10	0.0161905	0.000468261	-4.92761e-10	0.166828
125070595	chr8:125070595:G:A	3.33992e-12	-4.92761e-10	0.595225	0.000831704	-4.92761e-10	0.741277
125070673	chr8:125070673:T:C	7.31882e-13	-4.92761e-10	-0.922857	0.000165833	-4.92761e-10	-0.871215
125070712	chr8:125070712:C:T	4.50412e-12	-4.92761e-10	0.894271	0.000993307	-4.92761e-10	0.91884
125070735	chr8:125070735:C:T	1.85331e-12	-4.92761e-10	0.0062518	0.000463374	-4.92761e-10	0.156336
125070951	chr8:125070951:A:G	1.97701e-13	-2.00033	-0.231389	2.82198e-05	-2.01306	-0.629117
125070977	chr8:125070977:A:G	1.85331e-12	-4.92761e-10	0.0062518	0.000463374	-4.92761e-10	0.156336
125070982	chr8:125070982:T:C	1.85331e-12	-4.92761e-10	0.0062518	0.000463374	-4.92761e-10	0.156336
125071012	chr8:125071012:A:C	1.88126e-12	-4.92761e-10	0.021221	0.000470805	-4.92761e-10	0.172245
125071175	chr8:125071175:A:G	6.04325e-13	-4.92761e-10	-1.11436	0.000140451	-4.92761e-10	-1.03734
125072028	chr8:125072028:T:C	8.28899e-13	-4.92761e-10	-0.798379	0.000171435	-4.92761e-10	-0.837992
125072780	chr8:125072780:C:T	7.49531e-14	-1.94397	-1.25765	1.55527e-05	-2.0018	-1.23617
125072809	chr8:125072809:T:C	1.81723e-13	-1.87395	-0.442039	3.72688e-05	-1.94518	-0.41886
125072829	chr8:125072829:C:T	8.04018e-14	-1.87147	-1.25997	1.75892e-05	-1.89479	-1.22012
125072925	chr8:125072925:A:C	8.15258e-14	-1.87602	-1.24154	2.28784e-05	-1.6969	-1.15511
125072995	chr8:125072995:C:T	5.0528e-13	-4.92761e-10	-1.29336	0.000111751	-4.92761e-10	-1.26592
125073040	chr8:125073040:A:C	8.26774e-14	-1.8748	-1.22873	2.33738e-05	-1.69505	-1.13553
125073121	chr8:125073121:T:C	1.07606e-13	-1.97621	-0.863795	2.13405e-05	-1.93295	-0.988638
125073765	chr8:125073765:A:T	8.14541e-14	-1.88578	-1.23266	2.28495e-05	-1.71176	-1.14151
125073843	chr8:125073843:C:T	8.42155e-14	-1.84695	-1.23815	2.39702e-05	-1.65549	-1.1499
125074128	chr8:125074128:A:G	8.17324e-14	-1.87239	-1.24264	2.29649e-05	-1.69137	-1.15686
125074273	chr8:125074273:T:C	8.17676e-14	-1.87468	-1.23992	2.29845e-05	-1.69475	-1.15263
125074787	chr8:125074787:G:A	8.18955e-14	-1.87303	-1.24	2.30371e-05	-1.69233	-1.15276
125074815	chr8:125074815:T:C	8.15103e-14	-1.87345	-1.2443	2.2871e-05	-1.69288	-1.15945
125075109	chr8:125075109:T:G	5.96709e-13	-4.92761e-10	-1.12705	0.000125818	-4.92761e-10	-1.14736
125075195	chr8:125075195:A:G	8.04017e-14	-1.88133	-1.25011	2.23882e-05	-1.70487	-1.16879
125075304	chr8:125075304:A:G	1.8365e-12	-4.92761e-10	-0.00285787	0.000458858	-4.92761e-10	0.146541
125075327	chr8:125075327:C:T	8.07196e-14	-1.88629	-1.2412	2.25241e-05	-1.71299	-1.15463
125075335	chr8:125075335:C:T	8.04463e-14	-1.88616	-1.24473	2.2413e-05	-1.71243	-1.16013
125075336	chr8:125075336:G:A	7.04575e-14	-1.96189	-1.30158	1.47089e-05	-2.00186	-1.29188
125075400	chr8:125075400:G:C	5.02353e-13	-4.92761e-10	-1.29917	0.000108911	-4.92761e-10	-1.29167
125075542	chr8:125075542:G:A	1.59164e-13	-1.92954	-0.518997	3.33566e-05	-1.98284	-0.492104
125075568	chr8:125075568:G:A	5.47348e-13	-4.92761e-10	-1.21339	0.000113295	-4.92761e-10	-1.25221
125075572	chr8:125075572:C:A	8.13564e-14	-1.88305	-1.23659	2.28105e-05	-1.70751	-1.14747
125075724	chr8:125075724:T:C	5.53896e-13	-4.92761e-10	-1.2015	0.000126251	-4.92761e-10	-1.14393
125076147	chr8:125076147:G:C	8.09371e-14	-1.89072	-1.23408	2.26298e-05	-1.71926	-1.14367
125076270	chr8:125076270:G:C	8.62144e-14	-1.82505	-1.23659	2.48553e-05	-1.62154	-1.14759
125076525	chr8:125076525:A:G	3.42672e-13	-1.6817	-5.85511e-10	7.32422e-05	-1.68843	-5.85511e-10
125076807	chr8:125076807:C:T	8.06445e-14	-1.88592	-1.24251	2.24949e-05	-1.71221	-1.1567
125076949	chr8:125076949:C:A	5.12031e-13	-4.92761e-10	-1.28009	0.000109069	-4.92761e-10	-1.29021
125077069	chr8:125077069:A:G	8.19325e-14	-1.87205	-1.24053	2.30513e-05	-1.69087	-1.1536
125077204	chr8:125077204:T:C	8.24647e-14	-1.86906	-1.23705	2.3276e-05	-1.68653	-1.14825
125077238	chr8:125077238:T:C	7.99231e-14	-1.89595	-1.24146	2.21923e-05	-1.72734	-1.15511
125077307	chr8:125077307:T:C	8.92924e-14	-1.99101	-1.03555	1.99468e-05	-1.86814	-1.12099
125077719	chr8:125077719:C:T	8.18627e-14	-1.87223	-1.2412	2.3022e-05	-1.69112	-1.15463
125077889	chr8:125077889:T:C	5.91343e-13	-4.92761e-10	-1.13608	0.000124393	-4.92761e-10	-1.15876
125077915	chr8:125077915:A:C	4.94073e-13	-0.820714	-0.49508	9.63324e-05	-1.03471	-0.379687
125078141	chr8:125078141:C:T	8.44155e-14	-1.81845	-1.26428	2.38469e-05	-1.61927	-1.19128
125078190	chr8:125078190:G:A	8.3414e-14	-1.81939	-1.27528	2.3343e-05	-1.61922	-1.21268
125078225	chr8:125078225:G:C	9.60143e-14	-1.6598	-1.29418	2.62084e-05	-1.44651	-1.2696
125078307	chr8:125078307:C:T	8.19075e-14	-1.85562	-1.25727	2.29359e-05	-1.67018	-1.17931
125078339	chr8:125078339:C:T	3.07037e-13	-1.79151	-5.85511e-10	7.27506e-05	-1.69516	-5.85511e-10
125078442	chr8:125078442:T:C	7.74466e-14	-2.01329	-1.1556	1.60605e-05	-1.95387	-1.25197
125078469	chr8:125078469:T:C	7.69973e-14	-2.01346	-1.16125	1.54839e-05	-1.98692	-1.25548
125078542	chr8:125078542:T:G	1.61739e-12	-4.92761e-10	-0.129908	0.000400972	-4.92761e-10	0.0116938
125078553	chr8:125078553:T:C	1.67565e-12	-4.92761e-10	-0.0945236	0.000416271	-4.92761e-10	0.049138
125078852	chr8:125078852:T:C	1.16856e-13	-1.95517	-0.802363	2.47382e-05	-1.99609	-0.777761
125079029	chr8:125079029:T:C	6.96385e-14	-2.01483	-1.26033	1.50998e-05	-1.96698	-1.30054
125079236	chr8:125079236:G:T	2.50819e-13	-1.99375	-5.85511e-10	5.37702e-05	-1.99748	-5.85511e-10
125079393	chr8:125079393:C:T	7.35237e-14	-2.0112	-1.20967	1.49888e-05	-1.99339	-1.28151
125079397	chr8:125079397:C:T	6.24349e-13	-4.92761e-10	-1.08177	0.000131034	-4.92761e-10	-1.10674
125079416	chr8:125079416:T:C	7.47285e-14	-2.01158	-1.19304	1.51274e-05	-1.99253	-1.27317
125079422	chr8:125079422:C:T	6.25069e-13	-4.92761e-10	-1.08061	0.000131064	-4.92761e-10	-1.10651
125079449	chr8:125079449:C:T	7.43843e-14	-1.95995	-1.24928	1.49012e-05	-2.00121	-1.27955
125079509	chr8:125079509:A:C	5.06036e-13	-4.92761e-10	-1.29187	0.000107798	-4.92761e-10	-1.30194
125079578	chr8:125079578:G:C	7.57202e-14	-2.00828	-1.18315	1.51078e-05	-1.99904	-1.26795
125079615	chr8:125079615:AAG:A	5.0494e-13	-4.92761e-10	-1.29404	0.000107748	-4.92761e-10	-1.3024
125079803	chr8:125079803:C:G	7.56122e-14	-2.01315	-1.17971	1.53121e-05	-1.98742	-1.26614
125079807	chr8:125079807:C:G	7.66967e-14	-2.01272	-1.16589	1.54042e-05	-1.98916	-1.25841
125079821	chr8:125079821:G:A	2.54054e-13	-1.98093	-5.85511e-10	5.77157e-05	-1.92667	-5.85511e-10
125079869	chr8:125079869:G:A	5.07222e-13	-4.92761e-10	-1.28953	0.000107866	-4.92761e-10	-1.30131
125079945	chr8:125079945:TA:T	5.18487e-13	-4.92761e-10	-1.26756	0.000110871	-4.92761e-10	-1.27383
125080008	chr8:125080008:A:G	7.49289e-14	-2.00734	-1.1946	1.49964e-05	-2.00041	-1.27398
125080055	chr8:125080055:C:T	8.95673e-13	-4.92761e-10	-0.720901	0.000185142	-4.92761e-10	-0.761077
125080264	chr8:125080264:AGCC:A	7.55128e-14	-1.94404	-1.25013	1.50198e-05	-1.99272	-1.28011
125080409	chr8:125080409:T:C	5.11741e-13	-4.92761e-10	-1.28066	0.000110912	-4.92761e-10	-1.27346
125080455	chr8:125080455:C:G	7.53496e-14	-2.00946	-1.18687	1.51078e-05	-1.99705	-1.26994
125080562	chr8:125080562:G:A	1.47234e-13	-1.70192	-0.824534	4.06369e-05	-1.51523	-0.762297
125080715	chr8:125080715:C:T	7.53919e-14	-2.01085	-1.18493	1.51636e-05	-1.9944	-1.2689
125080791	chr8:125080791:G:C	7.57809e-14	-1.93961	-1.25102	1.50481e-05	-1.99027	-1.28067
125080981	chr8:125080981:A:C	5.03509e-13	-4.92761e-10	-1.29688	0.000107724	-4.92761e-10	-1.30263
125081140	chr8:125081140:C:T	7.68895e-14	-2.01027	-1.16584	1.53111e-05	-1.9954	-1.25823
125081202	chr8:125081202:A:T	7.62616e-14	-2.01401	-1.1703	1.54535e-05	-1.98345	-1.26091
125081458	chr8:125081458:A:G	7.46142e-14	-2.01123	-1.19491	1.51001e-05	-1.99335	-1.27414
125081547	chr8:125081547:T:C	7.54953e-14	-2.01189	-1.18252	1.52243e-05	-1.99168	-1.26762
125081573	chr8:125081573:T:C	9.85884e-14	-1.99721	-0.930317	2.01885e-05	-1.98175	-0.995337
125081640	chr8:125081640:G:A	1.6297e-13	-1.39607	-1.02884	2.62767e-05	-1.60889	-1.10462
125081927	chr8:125081927:G:A	7.58197e-14	-2.00612	-1.18399	1.50571e-05	-2.00197	-1.26838
125081986	chr8:125081986:C:T	7.56894e-14	-2.00841	-1.18343	1.51089e-05	-1.99882	-1.2681
125082257	chr8:125082257:A:G	7.58246e-14	-2.00261	-1.18745	1.49706e-05	-2.00587	-1.27024
125082372	chr8:125082372:T:C	7.6153e-14	-2.00305	-1.18268	1.50145e-05	-2.00547	-1.26772
125082487	chr8:125082487:G:A	5.25323e-13	-4.92761e-10	-1.25446	0.000111483	-4.92761e-10	-1.26833
125082581	chr8:125082581:CTAGTTCATGGTCCTTCATGCTCTTAAGAATACAG:C	1.32612e-12	-4.92761e-10	-0.328467	0.000265464	-4.92761e-10	-0.400719
125082879	chr8:125082879:A:G	7.59875e-14	-2.00323	-1.18467	1.50011e-05	-2.00531	-1.26876
125082904	chr8:125082904:T:C	1.33053e-13	-1.84661	-0.781124	2.71982e-05	-1.92301	-0.756038
125082908	chr8:125082908:A:G	7.78621e-14	-2.00332	-1.16022	1.52094e-05	-2.00522	-1.25507
125082916	chr8:125082916:A:G	8.11045e-14	-1.91398	-1.20875	1.57628e-05	-1.97559	-1.24895
125083014	chr8:125083014:A:G	8.23447e-13	-0.804978	-5.85511e-10	0.000197638	-0.695762	-5.85511e-10
125083261	chr8:125083261:G:A	7.66343e-14	-2.00465	-1.17478	1.5103e-05	-2.00395	-1.26336
125083576	chr8:125083576:T:C	4.50412e-12	-4.92761e-10	0.894271	0.000993307	-4.92761e-10	0.91884
125083626	chr8:125083626:C:A	1.40142e-13	-1.98636	-0.589464	2.69722e-05	-1.98779	-0.699605
125083696	chr8:125083696:C:T	5.06088e-13	-4.92761e-10	-1.29177	0.000107802	-4.92761e-10	-1.30191
125084353	chr8:125084353:T:C	7.34277e-14	-1.95916	-1.26302	1.51513e-05	-1.97036	-1.29375
125084516	chr8:125084516:G:A	7.6771e-14	-2.00335	-1.1743	1.50875e-05	-2.00529	-1.26304
125084533	chr8:125084533:T:C	7.55127e-14	-2.00576	-1.18842	1.50093e-05	-2.00283	-1.2707
125084592	chr8:125084592:A:G	7.7837e-14	-1.99089	-1.17297	1.4992e-05	-2.01237	-1.26231
125084937	chr8:125084937:C:G	1.52455e-12	-4.92761e-10	-0.189025	0.000377214	-4.92761e-10	-0.0493866
125085053	chr8:125085053:A:G	1.96312e-13	-1.01628	-1.2225	3.43368e-05	-1.18894	-1.25705
125085138	chr8:125085138:G:A	1.9845e-13	-1.02386	-1.20408	2.93028e-05	-1.33921	-1.26531
125085173	chr8:125085173:C:T	7.56413e-14	-1.93092	-1.26156	1.5032e-05	-1.98544	-1.28657
125085231	chr8:125085231:A:G	2.13722e-13	-0.962216	-1.19158	3.1052e-05	-1.28932	-1.25722
125085267	chr8:125085267:T:C	5.07823e-13	-4.92761e-10	-1.28834	0.000107916	-4.92761e-10	-1.30085
125085351	chr8:125085351:T:C	5.10468e-13	-4.92761e-10	-1.28315	0.000108144	-4.92761e-10	-1.29873
125085487	chr8:125085487:G:A	2.67551e-13	-1.92917	-5.85511e-10	5.94715e-05	-1.8967	-5.85511e-10
125085532	chr8:125085532:A:C	1.39427e-13	-1.8466	-0.734332	2.84064e-05	-1.92228	-0.713302
125085779	chr8:125085779:C:T	3.73243e-12	-4.92761e-10	0.706338	0.000655732	-4.92761e-10	0.503554
125085995	chr8:125085995:G:A	3.62442e-12	-4.92761e-10	0.676973	0.000638278	-4.92761e-10	0.476576
125086039	chr8:125086039:T:G	1.48431e-12	-4.92761e-10	-0.215774	0.000366657	-4.92761e-10	-0.0777733
125086156	chr8:125086156:G:A	3.54036e-12	-4.92761e-10	0.653506	0.000624189	-4.92761e-10	0.454254
125086178	chr8:125086178:T:C	1.73207e-12	-4.92761e-10	-0.0614033	0.000431811	-4.92761e-10	0.085789
125086204	chr8:125086204:C:G	1.52455e-12	-4.92761e-10	-0.189025	0.000377214	-4.92761e-10	-0.0493866
125086318	chr8:125086318:G:T	1.52622e-12	-4.92761e-10	-0.18793	0.000377669	-4.92761e-10	-0.0481805
125086548	chr8:125086548:A:T	9.74647e-13	-4.92761e-10	-0.636401	0.00020554	-4.92761e-10	-0.656557
125086866	chr8:125086866:A:G	1.59493e-12	-4.92761e-10	-0.14389	0.000395685	-4.92761e-10	-0.00158055
125086871	chr8:125086871:A:G	1.52455e-12	-4.92761e-10	-0.189025	0.000377214	-4.92761e-10	-0.0493866
125087088	chr8:125087088:G:A	1.54359e-12	-4.92761e-10	-0.176613	0.0003822	-4.92761e-10	-0.0362541
125087579	chr8:125087579:G:T	2.91612e-13	-1.84305	-5.85511e-10	5.70287e-05	-1.93864	-5.85511e-10
125087581	chr8:125087581:A:G	3.33173e-12	-4.92761e-10	0.592769	0.000592061	-4.92761e-10	0.40141
125087704	chr8:125087704:G:A	4.59735e-12	-4.92761e-10	0.914758	0.000805959	-4.92761e-10	0.709833
125088006	chr8:125088006:G:A	1.56523e-12	-4.92761e-10	-0.162691	0.000387956	-4.92761e-10	-0.0213071
125088247	chr8:125088247:T:TGGTGA	1.51061e-12	-4.92761e-10	-0.19821	0.000373121	-4.92761e-10	-0.0602955
125088248	chr8:125088248:C:A	1.65947e-12	-4.92761e-10	-0.104224	0.000412033	-4.92761e-10	0.0389052
125088251	chr8:125088251:C:T	1.60524e-12	-4.92761e-10	-0.137451	0.000398397	-4.92761e-10	0.00524923
125088293	chr8:125088293:C:CA	1.44724e-12	-4.92761e-10	-0.241067	0.000356988	-4.92761e-10	-0.104497
125088379	chr8:125088379:T:C	1.93399e-13	-1.8077	-0.446018	3.02344e-05	-1.75243	-0.820792
125088469	chr8:125088469:A:G	2.31908e-12	-4.92761e-10	0.230449	0.000586177	-4.92761e-10	0.391422
125088516	chr8:125088516:C:T	5.21537e-13	-4.92761e-10	-1.2617	0.000110547	-4.92761e-10	-1.27676
125088552	chr8:125088552:G:C	1.50415e-12	-4.92761e-10	-0.202493	0.000371847	-4.92761e-10	-0.0637167
125088553	chr8:125088553:G:C	3.02306e-13	-1.80704	-5.85511e-10	7.17715e-05	-1.70871	-5.85511e-10
125088579	chr8:125088579:G:A	2.51181e-13	-1.9923	-5.85511e-10	5.29482e-05	-2.01289	-5.85511e-10
125088761	chr8:125088761:C:T	1.08387e-13	-1.85498	-0.977791	2.48388e-05	-1.88592	-0.883871
125088776	chr8:125088776:G:A	1.68143e-12	-4.92761e-10	-0.091077	0.000420209	-4.92761e-10	0.0585522
125088777	chr8:125088777:C:T	1.68666e-12	-4.92761e-10	-0.0879692	0.000421581	-4.92761e-10	0.0618127
125088831	chr8:125088831:A:T	5.14707e-13	-4.92761e-10	-1.27488	0.000112044	-4.92761e-10	-1.2633
125089187	chr8:125089187:C:T	9.30634e-14	-1.77441	-1.21078	2.60252e-05	-1.60977	-1.11337
125089325	chr8:125089325:G:A	2.60075e-13	-1.11686	-0.840647	5.47245e-05	-1.03576	-0.944132
125089335	chr8:125089335:GGAA:G	5.31466e-13	-4.92761e-10	-1.24284	0.000116333	-4.92761e-10	-1.22574
125089438	chr8:125089438:T:C	1.08455e-13	-1.90652	-0.925624	2.47061e-05	-1.92493	-0.850213
125089710	chr8:125089710:C:T	9.92027e-13	-4.92761e-10	-0.618727	0.000196823	-4.92761e-10	-0.699894
125089830	chr8:125089830:G:A	8.38527e-14	-1.79362	-1.29579	1.79587e-05	-1.79304	-1.30109
125089872	chr8:125089872:A:G	1.43017e-13	-1.71199	-0.843522	3.16405e-05	-1.71654	-0.811221
125089900	chr8:125089900:A:G	1.2377e-12	-4.92761e-10	-0.397464	0.000274916	-4.92761e-10	-0.365732
125089929	chr8:125089929:TTTATA:T	1.128e-13	-1.90912	-0.883735	2.58078e-05	-1.92707	-0.804452
125090076	chr8:125090076:T:C	3.2722e-13	-1.91636	0.188512	7.85318e-05	-1.86226	0.243567
125090117	chr8:125090117:G:A	1.44161e-13	-1.99716	-0.550387	3.2877e-05	-1.96964	-0.519788
125090156	chr8:125090156:C:T	1.74973e-13	-1.7373	-0.616542	3.89036e-05	-1.74225	-0.578865
125090546	chr8:125090546:T:C	7.02452e-14	-2.00108	-1.2654	1.59756e-05	-1.98659	-1.22454
125090578	chr8:125090578:T:C	1.00339e-13	-2.00463	-0.905289	2.11979e-05	-2.01046	-0.917831
125090594	chr8:125090594:T:C	5.19827e-13	-4.92761e-10	-1.26498	0.000112726	-4.92761e-10	-1.25724
125090695	chr8:125090695:C:T	1.96692e-13	-1.23696	-0.999881	5.22587e-05	-1.07587	-0.950117
125091031	chr8:125091031:C:A	1.18521e-12	-4.92761e-10	-0.440799	0.000243876	-4.92761e-10	-0.485538
125091345	chr8:125091345:T:A	1.65738e-13	-1.63497	-0.773099	3.49262e-05	-1.5431	-0.885863
125091381	chr8:125091381:C:T	1.00426e-12	-4.92761e-10	-0.606472	0.000207432	-4.92761e-10	-0.647393
125092793	chr8:125092793:A:G	9.15422e-13	-4.92761e-10	-0.699092	0.000192582	-4.92761e-10	-0.721677
125093333	chr8:125093333:T:C	1.09806e-13	-1.69411	-1.12565	2.41141e-05	-1.64263	-1.15677
125093376	chr8:125093376:A:G	5.03494e-13	-4.92761e-10	-1.29691	0.000109216	-4.92761e-10	-1.28887
125093479	chr8:125093479:G:A	9.57636e-13	-4.92761e-10	-0.654009	0.000201112	-4.92761e-10	-0.678339
125093577	chr8:125093577:T:C	5.06527e-13	-4.92761e-10	-1.2909	0.000110171	-4.92761e-10	-1.28017
125093741	chr8:125093741:TAGAA:T	5.02611e-13	-4.92761e-10	-1.29866	0.000108914	-4.92761e-10	-1.29164
125093921	chr8:125093921:C:T	9.53454e-14	-1.98129	-0.97968	1.8931e-05	-1.99067	-1.05073
125093987	chr8:125093987:A:T	5.48585e-13	-4.92761e-10	-1.21113	0.000120018	-4.92761e-10	-1.19456
125094003	chr8:125094003:T:C	5.62418e-13	-4.92761e-10	-1.18623	0.000120232	-4.92761e-10	-1.19278
125094082	chr8:125094082:G:A	5.70236e-13	-4.92761e-10	-1.17243	0.000120338	-4.92761e-10	-1.1919
125094663	chr8:125094663:G:A	1.25624e-12	-4.92761e-10	-0.382603	0.000264656	-4.92761e-10	-0.403768
125095419	chr8:125095419:G:A	5.6902e-12	-4.92761e-10	1.12802	0.00156452	-4.92761e-10	1.37314
125096143	chr8:125096143:A:G	4.47592e-13	-0.863638	-0.550958	8.83778e-05	-0.739382	-0.761196
125096238	chr8:125096238:T:C	5.23358e-13	-4.92761e-10	-1.25821	0.000114961	-4.92761e-10	-1.23761
125096270	chr8:125096270:A:C	1.30176e-12	-4.92761e-10	-0.347003	0.000270147	-4.92761e-10	-0.383232
125096588	chr8:125096588:G:C	1.11565e-12	-1.68973	1.18845	0.000223382	-1.53048	0.957163
125096901	chr8:125096901:C:T	9.87057e-13	-4.92761e-10	-0.623749	0.000205488	-4.92761e-10	-0.656813
125097014	chr8:125097014:G:A	1.42178e-12	-0.924343	0.665528	0.000282746	-0.779174	0.441523
125097327	chr8:125097327:C:T	5.42302e-13	-4.92761e-10	-1.22265	0.000119115	-4.92761e-10	-1.20211
125097330	chr8:125097330:C:G	9.09011e-13	-4.92761e-10	-0.70612	0.000193921	-4.92761e-10	-0.714751
125098327	chr8:125098327:G:C	9.2218e-14	-1.69423	-1.30009	2.27687e-05	-1.55502	-1.3018
125098789	chr8:125098789:G:GT	6.00396e-13	-4.92761e-10	-1.12089	0.000130467	-4.92761e-10	-1.11108
125098808	chr8:125098808:T:C	1.3657e-11	-4.92761e-10	2.00353	0.00138249	-4.92761e-10	1.24944
125099640	chr8:125099640:G:A	8.69635e-14	-1.75034	-1.30265	2.08115e-05	-1.65042	-1.29627
125099840	chr8:125099840:GA:G	3.04244e-13	-1.80065	-5.85511e-10	6.22943e-05	-1.85033	-5.85511e-10
125100106	chr8:125100106:G:A	8.69643e-14	-1.75039	-1.30258	2.07733e-05	-1.65066	-1.29788
125100239	chr8:125100239:A:G	1.8334e-13	-1.2146	-1.09253	3.85158e-05	-1.24381	-1.08732
125100572	chr8:125100572:A:G	5.2347e-13	-4.92761e-10	-1.258	0.000111675	-4.92761e-10	-1.26661
125101061	chr8:125101061:G:A	1.44531e-13	-1.95725	-0.587737	3.65831e-05	-1.95448	-0.428132
125101191	chr8:125101191:A:C	2.89218e-13	-1.8513	-5.85511e-10	7.53437e-05	-1.66014	-5.85511e-10
125101216	chr8:125101216:T:C	2.64724e-13	-1.48923	-0.450555	6.08233e-05	-1.31024	-0.563983
125101961	chr8:125101961:G:A	6.7229e-13	-4.92761e-10	-1.00779	0.000143204	-4.92761e-10	-1.01793
125102604	chr8:125102604:T:G	5.6909e-13	-4.92761e-10	-1.17444	0.000120113	-4.92761e-10	-1.19377
125103049	chr8:125103049:C:T	4.50181e-13	-1.40883	-5.85511e-10	8.36124e-05	-1.55601	-5.85511e-10
125103434	chr8:125103434:A:G	6.1438e-13	-4.92761e-10	-1.09786	0.000130012	-4.92761e-10	-1.11457
125103934	chr8:125103934:A:C	6.11112e-13	-4.92761e-10	-1.1032	0.000127099	-4.92761e-10	-1.13724
125104054	chr8:125104054:G:A	1.25892e-12	-4.92761e-10	-0.380469	0.000265138	-4.92761e-10	-0.401947
125104232	chr8:125104232:C:T	1.9543e-12	-4.92761e-10	0.059309	0.000385049	-4.92761e-10	-0.028829
125104543	chr8:125104543:G:A	1.37332e-13	-1.98062	-0.615457	3.46482e-05	-1.97832	-0.458638
125105051	chr8:125105051:G:C	5.6909e-13	-4.92761e-10	-1.17444	0.000120113	-4.92761e-10	-1.19377
125105260	chr8:125105260:G:A	7.67259e-14	-1.98208	-1.19616	1.7217e-05	-1.9421	-1.1942
125105447	chr8:125105447:G:A	1.69826e-13	-1.80863	-0.575075	3.72379e-05	-1.6981	-0.666774
125105917	chr8:125105917:T:G	1.63174e-13	-1.21746	-1.2062	3.41139e-05	-1.29966	-1.15284
125106093	chr8:125106093:C:T	5.15034e-13	-4.92761e-10	-1.27425	0.000112858	-4.92761e-10	-1.25607
125106494	chr8:125106494:T:A	5.54455e-13	-1.44566	0.245167	0.000123427	-1.25242	0.0858682
125106639	chr8:125106639:C:T	1.70203e-13	-1.14564	-1.23584	3.51495e-05	-1.23187	-1.19071
125106715	chr8:125106715:G:T	1.14326e-13	-1.66248	-1.11695	2.51334e-05	-1.6092	-1.14881
125106811	chr8:125106811:C:T	9.08952e-14	-1.72861	-1.28016	2.12473e-05	-1.62825	-1.29772
125106871	chr8:125106871:C:A	5.73554e-13	-4.92761e-10	-1.16663	0.000120985	-4.92761e-10	-1.18654
125107018	chr8:125107018:A:C	1.886e-13	-0.976931	-1.30192	4.2547e-05	-0.928959	-1.30263
125107319	chr8:125107319:G:GA	5.01625e-13	-4.92761e-10	-1.30062	0.000107724	-4.92761e-10	-1.30263
125107327	chr8:125107327:C:T	7.00582e-13	-4.92761e-10	-0.966565	0.000145476	-4.92761e-10	-1.00219
125107561	chr8:125107561:G:C	2.54395e-12	-4.92761e-10	0.322997	0.000657293	-4.92761e-10	0.50593
125107762	chr8:125107762:G:C	2.53378e-13	-1.9836	-5.85511e-10	5.38844e-05	-1.99536	-5.85511e-10
125108242	chr8:125108242:C:T	6.74339e-13	-4.92761e-10	-1.00474	0.000143631	-4.92761e-10	-1.01495
125108610	chr8:125108610:C:T	3.46544e-13	-1.64607	-0.0244	7.03265e-05	-1.44636	-0.282691
125109503	chr8:125109503:T:C	5.15384e-13	-4.92761e-10	-1.27356	0.000108603	-4.92761e-10	-1.2945
125110343	chr8:125110343:T:G	2.47956e-13	-2.00522	-5.85511e-10	5.45101e-05	-1.98381	-5.85511e-10
125110413	chr8:125110413:T:C	2.45673e-13	-2.01447	-5.85511e-10	5.31229e-05	-2.00959	-5.85511e-10
125111014	chr8:125111014:T:C	9.28763e-14	-1.9673	-1.01991	2.24354e-05	-1.96114	-0.910415
125111110	chr8:125111110:A:G	5.5818e-13	-4.92761e-10	-1.1938	0.000117949	-4.92761e-10	-1.21194
125111179	chr8:125111179:G:A	5.77697e-13	-4.92761e-10	-1.15943	0.000119673	-4.92761e-10	-1.19743
125111328	chr8:125111328:G:A	2.64807e-12	-4.92761e-10	0.363108	0.000686122	-4.92761e-10	0.548856
125111329	chr8:125111329:G:A	1.25624e-12	-4.92761e-10	-0.382603	0.000264656	-4.92761e-10	-0.403768
125111382	chr8:125111382:C:G	1.22768e-12	-4.92761e-10	-0.405596	0.000307754	-4.92761e-10	-0.252898
125111452	chr8:125111452:A:G	5.14797e-13	-4.92761e-10	-1.2747	0.000108544	-4.92761e-10	-1.29504
125111574	chr8:125111574:C:T	5.19284e-12	-4.92761e-10	1.03656	0.00142089	-4.92761e-10	1.27684
125111645	chr8:125111645:G:C	1.2051e-12	-4.92761e-10	-0.424161	0.000256245	-4.92761e-10	-0.436064
125111828	chr8:125111828:T:C	5.32507e-13	-4.92761e-10	-1.24088	0.000113539	-4.92761e-10	-1.25005
125112136	chr8:125112136:T:C	9.87773e-13	-4.92761e-10	-0.623024	0.000236713	-4.92761e-10	-0.515352
125112143	chr8:125112143:G:A	4.91855e-13	-1.32029	-5.85511e-10	0.000104528	-1.33275	-5.85511e-10
125112155	chr8:125112155:A:C	5.86441e-13	-4.92761e-10	-1.1444	0.000122574	-4.92761e-10	-1.17348
125112162	chr8:125112162:A:G	7.64006e-12	-4.92761e-10	1.42268	0.0014578	-4.92761e-10	1.30249
125112247	chr8:125112247:T:C	6.03378e-13	-4.92761e-10	-1.11593	0.000132232	-4.92761e-10	-1.09764
125112448	chr8:125112448:G:A	7.18945e-12	-4.92761e-10	1.36189	0.00186892	-4.92761e-10	1.55091
125112522	chr8:125112522:C:T	2.50963e-13	-1.99317	-5.85511e-10	5.525e-05	-1.97033	-5.85511e-10
125113493	chr8:125113493:A:T	9.29318e-13	-4.92761e-10	-0.684026	0.000192548	-4.92761e-10	-0.721854
125113714	chr8:125113714:A:G	6.77099e-13	-4.92761e-10	-1.00066	0.000144259	-4.92761e-10	-1.01059
125113717	chr8:125113717:C:A	6.76239e-13	-4.92761e-10	-1.00193	0.00014408	-4.92761e-10	-1.01183
125113972	chr8:125113972:G:A	5.07995e-13	-4.92761e-10	-1.28801	0.000108445	-4.92761e-10	-1.29595
125114062	chr8:125114062:A:C	6.77099e-13	-4.92761e-10	-1.00066	0.000144259	-4.92761e-10	-1.01059
125114521	chr8:125114521:C:T	7.00133e-13	-4.92761e-10	-0.967207	0.000152592	-4.92761e-10	-0.954432
125115188	chr8:125115188:G:A	6.2287e-13	-1.08414	-5.85511e-10	0.00012149	-1.18237	-5.85511e-10
125115550	chr8:125115550:A:G	2.45597e-13	-2.01479	-5.85511e-10	5.41799e-05	-1.98989	-5.85511e-10
125115588	chr8:125115588:C:T	2.36276e-13	-2.01061	-0.0428664	3.11066e-05	-2.01279	-0.531988
125115626	chr8:125115626:G:C	2.36357e-13	-2.01168	-0.0414511	3.11143e-05	-2.01365	-0.530881
125115669	chr8:125115669:A:T	3.5097e-13	-1.56071	-0.0970714	6.38465e-05	-1.44316	-0.382556
125115722	chr8:125115722:G:A	7.32265e-14	-1.97139	-1.25353	1.60901e-05	-1.98708	-1.21692
125115738	chr8:125115738:AT:A	1.6186e-12	-4.92761e-10	-0.129159	0.000345557	-4.92761e-10	-0.137041
125115806	chr8:125115806:G:A	8.52008e-13	-4.92761e-10	-0.770881	0.000177314	-4.92761e-10	-0.804276
125115949	chr8:125115949:G:A	3.9179e-12	-4.92761e-10	0.754835	0.00104749	-4.92761e-10	0.97195
125116840	chr8:125116840:C:A	2.48042e-13	-2.00488	-5.85511e-10	5.28753e-05	-2.01426	-5.85511e-10
125116871	chr8:125116871:A:T	4.03597e-13	-1.51806	-5.85511e-10	9.92842e-05	-1.38421	-5.85511e-10
125117106	chr8:125117106:C:T	1.14428e-13	-1.94524	-0.833285	2.72088e-05	-1.96688	-0.711777
125117191	chr8:125117191:A:T	5.53749e-13	-4.92761e-10	-1.20177	0.00012544	-4.92761e-10	-1.15037
125117366	chr8:125117366:C:T	6.89675e-13	-4.92761e-10	-0.982257	0.00015225	-4.92761e-10	-0.956673
125117538	chr8:125117538:TTTTTA:T	3.68963e-13	-1.98176	0.373981	8.12312e-05	-1.98419	0.399287
125117550	chr8:125117550:T:C	1.03517e-12	-4.92761e-10	-0.576161	0.000233959	-4.92761e-10	-0.527053
125118935	chr8:125118935:C:T	2.07819e-12	-4.92761e-10	0.120777	0.000437239	-4.92761e-10	0.09828
125119033	chr8:125119033:G:A	5.12865e-13	-4.92761e-10	-1.27846	0.000111503	-4.92761e-10	-1.26815
125119634	chr8:125119634:A:C	3.65417e-13	-1.61744	-5.85511e-10	6.51586e-05	-1.80537	-5.85511e-10
125119726	chr8:125119726:G:A	5.85462e-13	-4.92761e-10	-1.14608	0.000119706	-4.92761e-10	-1.19716
125119863	chr8:125119863:ATTAT:A	2.08592e-12	-4.92761e-10	0.124487	0.000438931	-4.92761e-10	0.102143
125120039	chr8:125120039:T:C	3.65522e-12	-4.92761e-10	0.685435	0.000987172	-4.92761e-10	0.912646
125120593	chr8:125120593:G:A	5.06811e-13	-4.92761e-10	-1.29034	0.000108312	-4.92761e-10	-1.29718
125120866	chr8:125120866:G:A	1.20687e-13	-1.945	-0.780275	2.89032e-05	-1.96624	-0.652008
125120893	chr8:125120893:T:A	3.87617e-13	-1.47332	-0.0851427	7.12e-05	-1.34572	-0.370983
125121163	chr8:125121163:A:G	5.06771e-13	-4.92761e-10	-1.29042	0.000108306	-4.92761e-10	-1.29724
125121524	chr8:125121524:CAGG:C	6.77339e-13	-4.92761e-10	-1.0003	0.000144309	-4.92761e-10	-1.01024
125122175	chr8:125122175:A:T	1.36618e-13	-1.67928	-0.92201	3.15419e-05	-1.53815	-0.992735
125122437	chr8:125122437:A:G	6.77099e-13	-4.92761e-10	-1.00066	0.000144259	-4.92761e-10	-1.01059
125122754	chr8:125122754:A:G	7.25894e-14	-1.96434	-1.26932	1.5814e-05	-1.98322	-1.23808
125122784	chr8:125122784:T:C	7.80301e-13	-4.92761e-10	-0.858797	0.000170222	-4.92761e-10	-0.845096
125123295	chr8:125123295:C:A	5.24276e-13	-4.92761e-10	-1.25646	0.000111663	-4.92761e-10	-1.26671
125123309	chr8:125123309:C:G	5.74325e-13	-4.92761e-10	-1.16528	0.000131554	-4.92761e-10	-1.10278
125123383	chr8:125123383:A:C	5.11921e-13	-4.92761e-10	-1.28031	0.000109435	-4.92761e-10	-1.28687
125124482	chr8:125124482:C:G	1.19734e-13	-1.70125	-1.03196	2.7754e-05	-1.56764	-1.09118
125124659	chr8:125124659:G:C	5.82745e-13	-4.92761e-10	-1.15073	0.000119269	-4.92761e-10	-1.20081
125124834	chr8:125124834:G:A	6.75824e-13	-4.92761e-10	-1.00254	0.000143994	-4.92761e-10	-1.01243
125124877	chr8:125124877:C:T	2.46307e-13	-2.0119	-5.85511e-10	5.28615e-05	-2.01452	-5.85511e-10
125124909	chr8:125124909:C:T	6.77099e-13	-4.92761e-10	-1.00066	0.000144259	-4.92761e-10	-1.01059
125125004	chr8:125125004:A:G	6.1777e-13	-1.09236	-5.85511e-10	0.000182647	-0.774646	-5.85511e-10
125125122	chr8:125125122:A:G	3.16669e-12	-4.92761e-10	0.541964	0.000839557	-4.92761e-10	0.750676
125125955	chr8:125125955:A:G	1.23443e-12	-1.83156	1.43145	0.0002887	-1.76499	1.44818
125126268	chr8:125126268:A:G	5.77017e-13	-4.92761e-10	-1.16061	0.000128411	-4.92761e-10	-1.12696
125126799	chr8:125126799:T:C	8.49735e-13	-4.92761e-10	-0.773552	0.00017689	-4.92761e-10	-0.80667
125126853	chr8:125126853:A:G	1.01334e-12	-1.91343	1.31595	0.00022399	-1.80601	1.23541
125126929	chr8:125126929:A:G	2.70395e-13	-1.91859	-5.85511e-10	5.8882e-05	-1.90666	-5.85511e-10
125126953	chr8:125126953:G:T	2.90147e-12	-4.92761e-10	0.454497	0.000765392	-4.92761e-10	0.658189
125127390	chr8:125127390:A:G	8.49735e-13	-4.92761e-10	-0.773552	0.00017689	-4.92761e-10	-0.80667
125127543	chr8:125127543:A:G	5.41624e-12	-4.92761e-10	1.07868	0.00148445	-4.92761e-10	1.3206
125127977	chr8:125127977:C:T	6.7696e-13	-4.92761e-10	-1.00087	0.00014423	-4.92761e-10	-1.01079
125128105	chr8:125128105:A:G	1.18016e-13	-1.70118	-1.04648	2.73602e-05	-1.56947	-1.10364
125128612	chr8:125128612:C:G	6.90959e-13	-4.92761e-10	-0.980397	0.000143874	-4.92761e-10	-1.01326
125128771	chr8:125128771:T:G	6.39543e-13	-4.92761e-10	-1.05772	0.000134617	-4.92761e-10	-1.07976
125129152	chr8:125129152:G:A	3.29404e-12	-4.92761e-10	0.581392	0.000873335	-4.92761e-10	0.79012
125129353	chr8:125129353:AAC:A	4.11323e-13	-1.93029	0.431196	9.06204e-05	-1.93548	0.459963
125129632	chr8:125129632:TCTGA:T	6.7721e-12	-4.92761e-10	1.30209	0.00187054	-4.92761e-10	1.55178
125130161	chr8:125130161:C:G	2.14298e-13	-0.905522	-1.24559	5.77951e-05	-0.710163	-1.21513
125130234	chr8:125130234:G:C	7.11171e-14	-1.98297	-1.27118	1.55747e-05	-1.99571	-1.24084
125130790	chr8:125130790:C:T	2.91241e-12	-4.92761e-10	0.458261	0.000766257	-4.92761e-10	0.659318
125130864	chr8:125130864:C:T	2.0198e-12	-4.92761e-10	0.0922747	0.000425439	-4.92761e-10	0.0709225
125131077	chr8:125131077:A:G	5.085e-13	-4.92761e-10	-1.28701	0.000108564	-4.92761e-10	-1.29486
125131247	chr8:125131247:T:C	2.9932e-12	-4.92761e-10	0.48562	0.000789318	-4.92761e-10	0.688971
125131544	chr8:125131544:T:C	4.4667e-13	-1.75272	0.336065	9.72559e-05	-1.76898	0.364127
125131791	chr8:125131791:A:G	1.17209e-13	-1.72594	-1.02858	2.70317e-05	-1.59789	-1.0873
125131944	chr8:125131944:C:T	5.11921e-13	-4.92761e-10	-1.28031	0.000109435	-4.92761e-10	-1.28687
125132007	chr8:125132007:T:C	2.21448e-13	-2.0103	-0.107988	2.95873e-05	-2.01239	-0.582469
125133125	chr8:125133125:T:A	9.07852e-14	-2.01424	-0.995741	1.58003e-05	-2.01298	-1.20919
125133537	chr8:125133537:C:T	6.76762e-13	-4.92761e-10	-1.00116	0.000144186	-4.92761e-10	-1.01109
125134508	chr8:125134508:C:G	5.08041e-13	-4.92761e-10	-1.28791	0.000107917	-4.92761e-10	-1.30084
125134715	chr8:125134715:C:T	7.63812e-14	-1.94974	-1.23301	1.5758e-05	-1.96753	-1.25732
125134792	chr8:125134792:A:G	1.01805e-12	-4.92761e-10	-0.59283	0.00020583	-4.92761e-10	-0.655151
125134974	chr8:125134974:A:C	1.16994e-12	-1.89509	1.44132	0.000259159	-1.78006	1.35531
125135272	chr8:125135272:A:G	1.15271e-13	-1.70871	-1.06248	2.67686e-05	-1.57751	-1.11746
125135274	chr8:125135274:T:C	7.13259e-14	-1.99679	-1.25443	1.57589e-05	-2.00666	-1.21813
125135656	chr8:125135656:T:A	6.16207e-13	-4.92761e-10	-1.09489	0.000142476	-4.92761e-10	-1.02303
125135938	chr8:125135938:A:C	3.20272e-12	-4.92761e-10	0.553279	0.000849503	-4.92761e-10	0.762453
125136061	chr8:125136061:C:G	7.61994e-13	-4.92761e-10	-0.882539	0.000158815	-4.92761e-10	-0.914461
125136299	chr8:125136299:G:A	3.15597e-12	-4.92761e-10	0.538573	0.000836553	-4.92761e-10	0.747091
125136483	chr8:125136483:G:A	6.31485e-13	-4.92761e-10	-1.0704	0.000133688	-4.92761e-10	-1.08669
125136964	chr8:125136964:T:C	5.08318e-13	-4.92761e-10	-1.28737	0.000108799	-4.92761e-10	-1.2927
125137073	chr8:125137073:A:G	8.98365e-13	-1.7242	1.0063	0.000203953	-1.738	1.07369
125137221	chr8:125137221:CT:C	6.78197e-13	-4.92761e-10	-0.99904	0.000144487	-4.92761e-10	-1.00901
125137408	chr8:125137408:A:G	2.56668e-13	-1.97069	-5.85511e-10	5.88418e-05	-1.90735	-5.85511e-10
125137682	chr8:125137682:T:G	5.58948e-13	-4.92761e-10	-1.19242	0.000120961	-4.92761e-10	-1.18673
125137719	chr8:125137719:G:A	3.33774e-12	-4.92761e-10	0.594573	0.000887077	-4.92761e-10	0.805733
125138459	chr8:125138459:G:C	1.15385e-12	-1.82267	1.35506	0.000270087	-1.75352	1.37007
125138561	chr8:125138561:T:C	3.73219e-13	-1.36543	-0.230884	7.03312e-05	-1.23335	-0.495638
125138746	chr8:125138746:G:A	5.71281e-13	-4.92761e-10	-1.1706	0.000126781	-4.92761e-10	-1.13974
125138982	chr8:125138982:G:A	5.13205e-13	-4.92761e-10	-1.2778	0.000111294	-4.92761e-10	-1.27002
125139445	chr8:125139445:G:A	6.49836e-13	-4.92761e-10	-1.04176	0.000137319	-4.92761e-10	-1.0599
125139549	chr8:125139549:T:C	7.73994e-13	-4.92761e-10	-0.866913	0.000158245	-4.92761e-10	-0.918052
125139749	chr8:125139749:G:A	9.67087e-13	-4.92761e-10	-0.644189	0.000196302	-4.92761e-10	-0.702544
125140057	chr8:125140057:T:A	5.19604e-13	-4.92761e-10	-1.26541	0.000110332	-4.92761e-10	-1.2787
125140133	chr8:125140133:A:G	1.82324e-13	-1.59467	-0.718028	5.1e-05	-1.5584	-0.491969
125140969	chr8:125140969:C:T	2.57551e-12	-4.92761e-10	0.335326	0.000673656	-4.92761e-10	0.530521
125141010	chr8:125141010:C:T	7.14314e-14	-1.9862	-1.26354	1.56894e-05	-1.99882	-1.23039
125141146	chr8:125141146:A:G	1.01025e-12	-4.92761e-10	-0.600523	0.00020514	-4.92761e-10	-0.658506
125141462	chr8:125141462:T:C	6.77099e-13	-4.92761e-10	-1.00066	0.000144259	-4.92761e-10	-1.01059
125141871	chr8:125141871:C:T	2.15102e-13	-1.34918	-0.798187	7.63766e-05	-1.05383	-0.592697
125142025	chr8:125142025:C:A	1.00208e-12	-4.92761e-10	-0.608643	0.000203244	-4.92761e-10	-0.667793
125142407	chr8:125142407:G:A	1.18664e-13	-1.94139	-0.800788	2.82948e-05	-1.96375	-0.675775
125142589	chr8:125142589:A:G	6.99095e-13	-4.92761e-10	-0.96869	0.000148566	-4.92761e-10	-0.981169
125142863	chr8:125142863:A:G	5.11254e-13	-4.92761e-10	-1.28161	0.000108178	-4.92761e-10	-1.29842
125143144	chr8:125143144:G:A	9.3436e-13	-4.92761e-10	-0.678616	0.000193561	-4.92761e-10	-0.716607
125143878	chr8:125143878:T:C	7.15332e-14	-1.99766	-1.25065	1.58265e-05	-2.00734	-1.21318
125144001	chr8:125144001:A:G	3.34616e-13	-1.82995	0.124461	7.25041e-05	-1.84658	0.148026
125144473	chr8:125144473:A:G	5.43189e-13	-4.92761e-10	-1.22102	0.000120281	-4.92761e-10	-1.19237
125144854	chr8:125144854:T:C	5.16926e-13	-4.92761e-10	-1.27058	0.000109865	-4.92761e-10	-1.28295
125145306	chr8:125145306:G:A	1.02487e-12	-4.92761e-10	-0.58616	0.000211836	-4.92761e-10	-0.626386
125146662	chr8:125146662:C:T	7.21414e-13	-0.937264	-5.85511e-10	0.000122518	-1.17394	-5.85511e-10
125146766	chr8:125146766:A:G	3.05257e-13	-1.36341	-0.433913	5.89179e-05	-1.23438	-0.671672
125147104	chr8:125147104:A:G	2.62124e-13	-1.94966	-5.85511e-10	6.27469e-05	-1.84309	-5.85511e-10
125147755	chr8:125147755:G:A	6.15068e-13	-4.92761e-10	-1.09674	0.000130203	-4.92761e-10	-1.1131
125148078	chr8:125148078:T:A	2.75971e-13	-1.5364	-0.361782	5.19904e-05	-1.4212	-0.609945
125148320	chr8:125148320:A:G	6.73374e-13	-4.92761e-10	-1.00618	0.000143476	-4.92761e-10	-1.01603
125148482	chr8:125148482:A:G	4.90157e-13	-0.765246	-0.558505	0.000114278	-0.738927	-0.504635
125148495	chr8:125148495:C:T	5.16987e-13	-0.74456	-0.525899	0.000120597	-0.721794	-0.467949
125148593	chr8:125148593:C:T	2.69908e-13	-1.54181	-0.37859	5.10508e-05	-1.42496	-0.624419
125148910	chr8:125148910:A:T	5.89751e-13	-4.92761e-10	-1.13878	0.000131299	-4.92761e-10	-1.10473
125148966	chr8:125148966:T:C	1.06774e-12	-4.92761e-10	-0.545178	0.000215603	-4.92761e-10	-0.608762
125149154	chr8:125149154:A:T	5.59714e-13	-0.665152	-0.525899	0.000130871	-0.640035	-0.467949
125149226	chr8:125149226:T:G	3.3662e-13	-1.39604	-0.303485	6.37086e-05	-1.26903	-0.558844
125149290	chr8:125149290:C:T	4.71535e-12	-4.92761e-10	0.940101	0.00113923	-4.92761e-10	1.05591
125149556	chr8:125149556:A:G	1.05156e-12	-4.92761e-10	-0.560449	0.000212473	-4.92761e-10	-0.623384
125149786	chr8:125149786:T:C	2.27214e-12	-4.92761e-10	0.21	0.000589509	-4.92761e-10	0.397091
125149807	chr8:125149807:G:A	5.16762e-13	-4.92761e-10	-1.27089	0.000109854	-4.92761e-10	-1.28304
125149932	chr8:125149932:A:G	5.68385e-13	-1.17568	-5.85511e-10	0.000167099	-0.863613	-5.85511e-10
125150116	chr8:125150116:GA:G	1.04384e-12	-4.92761e-10	-0.567815	0.000210997	-4.92761e-10	-0.630355
125150121	chr8:125150121:C:T	1.848e-12	0.00338154	-5.85511e-10	0.000372448	-0.0621006	-5.85511e-10
125150210	chr8:125150210:T:C	1.00456e-12	-4.92761e-10	-0.606172	0.000226806	-4.92761e-10	-0.558105
125150651	chr8:125150651:G:A	5.42856e-13	-4.92761e-10	-1.22163	0.000119862	-4.92761e-10	-1.19586
125150819	chr8:125150819:T:C	3.03586e-13	-1.80281	-5.85511e-10	7.11199e-05	-1.71783	-5.85511e-10
125151315	chr8:125151315:C:T	5.84879e-13	-4.92761e-10	-1.14707	0.000134366	-4.92761e-10	-1.08163
125151327	chr8:125151327:C:T	6.75131e-13	-4.92761e-10	-1.00357	0.000143844	-4.92761e-10	-1.01347
125152326	chr8:125152326:G:A	1.18326e-13	-1.72738	-1.01766	2.91345e-05	-1.70402	-0.906259
125152627	chr8:125152627:C:T	5.13379e-13	-4.92761e-10	-1.27746	0.000109695	-4.92761e-10	-1.2845
125153696	chr8:125153696:T:C	1.06774e-12	-4.92761e-10	-0.545178	0.000215603	-4.92761e-10	-0.608762
125154684	chr8:125154684:T:G	8.59665e-13	-4.92761e-10	-0.761935	0.000188082	-4.92761e-10	-0.74532
125154726	chr8:125154726:A:G	5.19384e-13	-4.92761e-10	-1.26583	0.000110295	-4.92761e-10	-1.27904
125155366	chr8:125155366:T:C	1.00681e-12	-4.92761e-10	-0.603935	0.00022734	-4.92761e-10	-0.555753
125155384	chr8:125155384:T:C	5.32802e-13	-4.92761e-10	-1.24033	0.000113341	-4.92761e-10	-1.25179
125155771	chr8:125155771:C:T	2.76652e-13	-1.89572	-5.85511e-10	6.04222e-05	-1.88084	-5.85511e-10
125156555	chr8:125156555:G:T	2.53825e-13	-1.98183	-5.85511e-10	5.81045e-05	-1.91996	-5.85511e-10
125156722	chr8:125156722:C:A	1.13646e-13	-1.60466	-1.18072	2.68591e-05	-1.48391	-1.20768
125156774	chr8:125156774:A:G	6.80277e-14	-1.99819	-1.30037	1.44825e-05	-2.0072	-1.30206
125157417	chr8:125157417:G:T	6.77099e-13	-4.92761e-10	-1.00066	0.000144259	-4.92761e-10	-1.01059
125157729	chr8:125157729:T:A	2.61583e-12	-4.92761e-10	0.350859	0.000684672	-4.92761e-10	0.546741
125157989	chr8:125157989:A:G	7.13817e-14	-2.00005	-1.25039	1.58135e-05	-2.00852	-1.21281
125158054	chr8:125158054:T:C	2.8032e-13	-1.88254	-5.85511e-10	5.84521e-05	-1.91399	-5.85511e-10
125158188	chr8:125158188:A:T	2.27204e-13	-0.838106	-1.25452	6.06661e-05	-0.650279	-1.22653
125158215	chr8:125158215:A:G	1.07557e-12	-4.92761e-10	-0.537867	0.000217117	-4.92761e-10	-0.601763
125158236	chr8:125158236:T:C	5.78924e-13	-4.92761e-10	-1.15731	0.000132716	-4.92761e-10	-1.09398
125158708	chr8:125158708:ACTTC:A	5.958e-13	-4.92761e-10	-1.12857	0.000137323	-4.92761e-10	-1.05986
125158933	chr8:125158933:G:A	6.77099e-13	-4.92761e-10	-1.00066	0.000144259	-4.92761e-10	-1.01059
125158950	chr8:125158950:C:G	5.83573e-13	-4.92761e-10	-1.14931	0.000133995	-4.92761e-10	-1.0844
125159327	chr8:125159327:G:A	7.23034e-14	-1.9974	-1.2402	1.60479e-05	-2.00702	-1.1996
125159403	chr8:125159403:T:C	7.24971e-14	-1.98356	-1.25137	1.59748e-05	-1.99709	-1.2141
125159725	chr8:125159725:C:T	8.95151e-13	-1.93457	1.21309	0.000195534	-1.83643	1.12996
125159890	chr8:125159890:G:T	5.19604e-13	-4.92761e-10	-1.26541	0.000110332	-4.92761e-10	-1.2787
125160436	chr8:125160436:G:A	8.08759e-14	-1.83788	-1.28768	1.90486e-05	-1.73796	-1.29724
125160485	chr8:125160485:A:G	9.35045e-14	-1.68849	-1.29198	2.30622e-05	-1.54191	-1.30209
125161303	chr8:125161303:A:T	3.15205e-13	-1.76525	-5.85511e-10	6.48679e-05	-1.80985	-5.85511e-10
125161766	chr8:125161766:T:C	2.28553e-12	-4.92761e-10	0.215876	0.000480126	-4.92761e-10	0.191849
125163616	chr8:125163616:C:T	1.35351e-13	-1.93005	-0.680553	3.2509e-05	-1.95477	-0.545915
125163757	chr8:125163757:A:G	5.04012e-13	-4.92761e-10	-1.29588	0.000110977	-4.92761e-10	-1.27287
125163980	chr8:125163980:G:A	5.19604e-13	-4.92761e-10	-1.26541	0.000110332	-4.92761e-10	-1.2787
125164145	chr8:125164145:A:G	6.0258e-13	-4.92761e-10	-1.11726	0.000130577	-4.92761e-10	-1.11023
125164269	chr8:125164269:G:A	5.75643e-13	-4.92761e-10	-1.16299	0.000131818	-4.92761e-10	-1.10078
125164284	chr8:125164284:C:T	1.12869e-13	-1.74557	-1.04668	2.59446e-05	-1.62255	-1.10368
125164466	chr8:125164466:T:C	8.26451e-14	-1.81066	-1.29326	1.96099e-05	-1.70582	-1.30034
125164776	chr8:125164776:T:C	1.02067e-12	-4.92761e-10	-0.590261	0.000210908	-4.92761e-10	-0.630777
125165017	chr8:125165017:C:T	8.57405e-13	-1.93912	1.17455	0.000187038	-1.84397	1.09308
125165655	chr8:125165655:C:T	1.16883e-13	-1.52811	-1.22919	2.59997e-05	-1.47671	-1.24741
125165769	chr8:125165769:A:G	2.79233e-13	-1.47912	-0.407312	5.30397e-05	-1.36305	-0.648106
125165994	chr8:125165994:T:C	6.66017e-13	-4.92761e-10	-1.01716	0.000141937	-4.92761e-10	-1.02682
125166137	chr8:125166137:C:T	5.57007e-13	-4.92761e-10	-1.1959	0.000123812	-4.92761e-10	-1.16343
125166414	chr8:125166414:G:A	1.03535e-12	-4.92761e-10	-0.575981	0.000209295	-4.92761e-10	-0.638452
125166558	chr8:125166558:C:T	5.09426e-13	-4.92761e-10	-1.28519	0.000109471	-4.92761e-10	-1.28654
125166765	chr8:125166765:T:C	8.7792e-13	-4.92761e-10	-0.740921	0.000182571	-4.92761e-10	-0.775062
125166869	chr8:125166869:A:G	5.76878e-13	-4.92761e-10	-1.16085	0.000132183	-4.92761e-10	-1.09801
125166987	chr8:125166987:G:A	2.42486e-12	-4.92761e-10	0.275052	0.000632492	-4.92761e-10	0.467468
125167389	chr8:125167389:C:T	6.61205e-13	-4.92761e-10	-1.02441	0.000140866	-4.92761e-10	-1.03439
125167628	chr8:125167628:A:G	1.97665e-13	-1.0995	-1.1324	3.3844e-05	-1.27526	-1.18518
125167697	chr8:125167697:A:G	7.85921e-13	-4.92761e-10	-0.851621	0.000163992	-4.92761e-10	-0.88238
125168097	chr8:125168097:G:A	6.33338e-13	-4.92761e-10	-1.06747	0.000132678	-4.92761e-10	-1.09427
125168162	chr8:125168162:C:T	2.85247e-13	-1.86512	-5.85511e-10	5.93765e-05	-1.8983	-5.85511e-10
125168339	chr8:125168339:G:A	1.51526e-13	-1.49587	-1.00185	3.64111e-05	-1.34997	-1.03736
125168527	chr8:125168527:C:G	2.41331e-12	-4.92761e-10	0.270279	0.000628623	-4.92761e-10	0.461332
125168640	chr8:125168640:A:G	1.24242e-13	-1.59813	-1.09811	2.94484e-05	-1.46646	-1.13309
125169650	chr8:125169650:C:G	1.73858e-12	-4.92761e-10	-0.0576525	0.000370567	-4.92761e-10	-0.0671636
125170098	chr8:125170098:CT:C	1.72097e-13	-1.60793	-0.762488	4.83461e-05	-1.56044	-0.543375
125170910	chr8:125170910:CAG:C	1.19393e-12	-4.92761e-10	-0.433467	0.000267224	-4.92761e-10	-0.394113
125171391	chr8:125171391:A:G	5.26096e-13	-4.92761e-10	-1.25299	0.000114476	-4.92761e-10	-1.24184
125171483	chr8:125171483:G:C	5.09255e-13	-4.92761e-10	-1.28553	0.000107996	-4.92761e-10	-1.3001
125171663	chr8:125171663:G:A	1.93024e-13	-0.979132	-1.27653	5.03673e-05	-0.807445	-1.25541
125171750	chr8:125171750:A:G	3.93333e-13	-1.91345	0.369629	8.62552e-05	-1.9193	0.394409
125172042	chr8:125172042:T:C	1.12526e-13	-1.75734	-1.03795	2.57803e-05	-1.63685	-1.09574
125172164	chr8:125172164:A:G	6.01001e-13	-4.92761e-10	-1.11988	0.000130205	-4.92761e-10	-1.11309
125172185	chr8:125172185:T:C	5.82608e-13	-4.92761e-10	-1.15096	0.000133754	-4.92761e-10	-1.08619
125172201	chr8:125172201:C:T	3.31568e-13	-1.71465	-5.85511e-10	6.74496e-05	-1.77082	-5.85511e-10
125172269	chr8:125172269:A:G	8.17877e-14	-1.82159	-1.29276	1.93519e-05	-1.71935	-1.30005
125172769	chr8:125172769:A:G	5.57071e-13	-1.19578	-5.85511e-10	0.000137753	-1.05674	-5.85511e-10
125173017	chr8:125173017:G:A	1.02371e-12	-4.92761e-10	-0.587293	0.000211606	-4.92761e-10	-0.627474
125173151	chr8:125173151:C:T	7.62644e-13	-4.92761e-10	-0.881686	0.000158947	-4.92761e-10	-0.913625
125173368	chr8:125173368:G:A	1.02371e-12	-4.92761e-10	-0.587293	0.000211606	-4.92761e-10	-0.627474
125173826	chr8:125173826:G:A	8.64045e-14	-1.78159	-1.27785	2.05552e-05	-1.66699	-1.29209
125173972	chr8:125173972:C:T	3.95725e-13	-1.53776	-5.85511e-10	9.70872e-05	-1.40659	-5.85511e-10
125174170	chr8:125174170:C:A	2.86563e-12	-4.92761e-10	0.442067	0.000754257	-4.92761e-10	0.643535
125174767	chr8:125174767:A:G	1.02371e-12	-4.92761e-10	-0.587293	0.000211606	-4.92761e-10	-0.627474
125174802	chr8:125174802:C:G	2.47492e-13	-2.0071	-5.85511e-10	5.37217e-05	-1.99838	-5.85511e-10
125175728	chr8:125175728:AGAG:A	6.98782e-14	-1.99292	-1.27881	1.52895e-05	-2.00335	-1.25168
125175772	chr8:125175772:A:G	3.89212e-13	-1.90366	0.34931	8.56955e-05	-1.91165	0.380251
125175980	chr8:125175980:CCTAA:C	6.71052e-13	-4.92761e-10	-1.00963	0.000146387	-4.92761e-10	-0.995943
125176107	chr8:125176107:A:G	2.41331e-12	-4.92761e-10	0.270279	0.000628623	-4.92761e-10	0.461332
125176373	chr8:125176373:G:A	2.41331e-12	-4.92761e-10	0.270279	0.000628623	-4.92761e-10	0.461332
125176655	chr8:125176655:A:G	5.98858e-12	-4.92761e-10	1.17913	0.00141724	-4.92761e-10	1.27427
125176688	chr8:125176688:C:T	2.14386e-13	-1.21421	-0.936496	7.55698e-05	-0.896732	-0.76041
125176914	chr8:125176914:G:T	6.8529e-14	-1.99048	-1.30074	1.45646e-05	-2.00176	-1.30184
125177226	chr8:125177226:A:G	1.0792e-12	-4.92761e-10	-0.534504	0.00021783	-4.92761e-10	-0.598483
125177849	chr8:125177849:G:A	2.4577e-13	-1.54034	-0.47374	4.71342e-05	-1.42415	-0.705052
125177922	chr8:125177922:G:C	2.64446e-13	-1.94084	-5.85511e-10	5.55895e-05	-1.96421	-5.85511e-10
125178152	chr8:125178152:T:A	1.54012e-13	-1.70458	-0.776869	4.28261e-05	-1.66369	-0.561364
125178630	chr8:125178630:G:A	3.83884e-13	-1.86023	0.292094	8.42101e-05	-1.86802	0.319136
125178678	chr8:125178678:G:A	2.35217e-12	-4.92761e-10	0.244618	0.000611767	-4.92761e-10	0.434152
125178702	chr8:125178702:C:T	7.16612e-13	-4.92761e-10	-0.943943	0.000159744	-4.92761e-10	-0.908627
125178722	chr8:125178722:T:C	2.31198e-12	-4.92761e-10	0.227385	0.000600084	-4.92761e-10	0.414871
125178736	chr8:125178736:GACGGGC:G	5.20122e-13	-4.92761e-10	-1.26441	0.000110421	-4.92761e-10	-1.2779
125179163	chr8:125179163:C:G	5.25929e-13	-4.92761e-10	-1.25331	0.000112045	-4.92761e-10	-1.2633
125179169	chr8:125179169:C:G	1.23262e-13	-1.70423	-0.999932	2.83286e-05	-1.57642	-1.06191
125179294	chr8:125179294:T:C	5.62159e-12	-4.92761e-10	1.11589	0.00132803	-4.92761e-10	1.20925
125179330	chr8:125179330:C:T	1.10081e-13	-1.93974	-0.877518	2.60327e-05	-1.9625	-0.760342
125179368	chr8:125179368:TAAGAA:T	5.19674e-13	-4.92761e-10	-1.26528	0.000110346	-4.92761e-10	-1.27858
125179862	chr8:125179862:G:C	5.19604e-13	-4.92761e-10	-1.26541	0.000110332	-4.92761e-10	-1.2787
125179922	chr8:125179922:T:C	1.06963e-12	-4.92761e-10	-0.543409	0.000215956	-4.92761e-10	-0.607122
125180200	chr8:125180200:G:A	2.41331e-12	-4.92761e-10	0.270279	0.000628623	-4.92761e-10	0.461332
125180251	chr8:125180251:G:A	1.92795e-13	-0.973289	-1.28356	4.26998e-05	-0.938025	-1.28998
125180262	chr8:125180262:A:G	2.38794e-12	-4.92761e-10	0.259708	0.000621671	-4.92761e-10	0.450213
125180732	chr8:125180732:G:C	2.51666e-12	-4.92761e-10	0.312211	0.000657155	-4.92761e-10	0.505721
125180807	chr8:125180807:TA:T	7.05026e-14	-1.98608	-1.27675	1.5478e-05	-1.99321	-1.24957
125181184	chr8:125181184:G:A	6.32326e-13	-4.92761e-10	-1.06907	0.000133711	-4.92761e-10	-1.08652
125181526	chr8:125181526:G:A	5.81472e-13	-4.92761e-10	-1.15291	0.000122443	-4.92761e-10	-1.17455
125181774	chr8:125181774:G:A	2.07819e-12	-4.92761e-10	0.120777	0.000437239	-4.92761e-10	0.09828
125182215	chr8:125182215:T:G	6.77495e-13	-4.92761e-10	-1.00007	0.00014434	-4.92761e-10	-1.01003
125183118	chr8:125183118:C:T	5.03223e-13	-4.92761e-10	-1.29744	0.000110636	-4.92761e-10	-1.27595
125184049	chr8:125184049:T:G	6.1311e-13	-4.92761e-10	-1.09993	0.000129805	-4.92761e-10	-1.11617
125184154	chr8:125184154:A:G	5.60462e-13	-0.663818	-0.525899	0.000130745	-0.641001	-0.467949
125184298	chr8:125184298:A:G	1.02882e-12	-4.92761e-10	-0.582314	0.000208113	-4.92761e-10	-0.64412
125184346	chr8:125184346:ACTT:A	2.44554e-12	-4.92761e-10	0.283545	0.000637473	-4.92761e-10	0.475313
125184821	chr8:125184821:A:G	5.51313e-13	-4.92761e-10	-1.20617	0.000122375	-4.92761e-10	-1.17511
125185147	chr8:125185147:A:G	2.46408e-13	-2.01149	-5.85511e-10	5.2855e-05	-2.01465	-5.85511e-10
125185263	chr8:125185263:G:A	5.00744e-13	-4.92761e-10	-1.30238	0.000107732	-4.92761e-10	-1.30255
125185651	chr8:125185651:T:G	8.48974e-13	-4.92761e-10	-0.774449	0.000177003	-4.92761e-10	-0.80603
125186313	chr8:125186313:C:T	5.99656e-12	-4.92761e-10	1.18046	0.00141857	-4.92761e-10	1.27521
125186393	chr8:125186393:T:A	1.08845e-12	-4.92761e-10	-0.525968	0.00022647	-4.92761e-10	-0.559586
125187871	chr8:125187871:G:A	1.11644e-12	-4.92761e-10	-0.500574	0.000228223	-4.92761e-10	-0.551875
125188043	chr8:125188043:T:C	1.11298e-12	-4.92761e-10	-0.503683	0.00022753	-4.92761e-10	-0.554916
125188227	chr8:125188227:T:C	1.03404e-13	-1.92918	-0.950653	2.02226e-05	-1.93873	-1.03667
125188583	chr8:125188583:T:C	1.21449e-13	-1.70145	-1.01753	2.80561e-05	-1.57061	-1.07738
125188650	chr8:125188650:CTTA:C	1.0192e-12	-4.92761e-10	-0.591702	0.00021062	-4.92761e-10	-0.632144
125188674	chr8:125188674:C:T	4.30902e-13	-0.394466	-1.05813	9.45803e-05	-0.383714	-1.04904
125188746	chr8:125188746:C:T	7.11125e-14	-1.98811	-1.2661	1.55776e-05	-2.00002	-1.23635
125189013	chr8:125189013:A:G	5.19604e-13	-4.92761e-10	-1.26541	0.000110332	-4.92761e-10	-1.2787
125189083	chr8:125189083:T:C	9.46806e-13	-4.92761e-10	-0.665382	0.000207741	-4.92761e-10	-0.645906
125189227	chr8:125189227:A:G	2.4866e-13	-1.55995	-0.442446	4.74165e-05	-1.44431	-0.678915
125189420	chr8:125189420:G:A	6.01001e-13	-4.92761e-10	-1.11988	0.000130205	-4.92761e-10	-1.11309
125189443	chr8:125189443:A:G	9.69491e-13	-1.90104	1.25934	0.000223491	-1.84827	1.27545
125189622	chr8:125189622:G:A	5.09572e-13	-4.92761e-10	-1.28491	0.000108955	-4.92761e-10	-1.29127
125189815	chr8:125189815:A:G	6.39871e-13	-4.92761e-10	-1.05721	0.000138776	-4.92761e-10	-1.04934
125189884	chr8:125189884:T:A	2.4407e-13	-1.54382	-0.477199	4.6885e-05	-1.42619	-0.708313
125190399	chr8:125190399:C:G	5.57289e-13	-4.92761e-10	-1.19539	0.00012389	-4.92761e-10	-1.1628
125190746	chr8:125190746:G:A	6.83496e-14	-2.00389	-1.28995	1.44435e-05	-2.01097	-1.30099
125190812	chr8:125190812:G:A	8.53212e-14	-1.77751	-1.29454	2.03839e-05	-1.66654	-1.30092
125191055	chr8:125191055:A:G	2.45923e-13	-2.01346	-5.85511e-10	5.2915e-05	-2.01351	-5.85511e-10
125191959	chr8:125191959:A:G	1.23545e-13	-1.47513	-1.22675	2.75614e-05	-1.42068	-1.2451
125192210	chr8:125192210:C:T	1.25868e-13	-1.75227	-0.93097	2.85707e-05	-1.62912	-1.00069
125192215	chr8:125192215:T:G	2.56692e-12	-4.92761e-10	0.331985	0.000672291	-4.92761e-10	0.528492
125192217	chr8:125192217:A:G	6.93945e-14	-1.99818	-1.28049	1.51942e-05	-2.00731	-1.25397
125192392	chr8:125192392:T:C	1.15412e-13	-1.74102	-1.02895	2.64986e-05	-1.61786	-1.08725
125192526	chr8:125192526:C:CAATT	2.88852e-13	-1.57502	-0.277538	5.35331e-05	-1.46532	-0.536584
125192650	chr8:125192650:T:G	6.76526e-13	-4.92761e-10	-1.00151	0.00014414	-4.92761e-10	-1.01141
125193004	chr8:125193004:T:G	1.11739e-13	-1.73949	-1.06282	2.5788e-05	-1.61488	-1.11741
125193087	chr8:125193087:T:TA	5.27396e-13	-4.92761e-10	-1.25053	0.000111684	-4.92761e-10	-1.26653
125193158	chr8:125193158:A:G	1.3099e-12	-4.92761e-10	-0.340774	0.000298457	-4.92761e-10	-0.283574
125193194	chr8:125193194:C:A	6.54315e-12	-4.92761e-10	1.2677	0.00155383	-4.92761e-10	1.36628
125193452	chr8:125193452:A:G	2.52842e-12	-4.92761e-10	0.316874	0.000661721	-4.92761e-10	0.512644
125193860	chr8:125193860:A:G	8.51233e-13	-1.85859	1.0868	0.000192706	-1.86698	1.14595
125194243	chr8:125194243:G:C	2.75688e-13	-1.89921	-5.85511e-10	5.79193e-05	-1.92315	-5.85511e-10
125194580	chr8:125194580:A:G	2.56942e-12	-4.92761e-10	0.332957	0.000672992	-4.92761e-10	0.529535
125194689	chr8:125194689:C:T	2.59606e-13	-1.95931	-5.85511e-10	5.43416e-05	-1.98691	-5.85511e-10
125194755	chr8:125194755:G:A	2.07819e-12	-4.92761e-10	0.120777	0.000437239	-4.92761e-10	0.09828
125195479	chr8:125195479:C:T	7.24856e-12	-4.92761e-10	1.37008	0.00172473	-4.92761e-10	1.47063
125195623	chr8:125195623:A:G	6.91204e-13	-4.92761e-10	-0.980041	0.000148616	-4.92761e-10	-0.980836
125196679	chr8:125196679:T:C	1.45348e-13	-1.71647	-0.822879	3.99003e-05	-1.68072	-0.615098
125196849	chr8:125196849:C:T	1.01861e-13	-1.61794	-1.27693	2.59047e-05	-1.47401	-1.25376
125197047	chr8:125197047:TG:T	2.50263e-13	-1.94824	-0.0477291	5.51693e-05	-1.95013	-0.0216594
125197514	chr8:125197514:G:A	2.98841e-12	-4.92761e-10	0.48402	0.000789525	-4.92761e-10	0.689233
125197581	chr8:125197581:T:C	3.66602e-13	-0.695924	-0.918277	8.02901e-05	-0.71723	-0.879322
125197722	chr8:125197722:T:G	8.46912e-13	-1.92164	1.14476	0.00018695	-1.81849	1.06713
125197918	chr8:125197918:G:A	2.46438e-13	-2.01137	-5.85511e-10	5.55915e-05	-1.96417	-5.85511e-10
125198095	chr8:125198095:G:A	6.59288e-13	-1.02732	-5.85511e-10	0.000129704	-1.11694	-5.85511e-10
125198387	chr8:125198387:T:A	2.61214e-12	-4.92761e-10	0.349449	0.00068308	-4.92761e-10	0.544413
125198450	chr8:125198450:T:C	1.19392e-13	-1.57065	-1.16542	2.83994e-05	-1.44135	-1.19448
125198526	chr8:125198526:C:A	5.54908e-13	-4.92761e-10	-1.19968	0.000115801	-4.92761e-10	-1.23033
125198594	chr8:125198594:A:G	2.60058e-12	-4.92761e-10	0.345012	0.000679242	-4.92761e-10	0.538778
125199221	chr8:125199221:A:G	2.66399e-13	-1.75067	-0.182811	5.28497e-05	-1.62023	-0.394522
125199626	chr8:125199626:G:A	7.09998e-14	-1.99584	-1.25996	1.56588e-05	-2.00565	-1.22551
125199864	chr8:125199864:G:A	6.77433e-13	-4.92761e-10	-1.00017	0.000144327	-4.92761e-10	-1.01011
125200101	chr8:125200101:C:T	6.77099e-13	-4.92761e-10	-1.00066	0.000144259	-4.92761e-10	-1.01059
125200111	chr8:125200111:A:T	2.55794e-13	-1.59327	-0.380831	4.75957e-05	-1.49614	-0.623322
125200299	chr8:125200299:C:T	7.15981e-13	-4.92761e-10	-0.944824	0.000159598	-4.92761e-10	-0.909542
125200368	chr8:125200368:A:G	6.73238e-13	-4.92761e-10	-1.00638	0.000143439	-4.92761e-10	-1.01629
125200576	chr8:125200576:AC:A	1.11476e-13	-1.74992	-1.05474	2.56626e-05	-1.62735	-1.10982
125200847	chr8:125200847:T:C	7.23304e-14	-1.99668	-1.24055	1.60338e-05	-2.00834	-1.19916
125200958	chr8:125200958:A:G	5.15982e-13	-4.92761e-10	-1.2724	0.000108685	-4.92761e-10	-1.29375
125200968	chr8:125200968:G:C	2.28458e-12	-4.92761e-10	0.21546	0.000593627	-4.92761e-10	0.404052
125201058	chr8:125201058:T:C	6.15559e-13	-4.92761e-10	-1.09595	0.000122442	-4.92761e-10	-1.17456
125201209	chr8:125201209:A:G	1.18567e-12	-4.92761e-10	-0.440415	0.00024659	-4.92761e-10	-0.474471
125201218	chr8:125201218:G:A	5.84618e-13	-4.92761e-10	-1.14752	0.000134311	-4.92761e-10	-1.08204
125201302	chr8:125201302:T:G	8.69164e-13	-1.94589	1.19494	0.00018899	-1.8542	1.1137
125201612	chr8:125201612:A:G	9.01421e-13	-4.92761e-10	-0.714505	0.000187239	-4.92761e-10	-0.749813
125202002	chr8:125202002:G:A	5.02904e-13	-4.92761e-10	-1.29808	0.000107931	-4.92761e-10	-1.3007
125202187	chr8:125202187:C:T	5.32158e-13	-4.92761e-10	-1.24154	0.000119615	-4.92761e-10	-1.19792
125202221	chr8:125202221:C:T	2.61426e-12	-4.92761e-10	0.350257	0.000683698	-4.92761e-10	0.545318
125202627	chr8:125202627:G:A	5.90177e-13	-4.92761e-10	-1.13805	0.00013583	-4.92761e-10	-1.0708
125202799	chr8:125202799:T:G	5.93361e-13	-4.92761e-10	-1.13267	0.000136279	-4.92761e-10	-1.06749
125202985	chr8:125202985:G:A	6.77099e-13	-4.92761e-10	-1.00066	0.000144259	-4.92761e-10	-1.01059
125203030	chr8:125203030:T:C	7.55668e-14	-2.01475	-1.17871	1.58185e-05	-2.00537	-1.21565
125203334	chr8:125203334:C:G	6.76628e-13	-4.92761e-10	-1.00136	0.00014416	-4.92761e-10	-1.01128
125203412	chr8:125203412:A:G	1.06209e-12	-4.92761e-10	-0.550484	0.000214719	-4.92761e-10	-0.612868
125203973	chr8:125203973:G:A	1.80146e-12	-4.92761e-10	-0.0221255	0.000379457	-4.92761e-10	-0.0434587
125204346	chr8:125204346:G:A	8.23409e-14	-1.82545	-1.28216	1.93946e-05	-1.72363	-1.29357
125204382	chr8:125204382:T:G	5.02904e-13	-4.92761e-10	-1.29808	0.000107931	-4.92761e-10	-1.3007
125204586	chr8:125204586:G:A	1.05654e-12	-4.92761e-10	-0.555721	0.000213639	-4.92761e-10	-0.617911
125204726	chr8:125204726:C:T	9.66342e-13	-4.92761e-10	-0.64496	0.000200712	-4.92761e-10	-0.68033
125204778	chr8:125204778:C:T	3.02855e-13	-1.80522	-5.85511e-10	6.08839e-05	-1.87323	-5.85511e-10
125205021	chr8:125205021:C:T	1.62011e-13	-1.68444	-0.746378	4.51838e-05	-1.64758	-0.523877
125205063	chr8:125205063:C:G	4.54398e-12	0.903081	-5.85511e-10	0.00200578	1.62159	-5.85511e-10
125205203	chr8:125205203:A:G	6.94839e-14	-2.0065	-1.27089	1.53182e-05	-2.01268	-1.24047
125205826	chr8:125205826:T:A	2.60437e-13	-1.59185	-0.364264	4.87844e-05	-1.48334	-0.611452
125206131	chr8:125206131:A:G	5.13653e-13	-4.92761e-10	-1.27693	0.000108419	-4.92761e-10	-1.29619
125206149	chr8:125206149:G:A	2.49608e-13	-1.99858	-5.85511e-10	5.42568e-05	-1.98847	-5.85511e-10
125206412	chr8:125206412:G:A	2.46274e-13	-2.01203	-5.85511e-10	5.28946e-05	-2.0139	-5.85511e-10
125206538	chr8:125206538:A:G	4.04758e-13	-1.51519	-5.85511e-10	8.69291e-05	-1.51711	-5.85511e-10
125206586	chr8:125206586:T:C	7.35065e-13	-4.92761e-10	-0.918518	0.000156406	-4.92761e-10	-0.929747
125206871	chr8:125206871:G:GGATGACCTCTGTA	1.31953e-12	-4.92761e-10	-0.33345	0.000267354	-4.92761e-10	-0.393625
125207510	chr8:125207510:TA:T	2.64673e-12	-4.92761e-10	0.362604	0.000692682	-4.92761e-10	0.558371
125207626	chr8:125207626:C:T	1.1408e-13	-1.61621	-1.16537	2.52394e-05	-1.56213	-1.19166
125207634	chr8:125207634:C:T	6.80703e-14	-1.9954	-1.30254	1.4592e-05	-2.00588	-1.29584
125208391	chr8:125208391:A:G	5.06289e-13	-4.92761e-10	-1.29137	0.00010822	-4.92761e-10	-1.29803
125208636	chr8:125208636:G:A	2.69177e-12	-4.92761e-10	0.379477	0.000704538	-4.92761e-10	0.575343
125208657	chr8:125208657:T:A	9.56778e-14	-1.99557	-0.961917	1.63228e-05	-1.99986	-1.18978
125209409	chr8:125209409:GAC:G	2.51129e-13	-1.99251	-5.85511e-10	5.62624e-05	-1.95217	-5.85511e-10
125209670	chr8:125209670:C:T	1.2955e-13	-1.45358	-1.20083	2.89554e-05	-1.39452	-1.22192
125209818	chr8:125209818:G:T	7.61862e-13	-4.92761e-10	-0.882712	0.000158793	-4.92761e-10	-0.914597
125210271	chr8:125210271:G:A	1.09307e-12	-4.92761e-10	-0.521731	0.00022735	-4.92761e-10	-0.555707
125211043	chr8:125211043:A:G	1.05645e-12	-4.92761e-10	-0.555806	0.000213402	-4.92761e-10	-0.619019
125211262	chr8:125211262:C:G	3.69288e-12	-4.92761e-10	0.695683	0.000908614	-4.92761e-10	0.829721
125211366	chr8:125211366:T:G	6.90523e-13	-4.92761e-10	-0.981028	0.000150458	-4.92761e-10	-0.968517
125211628	chr8:125211628:C:T	5.71736e-13	-4.92761e-10	-1.1698	0.000130808	-4.92761e-10	-1.10847
125211918	chr8:125211918:C:T	8.31989e-14	-1.80789	-1.28935	1.97337e-05	-1.70179	-1.29808
125212042	chr8:125212042:A:G	1.1569e-13	-1.71969	-1.04788	2.6778e-05	-1.5909	-1.10372
125212231	chr8:125212231:A:G	9.66069e-13	-4.92761e-10	-0.645242	0.000215859	-4.92761e-10	-0.607575
125212265	chr8:125212265:C:T	2.38686e-12	-4.92761e-10	0.259255	0.000621317	-4.92761e-10	0.449642
125212275	chr8:125212275:G:A	9.405e-14	-1.9893	-0.985355	1.61654e-05	-1.99582	-1.2035
125212477	chr8:125212477:G:A	2.29325e-13	-2.00021	-0.0831324	3.04483e-05	-2.00491	-0.561262
125213067	chr8:125213067:CTT:C	5.63386e-13	-4.92761e-10	-1.18451	0.000117279	-4.92761e-10	-1.21764
125213240	chr8:125213240:G:A	6.55587e-13	-4.92761e-10	-1.03295	0.000139808	-4.92761e-10	-1.04193
125213323	chr8:125213323:C:G	6.75808e-13	-4.92761e-10	-1.00257	0.000143988	-4.92761e-10	-1.01247
125213339	chr8:125213339:A:G	7.65005e-13	-4.92761e-10	-0.878595	0.000159416	-4.92761e-10	-0.910683
125214247	chr8:125214247:G:A	5.43099e-13	-4.92761e-10	-1.22119	0.000116041	-4.92761e-10	-1.22825
125214397	chr8:125214397:G:A	1.01803e-12	-4.92761e-10	-0.592849	0.000210375	-4.92761e-10	-0.633305
125215016	chr8:125215016:A:T	2.74919e-13	-1.54228	-0.35972	5.00825e-05	-1.44832	-0.62021
125215612	chr8:125215612:G:A	1.02497e-13	-1.7699	-1.11874	2.36667e-05	-1.65348	-1.16465
125215675	chr8:125215675:G:A	5.25868e-13	-4.92761e-10	-1.25343	0.000114421	-4.92761e-10	-1.24231
125215945	chr8:125215945:A:G	3.74511e-12	-4.92761e-10	0.70973	0.000900008	-4.92761e-10	0.820204
125216207	chr8:125216207:C:CAGTGGAT	2.29812e-13	-0.783799	-1.29742	6.07916e-05	-0.588552	-1.2862
125216211	chr8:125216211:T:A	2.30336e-13	-0.781571	-1.29737	6.09399e-05	-0.58619	-1.28612
125216413	chr8:125216413:G:A	1.15415e-13	-1.73426	-1.03568	2.66207e-05	-1.60753	-1.09298
125216517	chr8:125216517:T:TG	2.66768e-13	-1.9321	-5.85511e-10	5.85601e-05	-1.91215	-5.85511e-10
125216725	chr8:125216725:T:C	4.23267e-13	-1.86706	0.396587	9.29423e-05	-1.87622	0.426004
125217220	chr8:125217220:T:C	4.6529e-13	-0.777083	-0.598732	0.000107917	-0.757826	-0.543014
125217277	chr8:125217277:C:T	4.57636e-13	-0.778464	-0.613939	0.000106065	-0.759333	-0.558814
125217328	chr8:125217328:T:A	1.14884e-13	-1.99856	-0.775997	2.54347e-05	-2.00665	-0.739435
125217357	chr8:125217357:TTA:T	5.4342e-13	-4.92761e-10	-1.22059	0.000115587	-4.92761e-10	-1.23218
125217854	chr8:125217854:C:T	1.12453e-13	-1.93114	-0.864806	2.64389e-05	-1.95366	-0.753699
125217988	chr8:125217988:C:T	2.33672e-12	-4.92761e-10	0.238025	0.000607225	-4.92761e-10	0.426701
125218173	chr8:125218173:A:G	5.87388e-13	-4.92761e-10	-1.14279	0.000135053	-4.92761e-10	-1.07653
125218237	chr8:125218237:T:C	1.26013e-12	-4.92761e-10	-0.379506	0.000266419	-4.92761e-10	-0.397128
125218372	chr8:125218372:C:T	4.12472e-13	-1.94683	0.450519	9.06161e-05	-1.95316	0.477591
125218417	chr8:125218417:T:G	9.07466e-14	-1.73471	-1.2757	2.17438e-05	-1.61413	-1.28874
125218420	chr8:125218420:T:C	2.42393e-12	-4.92761e-10	0.27467	0.000631535	-4.92761e-10	0.465955
125218434	chr8:125218434:CAG:C	2.08361e-12	-4.92761e-10	0.123382	0.000532311	-4.92761e-10	0.295029
125218512	chr8:125218512:A:G	5.02429e-13	-4.92761e-10	-1.29902	0.000110233	-4.92761e-10	-1.2796
125218524	chr8:125218524:G:A	5.59565e-13	-4.92761e-10	-1.19132	0.000124464	-4.92761e-10	-1.15819
125218574	chr8:125218574:G:A	1.27292e-12	-4.92761e-10	-0.369405	0.000269101	-4.92761e-10	-0.387111
125218595	chr8:125218595:A:G	8.00816e-13	-4.92761e-10	-0.832846	0.000163803	-4.92761e-10	-0.883534
125218661	chr8:125218661:C:A	1.15984e-13	-1.7265	-1.03852	2.67937e-05	-1.59865	-1.09538
125218670	chr8:125218670:C:G	6.16374e-13	-4.92761e-10	-1.09462	0.000135513	-4.92761e-10	-1.07313
125219800	chr8:125219800:C:T	3.39113e-13	-1.94266	0.250521	7.48528e-05	-1.94493	0.278258
125219920	chr8:125219920:C:T	1.33394e-13	-1.60589	-1.01928	3.11908e-05	-1.48103	-1.06105
125219954	chr8:125219954:C:T	6.77099e-13	-4.92761e-10	-1.00066	0.000144259	-4.92761e-10	-1.01059
125220042	chr8:125220042:A:G	2.42317e-12	-4.92761e-10	0.274354	0.000631341	-4.92761e-10	0.465648
125220603	chr8:125220603:G:T	6.29013e-13	-4.92761e-10	-1.07433	0.000124542	-4.92761e-10	-1.15756
125220957	chr8:125220957:T:G	9.35028e-14	-1.99399	-0.986492	1.61052e-05	-1.99932	-1.20374
125220973	chr8:125220973:C:T	1.09307e-12	-4.92761e-10	-0.521731	0.00022735	-4.92761e-10	-0.555707
125222507	chr8:125222507:A:C	1.24367e-12	-1.90394	1.51128	0.000288628	-1.85524	1.53818
125222853	chr8:125222853:C:T	1.29495e-12	-4.92761e-10	-0.352246	0.000262107	-4.92761e-10	-0.413444
125223042	chr8:125223042:A:G	3.81172e-13	-1.91004	0.334817	8.33948e-05	-1.91636	0.357749
125224035	chr8:125224035:G:A	1.32022e-12	-4.92761e-10	-0.332924	0.00026709	-4.92761e-10	-0.394613
125224897	chr8:125224897:A:G	5.25827e-13	-4.92761e-10	-1.25351	0.000114411	-4.92761e-10	-1.24241
125225137	chr8:125225137:CTAACATGAGCTGAG:C	5.73168e-13	-4.92761e-10	-1.1673	0.000122263	-4.92761e-10	-1.17603
125226147	chr8:125226147:A:G	5.21349e-13	-4.92761e-10	-1.26206	0.00011063	-4.92761e-10	-1.276
125226347	chr8:125226347:A:G	2.41331e-12	-4.92761e-10	0.270279	0.000628623	-4.92761e-10	0.461332
125226487	chr8:125226487:C:G	8.77412e-13	-4.92761e-10	-0.7415	0.000182741	-4.92761e-10	-0.774128
125227230	chr8:125227230:C:T	7.1043e-14	-1.99203	-1.26316	1.56303e-05	-2.00308	-1.22991
125227567	chr8:125227567:A:C	9.14113e-13	-1.87237	1.17184	0.000206251	-1.75687	1.10376
125227587	chr8:125227587:T:C	2.3753e-12	-4.92761e-10	0.254402	0.000618219	-4.92761e-10	0.444643
125228091	chr8:125228091:A:G	7.20671e-14	-1.99068	-1.2502	1.59178e-05	-2.00222	-1.21254
125228257	chr8:125228257:C:G	2.5022e-13	-1.99614	-5.85511e-10	5.37002e-05	-1.99878	-5.85511e-10
125228342	chr8:125228342:A:G	6.06041e-13	-4.92761e-10	-1.11153	0.000120904	-4.92761e-10	-1.1872
125228526	chr8:125228526:A:T	2.4659e-13	-2.01075	-5.85511e-10	5.34928e-05	-2.00265	-5.85511e-10
125228532	chr8:125228532:T:C	1.22831e-13	-1.52535	-1.18233	2.71424e-05	-1.4748	-1.2063
125229759	chr8:125229759:T:C	6.00018e-13	-4.92761e-10	-1.12152	0.00012999	-4.92761e-10	-1.11474
125230299	chr8:125230299:AC:A	1.18217e-12	-1.9466	1.50323	0.000258495	-1.85638	1.42906
125230472	chr8:125230472:G:A	5.30318e-13	-4.92761e-10	-1.245	0.000112871	-4.92761e-10	-1.25595
125231061	chr8:125231061:A:G	2.40799e-12	-4.92761e-10	0.26807	0.000626863	-4.92761e-10	0.458529
125231483	chr8:125231483:G:T	8.78212e-13	-4.92761e-10	-0.740589	0.000182901	-4.92761e-10	-0.773255
125231631	chr8:125231631:G:A	1.32022e-12	-4.92761e-10	-0.332924	0.00026709	-4.92761e-10	-0.394613
125231651	chr8:125231651:G:A	6.77099e-13	-4.92761e-10	-1.00066	0.000144259	-4.92761e-10	-1.01059
125232186	chr8:125232186:T:C	9.79224e-14	-2.00273	-0.931567	1.6488e-05	-2.00719	-1.17238
125232224	chr8:125232224:G:A	6.11182e-13	-4.92761e-10	-1.10308	0.000136506	-4.92761e-10	-1.06583
125232472	chr8:125232472:T:G	2.41331e-12	-4.92761e-10	0.270279	0.000628623	-4.92761e-10	0.461332
125232506	chr8:125232506:A:G	2.41331e-12	-4.92761e-10	0.270279	0.000628623	-4.92761e-10	0.461332
125232795	chr8:125232795:G:C	1.02111e-12	-4.92761e-10	-0.589829	0.000210986	-4.92761e-10	-0.630409
125232847	chr8:125232847:AG:A	7.05385e-14	-1.9957	-1.26662	1.55177e-05	-2.0058	-1.23442
125233008	chr8:125233008:G:T	1.02183e-12	-4.92761e-10	-0.589129	0.000211137	-4.92761e-10	-0.629691
125233083	chr8:125233083:C:T	6.77099e-13	-4.92761e-10	-1.00066	0.000144259	-4.92761e-10	-1.01059
125233131	chr8:125233131:A:G	6.66695e-13	-4.92761e-10	-1.01614	0.000142081	-4.92761e-10	-1.0258
125233169	chr8:125233169:T:C	7.70569e-13	-4.92761e-10	-0.871348	0.000158548	-4.92761e-10	-0.91614
125233297	chr8:125233297:C:T	6.21814e-13	-4.92761e-10	-1.08584	0.000123403	-4.92761e-10	-1.16674
125233457	chr8:125233457:A:C	5.6545e-13	-4.92761e-10	-1.18086	0.000119697	-4.92761e-10	-1.19723
125233487	chr8:125233487:C:T	5.11921e-13	-4.92761e-10	-1.28031	0.000109435	-4.92761e-10	-1.28687
125233533	chr8:125233533:T:A	5.20135e-13	-4.92761e-10	-1.26439	0.000110424	-4.92761e-10	-1.27787
125233570	chr8:125233570:T:G	5.13168e-13	-4.92761e-10	-1.27787	0.000108367	-4.92761e-10	-1.29668
125233608	chr8:125233608:A:T	8.48173e-13	-4.92761e-10	-0.775393	0.000176502	-4.92761e-10	-0.80887
125233898	chr8:125233898:C:T	3.01612e-12	-4.92761e-10	0.493251	0.000796281	-4.92761e-10	0.697753
125234086	chr8:125234086:G:A	7.14964e-14	-1.99	-1.25883	1.57463e-05	-2.00165	-1.22394
125234246	chr8:125234246:G:A	5.00752e-13	-4.92761e-10	-1.30237	0.000107731	-4.92761e-10	-1.30256
125234584	chr8:125234584:CAT:C	5.72808e-13	-0.92685	-0.241076	0.000134178	-0.907131	-0.175898
125234701	chr8:125234701:T:C	2.41449e-12	-4.92761e-10	0.270765	0.000628921	-4.92761e-10	0.461806
125234945	chr8:125234945:GCTTTTACCAAAAAA:G	2.57241e-12	-4.92761e-10	0.334121	0.000672	-4.92761e-10	0.52806
125235067	chr8:125235067:GA:G	2.57955e-13	-1.96569	-5.85511e-10	5.47813e-05	-1.97885	-5.85511e-10
125235268	chr8:125235268:A:C	5.26386e-13	-4.92761e-10	-1.25244	0.000114546	-4.92761e-10	-1.24123
125235918	chr8:125235918:G:A	1.50118e-13	-1.73025	-0.7768	3.3738e-05	-1.60663	-0.856941
125236260	chr8:125236260:C:T	5.29243e-13	-4.92761e-10	-1.24703	0.000112713	-4.92761e-10	-1.25735
125236488	chr8:125236488:G:A	3.22121e-13	-1.94716	0.203614	7.13893e-05	-1.95014	0.236087
125236588	chr8:125236588:T:G	1.21541e-13	-1.52076	-1.19746	2.70514e-05	-1.4657	-1.21875
125237819	chr8:125237819:G:A	2.08422e-12	-4.92761e-10	0.123674	0.000438488	-4.92761e-10	0.101135
125238068	chr8:125238068:C:T	7.33787e-13	-4.92761e-10	-0.920258	0.000163757	-4.92761e-10	-0.883813
125238398	chr8:125238398:G:A	8.44484e-13	-4.92761e-10	-0.779752	0.000171591	-4.92761e-10	-0.837088
125238554	chr8:125238554:G:A	1.2258e-13	-1.83174	-0.877971	2.92983e-05	-1.79902	-0.805652
125238600	chr8:125238600:C:A	7.15981e-13	-4.92761e-10	-0.944824	0.000159598	-4.92761e-10	-0.909542
125238622	chr8:125238622:A:G	5.68089e-13	-4.92761e-10	-1.1762	0.000122751	-4.92761e-10	-1.17204
125238847	chr8:125238847:T:G	5.15597e-13	-4.92761e-10	-1.27315	0.000108987	-4.92761e-10	-1.29097
125239599	chr8:125239599:ACT:A	1.54865e-13	-1.85577	-0.620151	3.03966e-05	-1.96509	-0.602776
125239945	chr8:125239945:C:A	6.7101e-13	-0.591232	-0.418461	0.000131421	-0.766699	-0.337092
125240324	chr8:125240324:C:T	1.40227e-12	-4.92761e-10	-0.272632	0.00028682	-4.92761e-10	-0.323342
125240359	chr8:125240359:G:A	1.36596e-12	-4.92761e-10	-0.298862	0.000279481	-4.92761e-10	-0.349263
125241310	chr8:125241310:A:G	2.57897e-13	-1.96592	-5.85511e-10	5.74916e-05	-1.93056	-5.85511e-10
125241807	chr8:125241807:C:T	1.00526e-12	-0.561495	-0.0439761	0.000209064	-0.619352	-0.0202062
125242075	chr8:125242075:T:A	5.19947e-13	-4.92761e-10	-1.26475	0.000115635	-4.92761e-10	-1.23176
125242109	chr8:125242109:G:A	5.37735e-13	-4.92761e-10	-1.23111	0.000121068	-4.92761e-10	-1.18585
125242319	chr8:125242319:T:C	9.3964e-14	-1.70197	-1.2736	1.86489e-05	-1.76273	-1.29368
125242784	chr8:125242784:C:T	6.87668e-13	-4.92761e-10	-0.985171	0.000150383	-4.92761e-10	-0.969012
125242959	chr8:125242959:A:G	6.9928e-13	-4.92761e-10	-0.968425	0.000147172	-4.92761e-10	-0.990594
125243669	chr8:125243669:A:G	5.27622e-13	-4.92761e-10	-1.2501	0.00011804	-4.92761e-10	-1.21117
125244081	chr8:125244081:G:C	5.16539e-13	-4.92761e-10	-1.27133	0.000109008	-4.92761e-10	-1.29078
125244154	chr8:125244154:C:T	1.95333e-13	-1.49167	-0.752099	3.53336e-05	-1.68156	-0.735804
125244431	chr8:125244431:T:C	2.22065e-13	-1.45483	-0.66068	4.03543e-05	-1.65263	-0.63187
125244712	chr8:125244712:T:C	7.58866e-13	-1.82292	0.936265	0.000178358	-1.83322	1.03481
125244837	chr8:125244837:C:T	5.36361e-13	-4.92761e-10	-1.23367	0.000120431	-4.92761e-10	-1.19112
125244863	chr8:125244863:C:T	5.23524e-13	-4.92761e-10	-1.25789	0.000114401	-4.92761e-10	-1.24249
125244909	chr8:125244909:G:A	5.0723e-13	-4.92761e-10	-1.28951	0.000108584	-4.92761e-10	-1.29468
125245261	chr8:125245261:C:T	6.36851e-13	-4.92761e-10	-1.06194	0.000140181	-4.92761e-10	-1.03926
125245436	chr8:125245436:G:A	5.25934e-13	-4.92761e-10	-1.2533	0.000117541	-4.92761e-10	-1.21541
125245898	chr8:125245898:C:T	6.73814e-13	-0.529239	-0.476285	0.000140703	-0.653035	-0.382516
125246252	chr8:125246252:C:T	6.86222e-13	-4.92761e-10	-0.987276	0.000149995	-4.92761e-10	-0.971596
125246335	chr8:125246335:C:T	1.45044e-12	-4.92761e-10	-0.238857	0.000324295	-4.92761e-10	-0.200546
125246434	chr8:125246434:C:T	4.45271e-13	-0.439522	-0.980271	8.7487e-05	-0.576218	-0.934491
125246959	chr8:125246959:C:A	2.23434e-13	-1.50497	-0.604388	3.56943e-05	-1.72518	-0.682026
125247553	chr8:125247553:C:T	7.81357e-13	-4.92761e-10	-0.857444	0.000163993	-4.92761e-10	-0.882373
125247688	chr8:125247688:G:A	2.58578e-13	-1.96328	-5.85511e-10	5.61069e-05	-1.95494	-5.85511e-10
125247850	chr8:125247850:G:A	1.68094e-13	-1.18127	-1.21269	3.43561e-05	-1.25022	-1.1952
125248305	chr8:125248305:A:G	6.15971e-13	-4.92761e-10	-1.09528	0.00013156	-4.92761e-10	-1.10274
125248733	chr8:125248733:C:T	5.30175e-13	-4.92761e-10	-1.24527	0.000118692	-4.92761e-10	-1.20566
125248847	chr8:125248847:T:C	5.24042e-13	-4.92761e-10	-1.2569	0.000111856	-4.92761e-10	-1.26499
125249000	chr8:125249000:T:A	1.63907e-12	-4.92761e-10	-0.116592	0.000333377	-4.92761e-10	-0.172925
125249410	chr8:125249410:C:G	6.79784e-14	-2.00805	-1.29123	1.51801e-05	-1.96597	-1.29624
125249519	chr8:125249519:A:G	5.45422e-13	-4.92761e-10	-1.21692	0.000123072	-4.92761e-10	-1.16943
125249929	chr8:125249929:TTAAAAA:T	5.01661e-13	-4.92761e-10	-1.30055	0.000108325	-4.92761e-10	-1.29706
125250543	chr8:125250543:T:C	2.26742e-12	-4.92761e-10	0.207921	0.000565336	-4.92761e-10	0.355221
125250627	chr8:125250627:A:G	5.3879e-13	-4.92761e-10	-1.22915	0.000117548	-4.92761e-10	-1.21535
125251607	chr8:125251607:T:C	1.51693e-12	-4.92761e-10	-0.194036	0.000309437	-4.92761e-10	-0.247444
125251681	chr8:125251681:T:C	1.15434e-13	-1.99553	-0.774248	2.30103e-05	-1.92926	-0.916993
125251998	chr8:125251998:A:G	5.1597e-13	-4.92761e-10	-1.27243	0.000108938	-4.92761e-10	-1.29142
125252006	chr8:125252006:A:G	1.51693e-12	-4.92761e-10	-0.194036	0.000309437	-4.92761e-10	-0.247444
125252109	chr8:125252109:A:G	1.24816e-13	-1.56909	-1.12255	2.02455e-05	-1.75243	-1.22184
125252250	chr8:125252250:C:T	1.59539e-12	-4.92761e-10	-0.143605	0.000323425	-4.92761e-10	-0.203233
125252487	chr8:125252487:C:T	5.41583e-13	-4.92761e-10	-1.22398	0.000122032	-4.92761e-10	-1.17792
125252862	chr8:125252862:G:A	5.02556e-13	-4.92761e-10	-1.29877	0.0001086	-4.92761e-10	-1.29452
125253740	chr8:125253740:C:T	6.93658e-14	-1.98229	-1.2968	1.45308e-05	-2.01164	-1.29428
125253890	chr8:125253890:T:C	5.28745e-13	-4.92761e-10	-1.24797	0.000118447	-4.92761e-10	-1.20773
125253993	chr8:125253993:T:C	7.16465e-14	-1.96806	-1.27867	1.46659e-05	-2.00862	-1.28806
125254002	chr8:125254002:A:G	8.13697e-14	-1.87027	-1.2492	1.94051e-05	-1.72527	-1.29139
125254163	chr8:125254163:T:A	7.30237e-14	-1.94351	-1.28418	1.71528e-05	-1.85063	-1.2894
125254308	chr8:125254308:G:C	2.6018e-12	0.345481	-5.85511e-10	0.000372057	-0.0631522	-5.85511e-10
125255388	chr8:125255388:T:G	1.1802e-13	-1.60886	-1.13876	1.92275e-05	-1.75292	-1.27293
125255576	chr8:125255576:A:G	7.09534e-14	-1.95961	-1.29685	1.45196e-05	-2.00546	-1.30124
125255686	chr8:125255686:G:T	2.32371e-13	-0.814053	-1.25609	3.73488e-05	-1.10283	-1.25907
125255765	chr8:125255765:A:G	1.18081e-13	-1.59578	-1.15133	1.93431e-05	-1.74169	-1.27818
125255804	chr8:125255804:T:C	1.03284e-13	-2.01332	-0.867678	1.98097e-05	-2.00897	-0.987052
125256044	chr8:125256044:G:A	5.38459e-13	-4.92761e-10	-1.22977	0.00011747	-4.92761e-10	-1.21602
125256215	chr8:125256215:G:A	8.85752e-14	-1.77616	-1.25846	1.65945e-05	-1.90209	-1.27104
125256699	chr8:125256699:G:T	5.63943e-13	-4.92761e-10	-1.18352	0.000128327	-4.92761e-10	-1.12762
125257061	chr8:125257061:A:T	7.12432e-14	-1.96486	-1.28752	1.4585e-05	-2.00758	-1.29463
125257337	chr8:125257337:T:C	6.84069e-13	-4.92761e-10	-0.990418	0.000150573	-4.92761e-10	-0.967749
125257475	chr8:125257475:G:A	9.47475e-13	-4.92761e-10	-0.664676	0.000217534	-4.92761e-10	-0.599843
125257678	chr8:125257678:C:T	3.0898e-13	-0.837339	-0.947862	5.76619e-05	-1.02322	-0.904379
125257679	chr8:125257679:G:A	1.48703e-13	-1.22446	-1.29207	3.63491e-05	-1.10754	-1.28149
125257776	chr8:125257776:C:T	6.04301e-13	-4.92761e-10	-1.1144	0.000131598	-4.92761e-10	-1.10245
125258764	chr8:125258764:T:A	7.11306e-14	-1.95648	-1.29748	1.45406e-05	-2.00367	-1.30158
125258934	chr8:125258934:C:T	3.89743e-13	-0.529185	-1.02381	8.93188e-05	-0.486455	-1.00353
125259075	chr8:125259075:T:C	6.17806e-13	-4.92761e-10	-1.0923	0.000134585	-4.92761e-10	-1.08001
125259113	chr8:125259113:G:T	6.90977e-14	-1.9991	-1.28386	1.5554e-05	-1.94071	-1.29718
125259204	chr8:125259204:T:TG	7.07892e-14	-1.96158	-1.29719	1.45111e-05	-2.00584	-1.30144
125259562	chr8:125259562:GA:G	5.39809e-13	-4.92761e-10	-1.22726	0.000119333	-4.92761e-10	-1.20028
125259706	chr8:125259706:A:G	9.58523e-14	-1.70279	-1.25288	2.02545e-05	-1.73107	-1.24276
125259945	chr8:125259945:C:T	1.74744e-12	-4.92761e-10	-0.0525684	0.000355393	-4.92761e-10	-0.108976
125260404	chr8:125260404:G:A	8.1175e-14	-2.00066	-1.12121	1.71251e-05	-1.91595	-1.22571
125260618	chr8:125260618:C:T	1.16161e-13	-1.48513	-1.27837	2.09617e-05	-1.64001	-1.29949
125260925	chr8:125260925:A:C	5.04717e-13	-4.92761e-10	-1.29448	0.000108361	-4.92761e-10	-1.29673
125261102	chr8:125261102:C:T	5.07427e-13	-4.92761e-10	-1.28913	0.000107783	-4.92761e-10	-1.30208
125261530	chr8:125261530:AC:A	1.41902e-13	-1.36272	-1.20062	2.18682e-05	-1.6353	-1.26186
125261583	chr8:125261583:A:G	2.32809e-13	-1.24543	-0.822826	4.14979e-05	-1.30076	-0.955792
125262158	chr8:125262158:G:A	9.33009e-14	-1.95737	-1.02527	1.89678e-05	-2.01082	-1.02863
125262206	chr8:125262206:G:A	2.69365e-13	-1.1055	-0.816906	5.58469e-05	-1.16904	-0.790541
125262281	chr8:125262281:C:T	8.18504e-13	-0.810999	-5.85511e-10	0.000115787	-1.23045	-5.85511e-10
125262286	chr8:125262286:G:A	5.13908e-13	-4.92761e-10	-1.27643	0.000110903	-4.92761e-10	-1.27355
125262494	chr8:125262494:T:C	3.38164e-13	-0.752051	-0.942894	6.34372e-05	-0.787739	-1.04441
125262586	chr8:125262586:A:C	1.3595e-13	-1.63169	-0.974496	2.10399e-05	-1.84883	-1.08695
125262928	chr8:125262928:GA:G	1.69812e-13	-1.28532	-1.09846	3.14502e-05	-1.48772	-1.04608
125263351	chr8:125263351:G:A	5.33718e-13	-0.423777	-0.814832	0.000101357	-0.569967	-0.793578
125263623	chr8:125263623:G:A	3.22386e-13	-1.98168	0.238953	7.23505e-05	-1.90263	0.201953
125263842	chr8:125263842:C:T	5.09084e-13	-4.92761e-10	-1.28586	0.000110043	-4.92761e-10	-1.28133
125264085	chr8:125264085:A:G	7.36761e-14	-1.94462	-1.27417	1.48617e-05	-2.00202	-1.28139
125264238	chr8:125264238:A:T	5.0061e-13	-4.92761e-10	-1.30265	0.000107791	-4.92761e-10	-1.302
125264279	chr8:125264279:A:G	7.94394e-14	-1.97969	-1.16379	1.62494e-05	-2.01298	-1.18117
125264487	chr8:125264487:G:A	1.94216e-13	-1.128	-1.1215	3.51517e-05	-1.23706	-1.18547
125264548	chr8:125264548:C:T	6.67888e-13	-4.92761e-10	-1.01436	0.000146695	-4.92761e-10	-0.993845
125264807	chr8:125264807:C:T	6.66412e-13	-4.92761e-10	-1.01657	0.000146363	-4.92761e-10	-0.996109
125265048	chr8:125265048:A:T	3.30828e-13	-1.77699	0.0601156	5.5946e-05	-1.81201	-0.145804
125265242	chr8:125265242:A:G	1.33654e-13	-1.9829	-0.640325	2.74559e-05	-2.01493	-0.654686
125265349	chr8:125265349:G:A	1.1767e-12	-4.92761e-10	-0.448009	0.000275538	-4.92761e-10	-0.363474
125265358	chr8:125265358:A:G	7.24196e-13	-4.92761e-10	-0.933415	0.000167177	-4.92761e-10	-0.863145
125265785	chr8:125265785:C:A	5.96827e-13	-4.92761e-10	-1.12685	0.000129341	-4.92761e-10	-1.11974
125266153	chr8:125266153:G:A	5.76916e-13	-4.92761e-10	-1.16078	0.00013259	-4.92761e-10	-1.09494
125266162	chr8:125266162:G:A	2.2352e-12	-4.92761e-10	0.193607	0.00053805	-4.92761e-10	0.305753
125266209	chr8:125266209:G:A	1.29675e-13	-1.44658	-1.20686	2.68034e-05	-1.47607	-1.21761
125267821	chr8:125267821:T:C	1.2861e-13	-1.47065	-1.19105	2.61427e-05	-1.51141	-1.20722
125267894	chr8:125267894:G:A	1.54268e-13	-2.00425	-0.475542	3.27287e-05	-2.01005	-0.4839
125268181	chr8:125268181:C:A	1.69854e-12	-4.92761e-10	-0.0809514	0.000397467	-4.92761e-10	0.0029126
125268353	chr8:125268353:G:A	7.45594e-13	0.149488	-1.05378	0.000143194	0.121616	-1.13961
125268492	chr8:125268492:G:A	4.43325e-13	-2.01116	0.586982	0.000114085	-2.0117	0.766443
125268694	chr8:125268694:A:G	1.3664e-13	-1.41255	-1.18858	2.80841e-05	-1.44603	-1.20096
125268822	chr8:125268822:A:G	1.91905e-13	-1.31605	-0.945424	2.73795e-05	-1.60824	-1.06416
125269068	chr8:125269068:A:T	2.51447e-13	-1.99125	-5.85511e-10	5.40454e-05	-1.99237	-5.85511e-10
125269156	chr8:125269156:C:T	6.67794e-13	-4.92761e-10	-1.0145	0.000146679	-4.92761e-10	-0.993955
125269525	chr8:125269525:A:G	5.05869e-13	-4.92761e-10	-1.2922	0.000109271	-4.92761e-10	-1.28837
125269602	chr8:125269602:A:G	1.21218e-13	-1.50528	-1.2156	2.48046e-05	-1.541	-1.23017
125270357	chr8:125270357:C:T	1.31571e-13	-1.99856	-0.640373	2.75731e-05	-2.01341	-0.651946
125270526	chr8:125270526:T:C	7.7087e-14	-1.90927	-1.26427	1.78562e-05	-1.81755	-1.2823
125270869	chr8:125270869:G:T	4.92753e-13	-0.490008	-0.828462	0.000105441	-0.524834	-0.799211
125271043	chr8:125271043:C:T	9.40388e-13	-4.92761e-10	-0.672185	0.000212316	-4.92761e-10	-0.624122
125271073	chr8:125271073:A:G	6.68048e-13	-4.92761e-10	-1.01412	0.000157219	-4.92761e-10	-0.924562
125271578	chr8:125271578:A:G	7.89798e-14	-1.91784	-1.23144	1.8162e-05	-1.82732	-1.25554
125271746	chr8:125271746:T:A	5.34395e-13	-4.92761e-10	-1.23734	0.000114447	-4.92761e-10	-1.24208
125271778	chr8:125271778:G:A	5.49975e-13	-4.92761e-10	-1.2086	0.000116342	-4.92761e-10	-1.22566
125271981	chr8:125271981:T:C	3.35468e-12	-4.92761e-10	0.599633	0.000854117	-4.92761e-10	0.76787
125272114	chr8:125272114:C:T	7.13054e-14	-1.97462	-1.27689	1.46892e-05	-2.01194	-1.28314
125272265	chr8:125272265:C:T	2.54923e-13	-1.97752	-5.85511e-10	5.93917e-05	-1.89804	-5.85511e-10
125272478	chr8:125272478:C:T	1.73544e-13	-1.24018	-1.12187	2.55063e-05	-1.5397	-1.20357
125273084	chr8:125273084:C:T	2.29762e-13	-1.05373	-1.0277	3.14835e-05	-1.40317	-1.12957
125275011	chr8:125275011:A:G	5.1435e-13	-1.27557	-5.85511e-10	0.000105575	-1.32277	-5.85511e-10
125275189	chr8:125275189:T:C	6.73182e-14	-2.01454	-1.29451	1.50906e-05	-1.99462	-1.27351
125275298	chr8:125275298:G:A	7.16455e-14	-1.98312	-1.26363	1.62468e-05	-1.91012	-1.28418
125275442	chr8:125275442:C:A	1.02336e-12	-4.92761e-10	-0.587635	0.000225591	-4.92761e-10	-0.563476
125275765	chr8:125275765:A:G	1.58463e-13	-1.99538	-0.457576	3.03996e-05	-1.95594	-0.611829
125276527	chr8:125276527:G:A	6.08907e-13	-4.92761e-10	-1.10681	0.000123964	-4.92761e-10	-1.16221
125276566	chr8:125276566:C:T	1.37359e-13	-1.34431	-1.25157	3.06478e-05	-1.31233	-1.24731
125277620	chr8:125277620:C:T	6.57192e-13	0.152039	-1.18254	9.42378e-05	-0.191021	-1.24536
125277635	chr8:125277635:T:C	1.20144e-12	0.737354	-1.16456	0.000203668	0.39665	-1.06236
125277716	chr8:125277716:G:C	8.62605e-12	-4.92761e-10	1.54406	0.00225695	-4.92761e-10	1.73957
125277760	chr8:125277760:T:C	3.13936e-13	-0.612385	-1.1569	5.47448e-05	-0.847848	-1.13167
125278170	chr8:125278170:T:C	6.42516e-13	-4.92761e-10	-1.05308	0.000137952	-4.92761e-10	-1.05529
125278211	chr8:125278211:A:G	1.66663e-13	-1.98733	-0.415172	3.86805e-05	-1.9709	-0.355964
125278360	chr8:125278360:C:T	1.64851e-13	-1.20343	-1.21001	3.54409e-05	-1.26024	-1.15409
125278772	chr8:125278772:T:TCCA	5.08478e-13	-4.92761e-10	-1.28706	0.000108117	-4.92761e-10	-1.29899
125278865	chr8:125278865:T:G	6.62746e-13	-4.92761e-10	-1.02209	0.000142273	-4.92761e-10	-1.02445
125278899	chr8:125278899:A:C	3.02973e-13	-0.661534	-1.1433	5.3223e-05	-0.890496	-1.11721
125279035	chr8:125279035:C:T	2.4402e-13	-2.00443	-0.0167936	5.74029e-05	-1.99353	0.061423
125279149	chr8:125279149:C:T	5.08938e-13	-4.92761e-10	-1.28615	0.000108165	-4.92761e-10	-1.29854
125279598	chr8:125279598:G:A	1.18853e-13	-1.99847	-0.742118	2.77007e-05	-1.95207	-0.708672
125279778	chr8:125279778:T:C	1.21994e-12	-4.92761e-10	-0.411923	0.000248109	-4.92761e-10	-0.468331
125280480	chr8:125280480:T:A	5.82426e-13	-4.92761e-10	-1.15127	0.000127006	-4.92761e-10	-1.13796
125280854	chr8:125280854:G:T	5.05363e-13	-4.92761e-10	-1.2932	0.000109041	-4.92761e-10	-1.29048
125281012	chr8:125281012:C:G	7.91814e-13	-4.92761e-10	-0.84415	0.000163677	-4.92761e-10	-0.884305
125281167	chr8:125281167:C:T	5.05363e-13	-4.92761e-10	-1.2932	0.000109041	-4.92761e-10	-1.29048
125281763	chr8:125281763:G:A	9.31664e-13	0.338442	-1.01995	0.000178116	0.312166	-1.11193
125282329	chr8:125282329:G:A	7.21328e-13	-0.937383	-5.85511e-10	0.000101204	-1.36506	-5.85511e-10
125282841	chr8:125282841:A:G	8.06618e-13	-2.00825	1.18262	0.000218291	-2.01349	1.41712
125282904	chr8:125282904:T:G	5.13547e-13	-4.92761e-10	-1.27714	0.000108711	-4.92761e-10	-1.29351
125283111	chr8:125283111:A:G	4.94201e-13	-1.31554	-5.85511e-10	8.69847e-05	-1.51647	-5.85511e-10
125283957	chr8:125283957:T:A	2.73959e-13	-1.9055	-5.85511e-10	6.42254e-05	-1.8198	-5.85511e-10
125284022	chr8:125284022:C:T	8.80845e-13	-4.92761e-10	-0.737595	0.000197667	-4.92761e-10	-0.695615
125284148	chr8:125284148:C:T	5.69542e-13	-4.92761e-10	-1.17365	0.00013111	-4.92761e-10	-1.10616
125284268	chr8:125284268:A:C	5.14164e-13	-4.92761e-10	-1.27593	0.000108781	-4.92761e-10	-1.29286
125284700	chr8:125284700:A:AC	6.53693e-13	-4.92761e-10	-1.03584	0.000143536	-4.92761e-10	-1.01561
125284701	chr8:125284701:A:T	5.01434e-13	-4.92761e-10	-1.301	0.000108503	-4.92761e-10	-1.29542
125285138	chr8:125285138:A:G	1.511e-13	-1.45099	-1.04955	3.06068e-05	-1.48729	-1.07369
125285145	chr8:125285145:C:T	9.28191e-13	0.333029	-1.01827	0.000176875	0.303783	-1.11054
125285261	chr8:125285261:TAGG:T	5.97092e-13	-4.92761e-10	-1.12641	0.000128292	-4.92761e-10	-1.12789
125285578	chr8:125285578:A:G	3.58195e-13	-0.382228	-1.25517	7.50487e-05	-0.45185	-1.21221
125285658	chr8:125285658:G:A	4.13701e-13	-0.197901	-1.29543	8.48223e-05	-0.267312	-1.27433
125285945	chr8:125285945:C:T	6.45934e-13	-4.92761e-10	-1.04778	0.000131079	-4.92761e-10	-1.1064
125286255	chr8:125286255:A:G	5.03561e-13	-4.92761e-10	-1.29677	0.000110361	-4.92761e-10	-1.27844
125286262	chr8:125286262:A:G	2.79783e-13	-1.88446	-5.85511e-10	7.0238e-05	-1.73031	-5.85511e-10
125286398	chr8:125286398:C:T	6.2004e-13	0.0116547	-1.10035	7.22158e-05	-0.462288	-1.24025
125286585	chr8:125286585:T:C	8.59633e-14	-1.80615	-1.25841	1.81294e-05	-1.81897	-1.2657
125286693	chr8:125286693:C:T	6.82162e-14	-2.00407	-1.29172	1.5956e-05	-1.94396	-1.2684
125287148	chr8:125287148:A:G	1.33713e-12	-4.92761e-10	-0.320196	0.000295143	-4.92761e-10	-0.294738
125287265	chr8:125287265:G:A	6.19556e-13	0.207638	-1.29711	9.70526e-05	-0.139782	-1.26716
125287405	chr8:125287405:A:G	1.25461e-12	-4.92761e-10	-0.383898	0.000282874	-4.92761e-10	-0.337197
125288007	chr8:125288007:G:T	5.2177e-13	-4.92761e-10	-1.26125	0.000109836	-4.92761e-10	-1.28321
125288052	chr8:125288052:C:A	3.54945e-12	-4.92761e-10	0.65607	0.000891162	-4.92761e-10	0.810327
125288534	chr8:125288534:G:T	5.40292e-13	-4.92761e-10	-1.22637	0.000114723	-4.92761e-10	-1.23968
125288624	chr8:125288624:T:C	6.90484e-14	-2.00157	-1.2821	1.63048e-05	-1.93828	-1.25246
125288693	chr8:125288693:A:G	2.47327e-13	-2.00776	-5.85511e-10	5.30205e-05	-2.01152	-5.85511e-10
125289199	chr8:125289199:A:G	5.22683e-13	-4.92761e-10	-1.2595	0.000109961	-4.92761e-10	-1.28208
125289632	chr8:125289632:T:C	7.2245e-14	-1.98592	-1.25249	1.63676e-05	-1.90336	-1.28353
125289744	chr8:125289744:T:C	3.28141e-13	-0.449744	-1.27529	7.1301e-05	-0.474111	-1.24118
125289825	chr8:125289825:A:C	1.67308e-13	-1.10328	-1.29536	3.5718e-05	-1.10535	-1.30119
125289879	chr8:125289879:C:G	5.12562e-13	-4.92761e-10	-1.27906	0.000110887	-4.92761e-10	-1.27369
125289974	chr8:125289974:A:G	5.0171e-13	-4.92761e-10	-1.30045	0.000107749	-4.92761e-10	-1.30239
125290027	chr8:125290027:C:T	5.97702e-13	0.173251	-1.29864	9.64863e-05	-0.141897	-1.2709
125290085	chr8:125290085:T:C	7.8957e-13	-4.92761e-10	-0.846989	0.000163104	-4.92761e-10	-0.887813
125290547	chr8:125290547:G:A	8.91637e-14	-1.73698	-1.29102	2.0452e-05	-1.67717	-1.28695
125290619	chr8:125290619:C:A	7.41273e-13	-4.92761e-10	-0.910108	0.000164811	-4.92761e-10	-0.877397
125290803	chr8:125290803:CA:C	2.03517e-13	-0.967491	-1.23524	4.39382e-05	-1.01574	-1.18367
125290937	chr8:125290937:A:G	1.2262e-12	-4.92761e-10	-0.406802	0.00027619	-4.92761e-10	-0.361109
125291221	chr8:125291221:C:T	5.1248e-13	-4.92761e-10	-1.27922	0.000110867	-4.92761e-10	-1.27386
125291251	chr8:125291251:A:G	1.97416e-13	-0.988158	-1.24501	4.27115e-05	-1.03325	-1.19448
125291605	chr8:125291605:G:A	1.96002e-13	-1.0047	-1.23565	4.11047e-05	-1.00787	-1.2582
125291625	chr8:125291625:T:G	3.81727e-13	-1.57377	-5.85511e-10	9.11066e-05	-1.47017	-5.85511e-10
125292221	chr8:125292221:A:G	5.09872e-13	-4.92761e-10	-1.28432	0.000110211	-4.92761e-10	-1.2798
125292352	chr8:125292352:C:T	1.25572e-12	-4.92761e-10	-0.383012	0.000283128	-4.92761e-10	-0.336301
125293069	chr8:125293069:C:A	2.58457e-13	-1.96375	-5.85511e-10	5.55666e-05	-1.96462	-5.85511e-10
125293973	chr8:125293973:T:G	5.80343e-13	-4.92761e-10	-1.15486	0.000133449	-4.92761e-10	-1.08848
125294177	chr8:125294177:C:A	1.074e-12	0.467373	-1.00671	0.000206491	0.448696	-1.10064
125294347	chr8:125294347:G:A	4.2952e-13	-0.178376	-1.27743	8.97434e-05	-0.23913	-1.24611
125294391	chr8:125294391:A:G	4.54596e-13	-0.117211	-1.28186	9.47479e-05	-0.178206	-1.25277
125294675	chr8:125294675:G:A	4.67381e-13	-0.0938998	-1.27743	9.72097e-05	-0.159214	-1.24611
125295250	chr8:125295250:A:G	5.21351e-13	-4.92761e-10	-1.26205	0.000109773	-4.92761e-10	-1.28379
125295451	chr8:125295451:C:T	5.01355e-13	-4.92761e-10	-1.30116	0.000107785	-4.92761e-10	-1.30206
125295710	chr8:125295710:G:A	1.08128e-12	-4.92761e-10	-0.532575	0.000249299	-4.92761e-10	-0.463547
125295913	chr8:125295913:A:G	1.62182e-13	-1.41679	-1.01296	3.27749e-05	-1.45343	-1.03911
125295934	chr8:125295934:C:T	5.00642e-13	-4.92761e-10	-1.30258	0.000108005	-4.92761e-10	-1.30002
125296001	chr8:125296001:G:A	5.22962e-13	-4.92761e-10	-1.25897	0.000110008	-4.92761e-10	-1.28164
125296005	chr8:125296005:G:A	9.30654e-13	-0.682589	-5.85511e-10	0.000320275	-0.213018	-5.85511e-10
125296242	chr8:125296242:A:G	5.21328e-13	-4.92761e-10	-1.2621	0.000109767	-4.92761e-10	-1.28384
125296275	chr8:125296275:A:G	1.66382e-13	-1.38472	-1.01947	3.3585e-05	-1.42283	-1.04528
125296522	chr8:125296522:G:A	2.45767e-13	-2.01409	-5.85511e-10	5.31431e-05	-2.00921	-5.85511e-10
125296745	chr8:125296745:G:A	1.32236e-12	-4.92761e-10	-0.331304	0.000268688	-4.92761e-10	-0.388647
125296882	chr8:125296882:T:A	1.07098e-13	-1.95623	-0.888507	2.55317e-05	-1.88743	-0.854847
125297061	chr8:125297061:A:G	1.53077e-12	0.866841	-1.05179	0.00020838	0.502772	-1.14561
125297447	chr8:125297447:A:G	5.22136e-13	-4.92761e-10	-1.26055	0.000109885	-4.92761e-10	-1.28276
125297631	chr8:125297631:G:A	7.13176e-14	-1.99817	-1.25316	1.70611e-05	-1.93171	-1.21368
125297764	chr8:125297764:G:A	6.76751e-13	-0.352727	-0.648447	6.319e-05	-0.901871	-0.934182
125298089	chr8:125298089:C:T	6.82099e-14	-2.00135	-1.29454	1.59093e-05	-1.94069	-1.27461
125298650	chr8:125298650:G:A	4.75233e-13	-1.35467	-5.85511e-10	0.000100537	-1.37167	-5.85511e-10
125298827	chr8:125298827:C:T	1.18026e-12	0.62196	-1.06695	0.000229066	0.601723	-1.14991
125299023	chr8:125299023:G:T	7.1747e-13	0.0180406	-0.960787	8.6205e-05	-0.459788	-1.06568
125299144	chr8:125299144:C:T	2.57356e-13	-1.96802	-5.85511e-10	5.53316e-05	-1.96886	-5.85511e-10
125300535	chr8:125300535:A:G	6.51843e-13	0.0300672	-1.06874	0.000133319	0.061894	-1.15135
125300551	chr8:125300551:T:C	1.26261e-12	-4.92761e-10	-0.377543	0.000284719	-4.92761e-10	-0.330695
125301820	chr8:125301820:T:C	5.81777e-13	-4.92761e-10	-1.15239	0.000128947	-4.92761e-10	-1.1228
125302373	chr8:125302373:G:T	5.406e-13	-4.92761e-10	-1.2258	0.000114857	-4.92761e-10	-1.23851
125302528	chr8:125302528:G:A	5.11214e-13	-4.92761e-10	-1.28169	0.000111882	-4.92761e-10	-1.26475
125302534	chr8:125302534:G:A	4.89767e-13	-1.32455	-5.85511e-10	9.28864e-05	-1.45082	-5.85511e-10
125303178	chr8:125303178:T:C	2.08422e-12	-4.92761e-10	0.123673	0.00048803	-4.92761e-10	0.208178
125303308	chr8:125303308:G:A	5.35356e-13	-4.92761e-10	-1.23555	0.000113641	-4.92761e-10	-1.24915
125303527	chr8:125303527:G:A	6.40243e-13	-4.92761e-10	-1.05663	0.000139808	-4.92761e-10	-1.04193
125303591	chr8:125303591:A:G	6.51997e-13	-4.92761e-10	-1.03844	0.000142445	-4.92761e-10	-1.02324
125303640	chr8:125303640:T:G	1.20093e-12	-4.92761e-10	-0.427625	0.000263321	-4.92761e-10	-0.408827
125303675	chr8:125303675:C:T	1.21927e-13	-1.6066	-1.10845	2.62588e-05	-1.55279	-1.16141
125303827	chr8:125303827:A:G	6.81904e-13	-4.92761e-10	-0.993589	0.000149075	-4.92761e-10	-0.977751
125303843	chr8:125303843:A:G	2.63299e-13	-1.94519	-5.85511e-10	5.68295e-05	-1.94214	-5.85511e-10
125303918	chr8:125303918:G:A	5.69659e-13	-4.92761e-10	-1.17344	0.00012169	-4.92761e-10	-1.18072
125304119	chr8:125304119:C:T	1.71281e-12	-4.92761e-10	-0.0725864	0.000349716	-4.92761e-10	-0.125077
125304263	chr8:125304263:A:G	5.2797e-13	-4.92761e-10	-1.24944	0.000117909	-4.92761e-10	-1.21229
125304734	chr8:125304734:G:T	5.01523e-13	-4.92761e-10	-1.30083	0.000108327	-4.92761e-10	-1.29705
125304819	chr8:125304819:CA:C	2.0956e-13	-1.50647	-0.666999	6.88521e-05	-1.17533	-0.574909
125304829	chr8:125304829:A:G	1.01254e-12	-4.92761e-10	-0.598257	0.000206804	-4.92761e-10	-0.650426
125305731	chr8:125305731:G:A	3.08239e-12	-4.92761e-10	0.514983	0.000724708	-4.92761e-10	0.60357
125305931	chr8:125305931:T:G	1.89236e-13	-1.18505	-1.09043	3.94577e-05	-1.19014	-1.11683
125306536	chr8:125306536:T:C	5.25742e-13	-4.92761e-10	-1.25367	0.000117211	-4.92761e-10	-1.21822
125307291	chr8:125307291:G:A	5.77854e-13	-4.92761e-10	-1.15916	0.000131536	-4.92761e-10	-1.10292
125307511	chr8:125307511:GA:G	5.02378e-13	-4.92761e-10	-1.29912	0.000108631	-4.92761e-10	-1.29424
125308776	chr8:125308776:C:T	5.03466e-13	-4.92761e-10	-1.29696	0.000109417	-4.92761e-10	-1.28704
125309031	chr8:125309031:G:T	9.84952e-14	-1.65409	-1.27438	2.18711e-05	-1.6076	-1.28944
125309103	chr8:125309103:T:A	6.69399e-13	-4.92761e-10	-1.0121	0.000146309	-4.92761e-10	-0.996478
125309180	chr8:125309180:A:C	1.24336e-12	-4.92761e-10	-0.392907	0.000273	-4.92761e-10	-0.372728
125309744	chr8:125309744:T:A	7.04958e-13	-4.92761e-10	-0.960339	0.00017212	-4.92761e-10	-0.834008
125309862	chr8:125309862:A:G	7.59627e-13	-4.92761e-10	-0.88565	0.000166315	-4.92761e-10	-0.868312
125310049	chr8:125310049:C:T	7.59627e-13	-4.92761e-10	-0.88565	0.000166315	-4.92761e-10	-0.868312
125310227	chr8:125310227:A:G	8.81424e-13	-4.92761e-10	-0.736939	0.000184517	-4.92761e-10	-0.76446
125310447	chr8:125310447:T:G	5.84725e-13	-4.92761e-10	-1.14734	0.000129055	-4.92761e-10	-1.12196
125310566	chr8:125310566:C:T	3.92041e-13	-1.54711	-5.85511e-10	7.22434e-05	-1.70216	-5.85511e-10
125311305	chr8:125311305:C:T	1.29106e-13	-1.5008	-1.15705	2.71242e-05	-1.50504	-1.17673
125311886	chr8:125311886:C:A	5.3189e-13	-4.92761e-10	-1.24204	0.000114099	-4.92761e-10	-1.24514
125312190	chr8:125312190:T:C	7.15612e-14	-2.00771	-1.24021	1.48204e-05	-2.00001	-1.28618
125312251	chr8:125312251:A:G	5.01071e-13	-4.92761e-10	-1.30173	0.000108136	-4.92761e-10	-1.2988
125312349	chr8:125312349:G:A	7.60131e-12	-4.92761e-10	1.4176	0.00177004	-4.92761e-10	1.49656
125312396	chr8:125312396:C:T	7.60368e-13	-4.92761e-10	-0.884674	0.000182805	-4.92761e-10	-0.773781
125312581	chr8:125312581:C:T	3.86365e-13	-0.799621	-0.762073	6.17116e-05	-1.10079	-0.758941
125312779	chr8:125312779:G:A	5.01071e-13	-4.92761e-10	-1.30173	0.000108136	-4.92761e-10	-1.2988
125312930	chr8:125312930:A:G	5.74083e-13	-4.92761e-10	-1.1657	0.00012131	-4.92761e-10	-1.18385
125313586	chr8:125313586:G:C	8.41714e-14	-1.79191	-1.29371	1.86121e-05	-1.75749	-1.30089
125313687	chr8:125313687:T:C	2.59891e-13	-0.92187	-1.03634	4.29654e-05	-1.19961	-1.02219
125313992	chr8:125313992:G:A	2.82327e-13	-0.833936	-1.04147	5.36136e-05	-0.868046	-1.13235
125314204	chr8:125314204:G:A	8.91415e-13	0.507799	-1.23347	0.000101089	-0.0771942	-1.289
125314215	chr8:125314215:A:G	2.566e-13	-1.97096	-5.85511e-10	5.53152e-05	-1.96915	-5.85511e-10
125314512	chr8:125314512:G:A	1.10968e-13	-1.65742	-1.15181	2.31803e-05	-1.66383	-1.17506
125314901	chr8:125314901:A:C	2.52693e-13	-1.9863	-5.85511e-10	5.44668e-05	-1.98461	-5.85511e-10
125315303	chr8:125315303:A:G	1.33377e-12	0.930385	-1.2531	0.0001468	0.303996	-1.29712
125315481	chr8:125315481:C:G	5.01461e-13	-4.92761e-10	-1.30095	0.000107739	-4.92761e-10	-1.30248
125315546	chr8:125315546:C:A	5.34877e-13	-4.92761e-10	-1.23644	0.0001127	-4.92761e-10	-1.25747
125315814	chr8:125315814:TTTTTTA:T	6.64359e-13	0.27062	-1.29027	8.88241e-05	-0.194759	-1.30078
125315853	chr8:125315853:T:A	6.55138e-13	0.258658	-1.29229	8.8008e-05	-0.204882	-1.29989
125316091	chr8:125316091:G:A	5.61588e-13	-4.92761e-10	-1.18771	0.000127106	-4.92761e-10	-1.13718
125316141	chr8:125316141:G:A	5.4301e-13	0.0602905	-1.28164	7.35798e-05	-0.381242	-1.30259
125316174	chr8:125316174:G:A	6.71873e-13	0.285439	-1.29385	9.01646e-05	-0.181578	-1.29898
125316270	chr8:125316270:T:C	6.48821e-13	0.250958	-1.29428	8.7643e-05	-0.210231	-1.2987
125316357	chr8:125316357:T:C	3.94469e-13	-1.54094	-5.85511e-10	9.21039e-05	-1.45928	-5.85511e-10
125316453	chr8:125316453:C:T	6.40636e-13	-4.92761e-10	-1.05602	0.000154201	-4.92761e-10	-0.94394
125316532	chr8:125316532:A:G	8.78923e-14	-1.7763	-1.26606	1.8504e-05	-1.7869	-1.27731
125316919	chr8:125316919:T:C	5.33526e-13	-4.92761e-10	-1.23897	0.000112464	-4.92761e-10	-1.25957
125316942	chr8:125316942:C:T	5.7423e-13	-4.92761e-10	-1.16545	0.00012134	-4.92761e-10	-1.1836
125317003	chr8:125317003:G:A	5.69697e-13	-4.92761e-10	-1.17337	0.00012221	-4.92761e-10	-1.17646
125317088	chr8:125317088:A:G	2.11451e-13	-0.874397	-1.29009	4.46002e-05	-0.882042	-1.30242
125317145	chr8:125317145:C:T	6.39218e-13	-4.92761e-10	-1.05823	0.000133738	-4.92761e-10	-1.08631
125317190	chr8:125317190:C:G	5.37483e-13	-4.92761e-10	-1.23158	0.000113163	-4.92761e-10	-1.25337
125317468	chr8:125317468:A:T	8.51605e-14	-1.77961	-1.29433	1.87846e-05	-1.74792	-1.30124
125317488	chr8:125317488:C:T	1.30924e-12	0.874097	-1.21537	0.000139735	0.239877	-1.28233
125317667	chr8:125317667:A:G	5.08615e-13	-4.92761e-10	-1.28679	0.000108002	-4.92761e-10	-1.30005
125318881	chr8:125318881:A:G	2.48783e-13	-2.0019	-5.85511e-10	5.39951e-05	-1.99331	-5.85511e-10
125319405	chr8:125319405:A:G	2.55409e-13	-1.97561	-5.85511e-10	5.34974e-05	-2.00257	-5.85511e-10
125319579	chr8:125319579:G:A	1.19922e-12	0.785225	-1.21428	0.000129617	0.164214	-1.28183
125319664	chr8:125319664:A:G	1.7742e-12	-4.92761e-10	-0.03737	0.000410444	-4.92761e-10	0.0350398
125319698	chr8:125319698:A:G	5.0678e-13	-4.92761e-10	-1.2904	0.000108772	-4.92761e-10	-1.29295
125319757	chr8:125319757:T:C	1.1439e-12	0.738426	-1.21471	0.000124414	0.123432	-1.28201
125320069	chr8:125320069:A:G	4.25837e-13	-0.649215	-0.815206	7.80644e-05	-0.684073	-0.940591
125320375	chr8:125320375:C:G	2.57532e-13	-1.96733	-5.85511e-10	5.55591e-05	-1.96475	-5.85511e-10
125321268	chr8:125321268:T:C	5.34693e-13	-4.92761e-10	-1.23679	0.000112677	-4.92761e-10	-1.25768
125321390	chr8:125321390:T:C	3.54981e-13	-1.64641	-5.85511e-10	6.40996e-05	-1.82176	-5.85511e-10
125321400	chr8:125321400:T:C	1.5481e-12	1.03931	-1.213	0.000163059	0.393121	-1.28121
125321541	chr8:125321541:G:A	1.01048e-13	-1.65448	-1.2484	2.12691e-05	-1.66269	-1.26225
125321543	chr8:125321543:C:T	1.67452e-12	1.1197	-1.2149	0.000174852	0.463862	-1.28212
125321765	chr8:125321765:A:G	6.60535e-13	-4.92761e-10	-1.02543	0.00013593	-4.92761e-10	-1.07006
125322016	chr8:125322016:TA:T	3.0856e-13	-1.78656	-5.85511e-10	6.94535e-05	-1.74154	-5.85511e-10
125322926	chr8:125322926:A:G	1.76454e-12	1.16934	-1.21217	0.000182068	0.502963	-1.28078
125323068	chr8:125323068:T:C	8.96195e-14	-1.74193	-1.28098	1.91114e-05	-1.75241	-1.2795
125323984	chr8:125323984:A:G	5.48844e-13	-4.92761e-10	-1.21066	0.000116367	-4.92761e-10	-1.22545
125324367	chr8:125324367:A:T	3.44298e-13	-1.67697	-5.85511e-10	8.5401e-05	-1.53484	-5.85511e-10
125324942	chr8:125324942:G:GT	7.05653e-12	2.3618	-1.01856	0.000472584	1.34502	-1.169
125325309	chr8:125325309:ATAAAATAAAATAAAG:A	5.00705e-13	-4.92761e-10	-1.30246	0.000107861	-4.92761e-10	-1.30135
125325314	chr8:125325314:ATAAAATAAAG:A	5.33121e-13	-0.0468454	-1.19288	6.59726e-05	-0.510103	-1.28286
125325492	chr8:125325492:A:G	1.66853e-12	1.11857	-1.21735	0.000174085	0.460645	-1.2833
125325660	chr8:125325660:T:C	5.29626e-13	-4.92761e-10	-1.24631	0.000111807	-4.92761e-10	-1.26542
125325882	chr8:125325882:G:C	2.76833e-12	-4.92761e-10	0.407521	0.000647896	-4.92761e-10	0.491531
125325929	chr8:125325929:G:A	1.55949e-12	1.04435	-1.21071	0.00016311	0.392307	-1.28008
125325947	chr8:125325947:C:T	1.54638e-12	1.06474	-1.23954	0.00016358	0.408144	-1.29304
125326062	chr8:125326062:C:A	1.00448e-13	-1.80785	-1.10098	2.14248e-05	-1.7877	-1.12995
125326072	chr8:125326072:A:G	7.47181e-13	-4.92761e-10	-0.902169	0.000188557	-4.92761e-10	-0.742801
125326130	chr8:125326130:G:A	8.34335e-14	-1.80627	-1.28815	1.82912e-05	-1.77754	-1.29823
125326233	chr8:125326233:G:A	5.14199e-13	-4.92761e-10	-1.27587	0.000109572	-4.92761e-10	-1.28562
125326302	chr8:125326302:G:A	1.60218e-12	1.07012	-1.20948	0.000166792	0.414058	-1.27951
125326382	chr8:125326382:A:G	8.43046e-14	-1.78616	-1.29788	1.8617e-05	-1.75572	-1.30241
125326475	chr8:125326475:CTG:C	1.89538e-12	-4.92761e-10	0.028698	0.000364971	-4.92761e-10	-0.08238
125326645	chr8:125326645:A:G	1.61695e-12	1.07074	-1.20092	0.000167742	0.415458	-1.27523
125326650	chr8:125326650:T:G	5.28966e-13	-4.92761e-10	-1.24755	0.000111706	-4.92761e-10	-1.26633
125326722	chr8:125326722:G:A	1.01291e-13	-1.78269	-1.11779	2.16608e-05	-1.76127	-1.14542
125326816	chr8:125326816:C:T	5.07832e-13	-4.92761e-10	-1.28833	0.000108723	-4.92761e-10	-1.2934
125326818	chr8:125326818:T:C	6.45283e-13	-4.92761e-10	-1.04879	0.000152519	-4.92761e-10	-0.954908
125326836	chr8:125326836:A:C	5.3346e-13	-4.92761e-10	-1.23909	0.000112477	-4.92761e-10	-1.25945
125326849	chr8:125326849:A:G	1.7126e-12	1.15836	-1.23106	0.000178513	0.492035	-1.28957
125326859	chr8:125326859:G:A	6.53103e-13	-4.92761e-10	-1.03674	0.000157971	-4.92761e-10	-0.919786
125327259	chr8:125327259:C:G	3.99129e-12	0.773394	-5.85511e-10	0.000480593	0.192821	-5.85511e-10
125327871	chr8:125327871:C:T	5.15487e-13	-4.92761e-10	-1.27336	0.000112957	-4.92761e-10	-1.25519
125328099	chr8:125328099:G:A	7.29831e-13	-4.92761e-10	-0.925664	0.000175537	-4.92761e-10	-0.814349
125328764	chr8:125328764:C:A	5.68956e-13	-4.92761e-10	-1.17467	0.00012902	-4.92761e-10	-1.12224
125329603	chr8:125329603:C:T	1.50557e-12	1.00966	-1.21121	0.000157624	0.358348	-1.28034
125329693	chr8:125329693:G:A	5.02062e-13	-4.92761e-10	-1.29975	0.000107737	-4.92761e-10	-1.3025
125330232	chr8:125330232:G:A	1.44661e-12	0.945047	-1.18655	0.000150621	0.30008	-1.26751
125330239	chr8:125330239:C:T	1.2564e-13	-1.43133	-1.25373	2.67728e-05	-1.46675	-1.22806
125330279	chr8:125330279:G:A	5.62185e-13	-4.92761e-10	-1.18665	0.000127166	-4.92761e-10	-1.13671
125330681	chr8:125330681:C:T	1.53692e-12	1.02592	-1.20686	0.000160161	0.372187	-1.27821
125331278	chr8:125331278:T:C	1.5377e-12	1.01954	-1.19998	0.000159807	0.366398	-1.27463
125331404	chr8:125331404:A:G	8.01794e-13	-4.92761e-10	-0.831625	0.000178481	-4.92761e-10	-0.797714
125331641	chr8:125331641:C:G	5.12269e-13	-0.405802	-0.873824	7.3696e-05	-0.831268	-0.850983
125331845	chr8:125331845:G:A	2.4877e-12	-4.92761e-10	0.300635	0.00058162	-4.92761e-10	0.383618
125331966	chr8:125331966:C:T	1.49077e-12	0.989833	-1.20126	0.000155582	0.340263	-1.27529
125332152	chr8:125332152:C:T	5.10178e-13	-4.92761e-10	-1.28372	0.000109095	-4.92761e-10	-1.28998
125332551	chr8:125332551:C:T	1.05839e-13	-1.56942	-1.28715	2.25856e-05	-1.57895	-1.28593
125332651	chr8:125332651:A:G	1.66666e-12	1.10718	-1.20708	0.000173051	0.449637	-1.27825
125332834	chr8:125332834:G:A	3.43421e-13	-0.736479	-0.943042	6.44063e-05	-0.766957	-1.05003
125332922	chr8:125332922:T:C	6.79084e-13	-4.92761e-10	-0.997733	0.000139871	-4.92761e-10	-1.04148
125333238	chr8:125333238:C:T	1.09103e-13	-1.56557	-1.26061	2.33132e-05	-1.57497	-1.25821
125333922	chr8:125333922:C:G	6.01082e-13	-4.92761e-10	-1.11975	0.000129524	-4.92761e-10	-1.11833
125334583	chr8:125334583:G:A	1.00075e-13	-1.67136	-1.24119	2.10315e-05	-1.68026	-1.25592
125334684	chr8:125334684:C:T	3.78435e-13	-1.84273	0.260293	7.32568e-05	-1.73497	0.0467393
125334735	chr8:125334735:G:A	4.24485e-12	1.80775	-0.972761	0.000303854	0.883881	-1.14953
125335143	chr8:125335143:G:A	5.28025e-13	-4.92761e-10	-1.24933	0.000117847	-4.92761e-10	-1.21281
125335159	chr8:125335159:G:A	5.28201e-13	-4.92761e-10	-1.249	0.000117881	-4.92761e-10	-1.21253
125335433	chr8:125335433:G:A	6.10414e-13	-4.92761e-10	-1.10434	0.000130328	-4.92761e-10	-1.11214
125335469	chr8:125335469:T:G	5.30281e-13	-4.92761e-10	-1.24507	0.000111918	-4.92761e-10	-1.26443
125335524	chr8:125335524:T:G	1.14323e-12	-4.92761e-10	-0.476866	0.000247817	-4.92761e-10	-0.469508
125335638	chr8:125335638:T:C	2.27684e-12	-4.92761e-10	0.212067	0.000529914	-4.92761e-10	0.290515
125335828	chr8:125335828:G:A	5.27684e-13	-4.92761e-10	-1.24998	0.000112896	-4.92761e-10	-1.25574
125336525	chr8:125336525:A:T	8.17345e-13	-4.92761e-10	-0.812416	0.000209108	-4.92761e-10	-0.639346
125336888	chr8:125336888:A:G	1.62938e-12	1.10455	-1.22707	0.00017106	0.4476	-1.28778
125336990	chr8:125336990:G:C	1.43741e-12	0.975213	-1.22309	0.000151819	0.326454	-1.28596
125337274	chr8:125337274:C:T	3.07217e-13	-1.79092	-5.85511e-10	6.05386e-05	-1.87892	-5.85511e-10
125337472	chr8:125337472:G:A	2.56509e-13	-1.97131	-5.85511e-10	5.53491e-05	-1.96854	-5.85511e-10
125337708	chr8:125337708:A:G	6.47603e-13	-4.92761e-10	-1.0452	0.000156431	-4.92761e-10	-0.929586
125337964	chr8:125337964:C:T	5.4125e-13	-0.262903	-0.961692	7.62694e-05	-0.705264	-0.942663
125338134	chr8:125338134:T:G	6.92772e-13	-4.92761e-10	-0.977776	0.000153176	-4.92761e-10	-0.950609
125338147	chr8:125338147:C:T	5.693e-13	-4.92761e-10	-1.17407	0.000129159	-4.92761e-10	-1.12116
125338552	chr8:125338552:T:G	1.95018e-12	-1.80412	1.86133	0.000342798	-1.72445	1.57939
125338645	chr8:125338645:A:G	8.48148e-14	-1.7758	-1.3022	1.88336e-05	-1.74489	-1.30166
125338765	chr8:125338765:A:T	7.09663e-13	-4.92761e-10	-0.953687	0.000155232	-4.92761e-10	-0.93728
125338781	chr8:125338781:G:A	3.37996e-13	-1.69544	-5.85511e-10	5.97667e-05	-1.89175	-5.85511e-10
125338853	chr8:125338853:G:A	1.20956e-12	-4.92761e-10	-0.420463	0.000264787	-4.92761e-10	-0.403275
125338886	chr8:125338886:A:C	5.16656e-13	-4.92761e-10	-1.2711	0.000114474	-4.92761e-10	-1.24185
125339188	chr8:125339188:T:C	3.10343e-13	-0.649021	-1.13178	3.85028e-05	-1.1438	-1.18767
125339580	chr8:125339580:G:A	1.43501e-13	-1.25684	-1.2953	3.16352e-05	-1.22742	-1.3005
125340146	chr8:125340146:C:T	2.33666e-12	1.45404	-1.21604	0.000234329	0.756255	-1.28173
125340155	chr8:125340155:C:T	2.13393e-12	1.35885	-1.2116	0.000217073	0.677108	-1.27907
125340320	chr8:125340320:A:G	1.54167e-13	-1.73867	-0.741768	3.84041e-05	-1.75577	-0.578267
125340430	chr8:125340430:G:GA	1.19299e-13	-1.81037	-0.926471	2.89934e-05	-1.82534	-0.789794
125340594	chr8:125340594:G:A	1.15278e-13	-1.48274	-1.28839	2.45114e-05	-1.49603	-1.28703
125340911	chr8:125340911:C:T	2.14784e-13	-1.9509	-0.197945	3.88896e-05	-1.95295	-0.36852
125340942	chr8:125340942:C:T	5.33689e-13	-4.92761e-10	-1.23866	0.000113479	-4.92761e-10	-1.25058
125341342	chr8:125341342:G:A	5.86959e-13	-0.473337	-0.670185	8.40247e-05	-0.893162	-0.657927
125341685	chr8:125341685:C:T	5.82831e-13	-4.92761e-10	-1.15058	0.000127247	-4.92761e-10	-1.13607
125342551	chr8:125342551:G:A	2.78048e-13	-1.89068	-5.85511e-10	5.38773e-05	-1.99549	-5.85511e-10
125342608	chr8:125342608:C:A	1.1893e-13	-1.46769	-1.27225	2.55204e-05	-1.47211	-1.27061
125342864	chr8:125342864:A:G	5.37711e-13	-4.92761e-10	-1.23116	0.000114253	-4.92761e-10	-1.24378
125342919	chr8:125342919:C:T	1.24546e-13	-1.7884	-0.905399	3.03695e-05	-1.7747	-0.794059
125343154	chr8:125343154:G:A	5.16677e-13	-4.92761e-10	-1.27106	0.000114339	-4.92761e-10	-1.24303
125343161	chr8:125343161:T:C	1.32278e-13	-1.34434	-1.28923	2.81092e-05	-1.35803	-1.28807
125343271	chr8:125343271:T:C	1.11856e-13	-2.01376	-0.787508	2.50094e-05	-2.00334	-0.759602
125343491	chr8:125343491:T:A	3.57013e-13	-1.6407	-5.85511e-10	6.94923e-05	-1.74098	-5.85511e-10
125343492	chr8:125343492:AGC:A	3.56807e-13	-1.64128	-5.85511e-10	6.94572e-05	-1.74149	-5.85511e-10
125343645	chr8:125343645:A:T	1.6029e-12	-4.92761e-10	-0.13891	0.000371064	-4.92761e-10	-0.0658256
125343796	chr8:125343796:C:A	5.37378e-13	-4.92761e-10	-1.23178	0.000114185	-4.92761e-10	-1.24438
125343841	chr8:125343841:G:A	4.77455e-13	-0.42589	-0.924117	7.75134e-05	-0.72242	-0.909329
125344107	chr8:125344107:T:C	5.38101e-13	-4.92761e-10	-1.23043	0.000114331	-4.92761e-10	-1.2431
125344207	chr8:125344207:T:C	1.27779e-13	-1.50905	-1.15912	2.48722e-05	-1.61921	-1.14924
125344232	chr8:125344232:C:T	5.42718e-13	-4.92761e-10	-1.22189	0.000116103	-4.92761e-10	-1.22772
125344425	chr8:125344425:A:G	1.28178e-13	-2.01287	-0.652194	2.44107e-05	-2.01333	-0.773849
125344441	chr8:125344441:C:T	1.4993e-13	-1.74038	-0.767925	3.71826e-05	-1.75603	-0.610329
125344619	chr8:125344619:T:C	5.02125e-13	-4.92761e-10	-1.29963	0.00010773	-4.92761e-10	-1.30257
125344964	chr8:125344964:T:C	5.52569e-13	-4.92761e-10	-1.2039	0.000115817	-4.92761e-10	-1.23019
125345139	chr8:125345139:G:A	5.75725e-13	-4.92761e-10	-1.16285	0.000128394	-4.92761e-10	-1.1271
125345412	chr8:125345412:T:C	6.37425e-13	-0.253618	-0.807422	9.00206e-05	-0.686454	-0.795706
125345683	chr8:125345683:G:T	5.55138e-13	-4.92761e-10	-1.19926	0.00012103	-4.92761e-10	-1.18616
125345777	chr8:125345777:G:A	6.09001e-13	-1.10666	-5.85511e-10	0.000124886	-1.1548	-5.85511e-10
125346113	chr8:125346113:C:T	5.38019e-13	-4.92761e-10	-1.23058	0.000114312	-4.92761e-10	-1.24326
125346153	chr8:125346153:G:A	5.50601e-13	-4.92761e-10	-1.20747	0.000116737	-4.92761e-10	-1.22228
125346552	chr8:125346552:T:C	5.37711e-13	-4.92761e-10	-1.23116	0.000114253	-4.92761e-10	-1.24378
125347003	chr8:125347003:G:A	1.75806e-13	-1.99166	-0.357439	3.30276e-05	-1.99268	-0.492174
125347090	chr8:125347090:G:A	5.55297e-13	-4.92761e-10	-1.19897	0.000121066	-4.92761e-10	-1.18586
125347752	chr8:125347752:G:A	5.37711e-13	-4.92761e-10	-1.23116	0.000114253	-4.92761e-10	-1.24378
125347780	chr8:125347780:A:G	2.49484e-13	-1.99908	-5.85511e-10	5.37204e-05	-1.99841	-5.85511e-10
125348050	chr8:125348050:A:C	5.37793e-13	-4.92761e-10	-1.231	0.000114274	-4.92761e-10	-1.2436
125349079	chr8:125349079:A:C	1.10494e-13	-2.00858	-0.804936	2.43788e-05	-2.01115	-0.777332
125349383	chr8:125349383:C:A	2.5305e-12	1.55038	-1.23268	0.000246563	0.823034	-1.29762
125349438	chr8:125349438:A:G	1.55658e-13	-1.98654	-0.484279	2.94545e-05	-1.98783	-0.611524
125349522	chr8:125349522:A:G	5.16463e-13	-0.48592	-0.785553	8.51424e-05	-0.767936	-0.769939
125349579	chr8:125349579:T:C	7.48503e-12	1.40218	-5.85511e-10	0.000849161	0.76205	-5.85511e-10
125349631	chr8:125349631:T:C	1.11791e-13	-2.01221	-0.789632	2.48656e-05	-2.00695	-0.761763
125349639	chr8:125349639:G:A	6.72795e-14	-2.01113	-1.2985	1.45352e-05	-2.0113	-1.29432
125349759	chr8:125349759:T:C	5.06332e-13	-4.92761e-10	-1.29129	0.000109914	-4.92761e-10	-1.2825
125350154	chr8:125350154:C:T	8.24446e-14	-2.01309	-1.09326	1.70332e-05	-2.01451	-1.13253
125350587	chr8:125350587:A:G	1.31441e-13	-1.4066	-1.23332	2.75492e-05	-1.41725	-1.24898
125350767	chr8:125350767:G:A	1.14814e-13	-1.51341	-1.26175	2.42756e-05	-1.51935	-1.27338
125351215	chr8:125351215:C:T	1.61109e-12	-4.92761e-10	-0.133809	0.000372884	-4.92761e-10	-0.0609306
125351286	chr8:125351286:A:G	5.74413e-13	-4.92761e-10	-1.16513	0.000125444	-4.92761e-10	-1.15034
125351340	chr8:125351340:A:T	5.32964e-13	-4.92761e-10	-1.24002	0.000113354	-4.92761e-10	-1.25168
125352082	chr8:125352082:T:C	1.51983e-13	-1.25202	-1.24269	3.74742e-05	-1.11892	-1.23963
125352219	chr8:125352219:G:A	1.59898e-13	-1.99454	-0.4494	3.02319e-05	-1.99541	-0.577892
125352445	chr8:125352445:T:C	5.3268e-13	-4.92761e-10	-1.24056	0.000113299	-4.92761e-10	-1.25217
125352460	chr8:125352460:G:A	5.81861e-13	-4.92761e-10	-1.15224	0.00012278	-4.92761e-10	-1.17181
125352822	chr8:125352822:A:G	5.3322e-13	-4.92761e-10	-1.23954	0.000113403	-4.92761e-10	-1.25125
125353016	chr8:125353016:C:T	8.8986e-13	-4.92761e-10	-0.727413	0.000207537	-4.92761e-10	-0.646889
125353901	chr8:125353901:A:AT	5.01014e-13	-4.92761e-10	-1.30184	0.000107721	-4.92761e-10	-1.30266
125353954	chr8:125353954:C:T	7.14487e-13	-4.92761e-10	-0.946912	0.000150283	-4.92761e-10	-0.969681
125354057	chr8:125354057:G:A	2.28168e-12	-4.92761e-10	0.214191	0.000533246	-4.92761e-10	0.296785
125354113	chr8:125354113:G:A	5.20488e-13	-4.92761e-10	-1.26371	0.000111841	-4.92761e-10	-1.26513
125354160	chr8:125354160:G:C	2.78515e-13	-1.889	-5.85511e-10	5.68153e-05	-1.94239	-5.85511e-10
125354162	chr8:125354162:C:A	2.48528e-13	-2.00292	-5.85511e-10	5.36806e-05	-1.99915	-5.85511e-10
125354765	chr8:125354765:G:C	7.15412e-14	-2.01467	-1.23353	1.50679e-05	-2.0149	-1.25473
125354869	chr8:125354869:C:A	1.31473e-12	-0.337092	-5.85511e-10	0.000209392	-0.637989	-5.85511e-10
125355040	chr8:125355040:T:A	8.07265e-13	0.201162	-1.02599	9.63163e-05	-0.312164	-1.1024
125355096	chr8:125355096:C:T	2.04191e-12	-4.92761e-10	0.103162	0.000473989	-4.92761e-10	0.178986
125355219	chr8:125355219:C:T	7.14629e-14	-2.01491	-1.23439	1.50596e-05	-2.01471	-1.25548
125355329	chr8:125355329:G:T	1.58302e-12	-4.92761e-10	-0.151389	0.00036685	-4.92761e-10	-0.0772448
125355391	chr8:125355391:A:G	6.25124e-13	-4.92761e-10	-1.08053	0.000136918	-4.92761e-10	-1.06282
125355867	chr8:125355867:A:G	5.14922e-13	-4.92761e-10	-1.27446	0.000110146	-4.92761e-10	-1.28039
125355954	chr8:125355954:A:G	7.23688e-14	-2.00842	-1.22828	1.52725e-05	-2.00565	-1.25049
125355964	chr8:125355964:C:G	1.33948e-13	-1.38749	-1.23354	2.82076e-05	-1.39375	-1.24886
125356001	chr8:125356001:T:A	2.48408e-13	-2.0034	-5.85511e-10	5.33159e-05	-2.00597	-5.85511e-10
125356290	chr8:125356290:C:T	6.73115e-13	-4.92761e-10	-1.00656	0.000147832	-4.92761e-10	-0.986124
125356458	chr8:125356458:A:G	5.12915e-13	-4.92761e-10	-1.27837	0.000110876	-4.92761e-10	-1.27378
125356793	chr8:125356793:T:C	5.25119e-13	-4.92761e-10	-1.25485	0.000111867	-4.92761e-10	-1.26489
125356998	chr8:125356998:C:T	3.22489e-12	-0.160627	0.720802	0.000445032	-0.639459	0.755407
125357058	chr8:125357058:T:C	5.2482e-13	-4.92761e-10	-1.25542	0.000111806	-4.92761e-10	-1.26544
125357492	chr8:125357492:A:AC	5.25119e-13	-4.92761e-10	-1.25485	0.000111867	-4.92761e-10	-1.26489
125357656	chr8:125357656:G:C	3.80504e-12	2.02646	-1.30085	0.000395339	1.2905	-1.29296
125357667	chr8:125357667:T:C	5.7531e-13	-4.92761e-10	-1.16357	0.000125592	-4.92761e-10	-1.14916
125357955	chr8:125357955:G:A	6.07865e-13	-4.92761e-10	-1.10852	0.000133037	-4.92761e-10	-1.09157
125358267	chr8:125358267:A:G	2.50964e-13	-1.99317	-5.85511e-10	5.28804e-05	-2.01417	-5.85511e-10
125358282	chr8:125358282:G:A	1.49473e-13	-1.7383	-0.773056	3.69593e-05	-1.75448	-0.617907
125358503	chr8:125358503:C:T	1.50834e-12	-4.92761e-10	-0.199714	0.000349028	-4.92761e-10	-0.127046
125358637	chr8:125358637:T:G	8.78172e-14	-1.89494	-1.14828	2.04374e-05	-1.88564	-1.0792
125359334	chr8:125359334:T:C	2.46084e-13	-2.0128	-5.85511e-10	5.29205e-05	-2.01341	-5.85511e-10
125359336	chr8:125359336:T:C	2.4601e-13	-2.01311	-5.85511e-10	5.2907e-05	-2.01366	-5.85511e-10
125360527	chr8:125360527:A:G	5.58999e-13	-4.92761e-10	-1.19233	0.000121908	-4.92761e-10	-1.17893
125361075	chr8:125361075:T:A	1.29553e-13	-1.41428	-1.24011	2.72679e-05	-1.42184	-1.25465
125361374	chr8:125361374:ACT:A	5.28829e-13	-4.92761e-10	-1.24781	0.000117898	-4.92761e-10	-1.21238
125361523	chr8:125361523:A:C	1.09184e-13	-2.01197	-0.813477	2.42455e-05	-2.00726	-0.786708
125362423	chr8:125362423:C:T	2.71308e-12	-4.92761e-10	0.387364	0.000627671	-4.92761e-10	0.459818
125362722	chr8:125362722:A:C	1.11192e-13	-2.0137	-0.793516	2.47798e-05	-2.00357	-0.768597
125363063	chr8:125363063:G:C	5.24918e-13	-4.92761e-10	-1.25523	0.000111814	-4.92761e-10	-1.26536
125363369	chr8:125363369:G:C	5.73826e-13	-4.92761e-10	-1.16615	0.00012126	-4.92761e-10	-1.18426
125364020	chr8:125364020:C:T	2.45757e-13	-2.01413	-5.85511e-10	5.28961e-05	-2.01387	-5.85511e-10
125364140	chr8:125364140:C:T	1.81235e-12	-4.92761e-10	-0.0160958	0.000419873	-4.92761e-10	0.0577544
125364235	chr8:125364235:T:C	5.71264e-13	-0.704695	-0.46593	8.2546e-05	-1.10062	-0.468224
125364304	chr8:125364304:A:G	5.06773e-13	-4.92761e-10	-1.29041	0.000111168	-4.92761e-10	-1.27115
125364334	chr8:125364334:C:T	2.50429e-12	1.5955	-1.28821	0.000263858	0.895389	-1.30218
125364457	chr8:125364457:C:T	2.32901e-12	1.52084	-1.28612	0.000246605	0.828061	-1.30247
125364589	chr8:125364589:T:C	5.55175e-13	-4.92761e-10	-1.19919	0.000126542	-4.92761e-10	-1.14162
125365000	chr8:125365000:G:A	2.9436e-13	-1.96292	0.12925	5.4865e-05	-1.96465	-0.0126691
125365122	chr8:125365122:G:A	7.22096e-14	-2.01479	-1.22412	1.51979e-05	-2.01404	-1.24699
125365142	chr8:125365142:A:G	3.9893e-13	-0.668155	-0.861536	7.35458e-05	-0.702376	-0.981915
125365280	chr8:125365280:C:T	2.98082e-13	-1.82111	-5.85511e-10	5.96596e-05	-1.89354	-5.85511e-10
125365583	chr8:125365583:C:T	7.07161e-14	-2.00996	-1.24985	1.49155e-05	-2.01146	-1.26834
125366118	chr8:125366118:G:A	4.41874e-13	-0.679869	-0.747585	6.58408e-05	-1.06218	-0.732775
125366123	chr8:125366123:G:T	5.17902e-13	-4.92761e-10	-1.26869	0.000111294	-4.92761e-10	-1.27002
125366298	chr8:125366298:T:A	2.05834e-13	-1.97554	-0.215873	3.73704e-05	-1.97591	-0.385405
125366659	chr8:125366659:GAC:G	1.74465e-13	-1.99499	-0.361763	3.28057e-05	-1.99558	-0.496021
125367322	chr8:125367322:C:T	5.30504e-13	-4.92761e-10	-1.24465	0.000112878	-4.92761e-10	-1.25589
125367387	chr8:125367387:C:T	7.06515e-14	-2.01492	-1.2458	1.49144e-05	-2.01484	-1.26503
125367715	chr8:125367715:TTG:T	1.04637e-12	-4.92761e-10	-0.565393	0.000242133	-4.92761e-10	-0.492711
125367920	chr8:125367920:A:G	2.73156e-12	-4.92761e-10	0.394152	0.000632026	-4.92761e-10	0.466731
125367944	chr8:125367944:T:G	5.05869e-13	-4.92761e-10	-1.2922	0.000108464	-4.92761e-10	-1.29578
125368115	chr8:125368115:T:C	1.73905e-13	-1.99953	-0.360437	3.27001e-05	-2.00005	-0.49477
125368335	chr8:125368335:A:AGTCAGAGATGGAAC	5.38445e-13	-4.92761e-10	-1.22979	0.00011713	-4.92761e-10	-1.21891
125368889	chr8:125368889:A:G	5.38419e-13	-4.92761e-10	-1.22984	0.000113165	-4.92761e-10	-1.25335
125368933	chr8:125368933:G:A	5.2545e-13	-4.92761e-10	-1.25422	0.000116922	-4.92761e-10	-1.22069
125369048	chr8:125369048:A:G	2.45771e-13	-2.01408	-5.85511e-10	5.32994e-05	-2.00627	-5.85511e-10
125369536	chr8:125369536:G:T	5.17392e-13	-4.92761e-10	-1.26968	0.000112221	-4.92761e-10	-1.26173
125369596	chr8:125369596:A:C	3.07391e-13	-0.73722	-1.05314	6.75844e-05	-0.854563	-0.914258
125370331	chr8:125370331:T:C	1.74213e-13	-1.99563	-0.362569	3.27627e-05	-1.99616	-0.496746
125370436	chr8:125370436:A:G	1.74357e-13	-1.99287	-0.3645	3.27915e-05	-1.99348	-0.498551
125370460	chr8:125370460:A:G	5.02429e-13	-4.92761e-10	-1.29902	0.000107745	-4.92761e-10	-1.30243
125370782	chr8:125370782:A:G	7.84249e-12	2.56892	-1.12008	0.000540197	1.5506	-1.24087
125370916	chr8:125370916:A:G	1.74812e-13	-1.99027	-0.3645	3.28769e-05	-1.99088	-0.498551
125371250	chr8:125371250:G:A	1.49829e-12	-4.92761e-10	-0.206398	0.000345587	-4.92761e-10	-0.136955
125371317	chr8:125371317:T:G	1.73529e-13	-1.99025	-0.371886	3.26569e-05	-1.99083	-0.505308
125371496	chr8:125371496:A:G	5.06113e-13	-4.92761e-10	-1.29172	0.000110928	-4.92761e-10	-1.27332
125371707	chr8:125371707:AT:A	5.12949e-13	-4.92761e-10	-1.2783	0.000110885	-4.92761e-10	-1.27371
125371740	chr8:125371740:G:T	5.58853e-13	-4.92761e-10	-1.19259	0.000118102	-4.92761e-10	-1.21065
125371853	chr8:125371853:T:G	2.66767e-12	1.59024	-1.21976	0.000259496	0.870426	-1.29389
125371965	chr8:125371965:T:C	2.15154e-12	1.42735	-1.27188	0.000227072	0.744809	-1.30174
125371966	chr8:125371966:T:C	5.82287e-12	-4.92761e-10	1.15107	0.00133113	-4.92761e-10	1.21159
125372530	chr8:125372530:C:A	5.55359e-13	-4.92761e-10	-1.19886	0.000123217	-4.92761e-10	-1.16825
125372702	chr8:125372702:T:C	7.33523e-14	-1.99958	-1.22362	1.57686e-05	-2.00186	-1.22232
125372735	chr8:125372735:G:A	9.4809e-12	2.7831	-1.14454	0.000636354	1.72843	-1.25488
125372765	chr8:125372765:G:A	6.61159e-13	-4.92761e-10	-1.02448	0.00013852	-4.92761e-10	-1.05119
125372786	chr8:125372786:C:T	3.81037e-13	-0.697339	-0.87824	7.02711e-05	-0.734189	-0.995649
125372791	chr8:125372791:T:A	8.33502e-14	-1.80055	-1.29488	1.71359e-05	-1.85709	-1.28393
125372853	chr8:125372853:A:G	1.31049e-13	-1.37993	-1.26297	2.77871e-05	-1.3831	-1.27453
125373073	chr8:125373073:T:A	3.43877e-13	-1.67819	-5.85511e-10	6.22348e-05	-1.85129	-5.85511e-10
125373145	chr8:125373145:G:A	3.26652e-13	-1.20037	-0.529211	7.21355e-05	-1.22097	-0.482677
125373154	chr8:125373154:C:T	1.00314e-13	-1.83364	-1.07652	2.37416e-05	-1.82221	-0.992759
125373393	chr8:125373393:G:A	1.67122e-13	-1.99499	-0.404761	3.14578e-05	-1.99545	-0.538103
125373423	chr8:125373423:T:G	1.09795e-13	-1.8156	-1.00426	2.63132e-05	-1.82798	-0.884152
125373534	chr8:125373534:A:C	5.02495e-13	-4.92761e-10	-1.29889	0.000109506	-4.92761e-10	-1.28622
125373572	chr8:125373572:G:A	6.03515e-13	-0.624449	-0.491257	0.000116463	-0.804308	-0.420315
125373623	chr8:125373623:G:A	1.08957e-13	-1.71061	-1.11692	1.92553e-05	-1.88485	-1.13956
125373802	chr8:125373802:G:A	1.4487e-13	-1.95337	-0.589263	2.74069e-05	-1.95357	-0.717835
125373813	chr8:125373813:G:C	3.8923e-13	-0.519086	-1.03522	6.14339e-05	-0.806182	-1.05806
125373933	chr8:125373933:C:T	6.87727e-14	-1.99962	-1.28805	1.46372e-05	-2.00277	-1.29586
125374103	chr8:125374103:C:A	1.92509e-13	-1.76941	-0.488923	4.73412e-05	-1.77888	-0.345935
125374536	chr8:125374536:G:A	5.13163e-13	-4.92761e-10	-1.27788	0.000113265	-4.92761e-10	-1.25247
125374823	chr8:125374823:G:A	7.30174e-13	-4.92761e-10	-0.925194	0.000164709	-4.92761e-10	-0.878021
125374937	chr8:125374937:T:C	1.51118e-13	-1.25602	-1.2444	3.08977e-05	-1.37473	-1.17679
125374939	chr8:125374939:A:G	1.87473e-12	1.29596	-1.27822	0.000242594	0.739366	-1.23017
125374942	chr8:125374942:C:T	1.90164e-12	1.31027	-1.27827	0.000245396	0.751108	-1.23043
125374987	chr8:125374987:C:G	2.77665e-12	-4.92761e-10	0.410522	0.000677029	-4.92761e-10	0.535515
125375557	chr8:125375557:C:T	5.40554e-13	-4.92761e-10	-1.22588	0.000114641	-4.92761e-10	-1.24039
125375625	chr8:125375625:A:G	5.08277e-13	-4.92761e-10	-1.28745	0.000108792	-4.92761e-10	-1.29277
125375630	chr8:125375630:A:C	2.47435e-13	-2.00733	-5.85511e-10	5.32936e-05	-2.00638	-5.85511e-10
125375702	chr8:125375702:A:G	5.00609e-13	-4.92761e-10	-1.30265	0.000108233	-4.92761e-10	-1.29791
125375764	chr8:125375764:C:T	1.81415e-13	-1.02018	-1.29751	4.06592e-05	-0.989495	-1.28748
125375831	chr8:125375831:A:G	7.05327e-13	0.340094	-1.29991	0.000100701	-0.0732664	-1.29678
125376005	chr8:125376005:C:T	5.41033e-13	-4.92761e-10	-1.225	0.000114843	-4.92761e-10	-1.23863
125376080	chr8:125376080:C:T	2.45554e-13	-2.01496	-5.85511e-10	5.38058e-05	-1.99682	-5.85511e-10
125376879	chr8:125376879:G:C	8.96966e-11	3.88571	-5.85511e-10	0.0071906	2.89833	-5.85511e-10
125377129	chr8:125377129:C:A	2.4692e-13	-2.00941	-5.85511e-10	5.35292e-05	-2.00197	-5.85511e-10
125378209	chr8:125378209:C:G	2.48125e-13	-2.00455	-5.85511e-10	5.34384e-05	-2.00367	-5.85511e-10
125378264	chr8:125378264:T:C	5.04043e-13	-4.92761e-10	-1.29582	0.00010893	-4.92761e-10	-1.29149
125378657	chr8:125378657:G:C	1.44861e-13	-1.30424	-1.23846	3.26254e-05	-1.24365	-1.25346
125378901	chr8:125378901:T:C	2.36515e-12	1.52959	-1.27947	0.000298231	0.934733	-1.21906
125378920	chr8:125378920:A:T	1.62189e-13	-1.18982	-1.2399	3.71239e-05	-1.12463	-1.2433
125378971	chr8:125378971:G:A	1.38591e-13	-1.76781	-0.819147	3.40714e-05	-1.78258	-0.671156
125379012	chr8:125379012:C:T	2.59592e-13	-1.95937	-5.85511e-10	6.079e-05	-1.87477	-5.85511e-10
125379421	chr8:125379421:G:A	5.45854e-13	-4.92761e-10	-1.21613	0.000115821	-4.92761e-10	-1.23015
125379442	chr8:125379442:G:A	1.27317e-13	-1.95378	-0.718017	3.07129e-05	-1.86243	-0.69509
125379452	chr8:125379452:A:G	1.25589e-13	-1.96972	-0.715745	2.99767e-05	-1.88898	-0.692795
125379505	chr8:125379505:A:C	5.09454e-13	-4.92761e-10	-1.28514	0.000110347	-4.92761e-10	-1.27857
125379571	chr8:125379571:C:T	2.27653e-13	-1.89716	-0.193491	4.11333e-05	-1.89973	-0.36565
125379687	chr8:125379687:G:A	5.76074e-13	-4.92761e-10	-1.16224	0.000124487	-4.92761e-10	-1.158
125379708	chr8:125379708:G:C	8.12443e-13	-4.92761e-10	-0.818431	0.000175717	-4.92761e-10	-0.813325
125379820	chr8:125379820:A:G	5.0085e-13	-4.92761e-10	-1.30217	0.000107726	-4.92761e-10	-1.30261
125380141	chr8:125380141:C:T	1.40799e-13	-1.74193	-0.829215	3.46296e-05	-1.75571	-0.681777
125380149	chr8:125380149:C:T	7.11663e-12	2.54759	-1.19588	0.000573753	1.64516	-1.27516
125380625	chr8:125380625:T:A	5.57857e-13	-4.92761e-10	-1.19438	0.000119847	-4.92761e-10	-1.19598
125380644	chr8:125380644:A:G	2.46244e-13	-2.01216	-5.85511e-10	5.30061e-05	-2.01179	-5.85511e-10
125380905	chr8:125380905:G:A	5.32109e-13	-4.92761e-10	-1.24163	0.000113406	-4.92761e-10	-1.25122
125380966	chr8:125380966:C:A	6.74253e-13	-4.92761e-10	-1.00487	0.000148988	-4.92761e-10	-0.978335
125382932	chr8:125382932:C:T	1.17922e-13	-2.01424	-0.734219	2.66885e-05	-1.98432	-0.71365
125383262	chr8:125383262:T:C	1.24371e-12	-4.92761e-10	-0.392624	0.000284804	-4.92761e-10	-0.330398
125383436	chr8:125383436:A:T	1.04951e-13	-1.81613	-1.04885	2.49926e-05	-1.80376	-0.959855
125383647	chr8:125383647:C:T	5.06182e-13	-4.92761e-10	-1.29158	0.000111417	-4.92761e-10	-1.26892
125384072	chr8:125384072:G:A	2.37792e-13	-1.94972	-0.0973596	4.27114e-05	-1.95047	-0.27726
125384312	chr8:125384312:T:C	4.84866e-13	-0.434967	-0.899637	9.05159e-05	-0.610692	-0.865981
125384339	chr8:125384339:G:A	1.38415e-12	-4.92761e-10	-0.285637	0.000318132	-4.92761e-10	-0.219732
125384742	chr8:125384742:G:A	7.42544e-13	-4.92761e-10	-0.908395	0.000153274	-4.92761e-10	-0.949973
125384792	chr8:125384792:A:G	3.23518e-13	-1.96925	0.230026	5.72512e-05	-1.96935	0.0345965
125385006	chr8:125385006:A:T	9.14926e-14	-1.70593	-1.29629	1.92561e-05	-1.75242	-1.27195
125385659	chr8:125385659:T:C	5.53666e-13	-4.92761e-10	-1.20192	0.000118448	-4.92761e-10	-1.20772
125385849	chr8:125385849:G:A	2.69277e-12	1.52157	-1.14172	0.000300515	0.962422	-1.23912
125385915	chr8:125385915:T:C	5.92747e-13	-4.92761e-10	-1.13371	0.000128743	-4.92761e-10	-1.12438
125386016	chr8:125386016:CA:C	5.01831e-13	-4.92761e-10	-1.30021	0.000107752	-4.92761e-10	-1.30236
125386426	chr8:125386426:T:C	5.12021e-13	-4.92761e-10	-1.28011	0.000109479	-4.92761e-10	-1.28647
125386965	chr8:125386965:A:G	5.69446e-13	-4.92761e-10	-1.17381	0.000118965	-4.92761e-10	-1.20337
125386977	chr8:125386977:C:G	1.05102e-13	-1.76584	-1.09771	2.54031e-05	-1.689	-1.05833
125387174	chr8:125387174:T:C	9.37177e-14	-2.00864	-0.969545	1.86808e-05	-2.00087	-1.05383
125387305	chr8:125387305:G:C	6.13737e-13	-4.92761e-10	-1.09891	0.000123152	-4.92761e-10	-1.16878
125387699	chr8:125387699:G:A	5.21578e-13	-4.92761e-10	-1.26162	0.000109128	-4.92761e-10	-1.28968
125387839	chr8:125387839:G:A	1.40357e-13	-1.27731	-1.29698	2.75589e-05	-1.38941	-1.27646
125387907	chr8:125387907:G:A	6.83052e-14	-2.01479	-1.2797	1.45156e-05	-2.01221	-1.29477
125388190	chr8:125388190:A:C	7.43902e-14	-2.01477	-1.19439	1.53398e-05	-2.01216	-1.23959
125388232	chr8:125388232:A:G	7.07029e-14	-2.0092	-1.25079	1.52928e-05	-2.01163	-1.24318
125388381	chr8:125388381:G:A	5.00828e-13	-4.92761e-10	-1.30221	0.000107742	-4.92761e-10	-1.30246
125388781	chr8:125388781:G:A	2.18898e-12	-1.70726	1.87997	0.000266017	-1.82358	1.42495
125389115	chr8:125389115:C:G	1.4212e-12	-4.92761e-10	-0.259218	0.000329703	-4.92761e-10	-0.184007
125389306	chr8:125389306:G:A	8.11552e-13	-0.819529	-5.85511e-10	0.000139186	-1.04639	-5.85511e-10
125389522	chr8:125389522:A:G	5.03517e-13	-4.92761e-10	-1.29686	0.000108235	-4.92761e-10	-1.2979
125389905	chr8:125389905:G:T	6.8471e-13	-4.92761e-10	-0.989482	0.000133394	-4.92761e-10	-1.08889
125389912	chr8:125389912:G:A	2.82465e-13	-1.87492	-5.85511e-10	6.45648e-05	-1.81453	-5.85511e-10
125390036	chr8:125390036:A:G	8.54367e-14	-1.76894	-1.30176	1.94844e-05	-1.71835	-1.29424
125390220	chr8:125390220:A:AGCCC	5.75013e-13	-4.92761e-10	-1.16408	0.000124398	-4.92761e-10	-1.15871
125390322	chr8:125390322:C:T	6.83787e-14	-2.00667	-1.28675	1.50797e-05	-1.98844	-1.28041
125390471	chr8:125390471:G:A	5.06616e-13	-4.92761e-10	-1.29072	0.000108611	-4.92761e-10	-1.29443
125390680	chr8:125390680:T:C	5.06443e-13	-4.92761e-10	-1.29107	0.000109156	-4.92761e-10	-1.28942
125391282	chr8:125391282:G:A	1.15951e-13	-1.4651	-1.3002	2.05538e-05	-1.67088	-1.28827
125391906	chr8:125391906:C:T	1.64977e-13	-1.93815	-0.474517	2.73253e-05	-1.99056	-0.683826
125392056	chr8:125392056:A:G	4.21989e-13	-1.4735	-5.85511e-10	7.47812e-05	-1.66763	-5.85511e-10
125392107	chr8:125392107:G:A	5.00944e-13	-4.92761e-10	-1.30198	0.000107771	-4.92761e-10	-1.30219
125393136	chr8:125393136:G:C	4.99631e-13	-1.50606	0.201456	6.53085e-05	-1.76419	-0.0388872
125393544	chr8:125393544:C:T	1.12867e-13	-1.94355	-0.848725	2.04899e-05	-1.98954	-0.972725
125393663	chr8:125393663:G:A	5.0129e-13	-4.92761e-10	-1.30129	0.000107721	-4.92761e-10	-1.30266
125394695	chr8:125394695:A:G	2.67033e-13	-1.93111	-5.85511e-10	5.39527e-05	-1.99409	-5.85511e-10
125394805	chr8:125394805:AC:A	4.25952e-13	-0.163322	-1.30083	5.45625e-05	-0.680948	-1.3019
125395144	chr8:125395144:GTCT:G	5.51307e-13	-4.92761e-10	-1.20619	0.000120662	-4.92761e-10	-1.18921
125395290	chr8:125395290:T:G	7.56517e-13	-4.92761e-10	-0.889753	0.000155311	-4.92761e-10	-0.936771
125395752	chr8:125395752:C:T	3.6105e-13	-1.62946	-5.85511e-10	0.000108896	-1.29181	-5.85511e-10
125395870	chr8:125395870:A:T	6.87122e-13	-4.92761e-10	-0.985965	0.000151352	-4.92761e-10	-0.962591
125395881	chr8:125395881:T:C	3.86423e-13	-1.2586	-0.302946	5.62772e-05	-1.53043	-0.421479
125396182	chr8:125396182:G:A	2.28766e-13	-1.96804	-0.117739	3.69457e-05	-2.00187	-0.370875
125396373	chr8:125396373:G:A	7.92477e-13	-0.843314	-5.85511e-10	0.000183732	-0.768722	-5.85511e-10
125396503	chr8:125396503:C:T	1.31333e-13	-1.59967	-1.04107	3.08719e-05	-1.49605	-1.0563
125396656	chr8:125396656:T:C	1.48263e-13	-1.6204	-0.899095	2.35465e-05	-1.81857	-1.00466
125397372	chr8:125397372:A:G	1.46168e-12	-0.233345	0.00220676	0.00030011	-0.236088	-0.0419618
125397426	chr8:125397426:G:A	1.05949e-12	-2.01467	1.46174	0.000167109	-2.01261	1.14906
125397662	chr8:125397662:T:C	5.10721e-13	-4.92761e-10	-1.28265	0.00010933	-4.92761e-10	-1.28783
125397834	chr8:125397834:A:G	5.23507e-13	-4.92761e-10	-1.25793	0.000110218	-4.92761e-10	-1.27974
125397972	chr8:125397972:T:G	5.49238e-13	-4.92761e-10	-1.20994	0.000113463	-4.92761e-10	-1.25072
125398001	chr8:125398001:C:T	5.0776e-13	-4.92761e-10	-1.28847	0.000108608	-4.92761e-10	-1.29446
125398307	chr8:125398307:T:C	7.26914e-13	-4.92761e-10	-0.929669	0.0001658	-4.92761e-10	-0.871418
125398672	chr8:125398672:GT:G	1.09398e-12	-4.92761e-10	-0.520895	0.000248175	-4.92761e-10	-0.468064
125398724	chr8:125398724:G:A	3.19828e-13	-0.83219	-0.918504	2.79845e-05	-1.69139	-0.959161
125398754	chr8:125398754:C:T	6.41243e-13	-4.92761e-10	-1.05507	0.000131664	-4.92761e-10	-1.10194
125398756	chr8:125398756:C:T	6.47082e-13	-4.92761e-10	-1.046	0.000132764	-4.92761e-10	-1.09362
125399078	chr8:125399078:G:C	5.75167e-13	-4.92761e-10	-1.16382	0.000123944	-4.92761e-10	-1.16237
125400360	chr8:125400360:G:A	5.04314e-13	-4.92761e-10	-1.29528	0.00010849	-4.92761e-10	-1.29555
125400381	chr8:125400381:T:C	5.1104e-13	-2.0078	0.725772	0.000108548	-1.96628	0.671271
125400576	chr8:125400576:G:A	1.12125e-12	-4.92761e-10	-0.496282	0.000253059	-4.92761e-10	-0.448576
125400717	chr8:125400717:T:G	1.39796e-12	-0.966529	0.690824	0.000151222	-1.185	0.221547
125400740	chr8:125400740:C:T	2.60943e-13	-1.95417	-5.85511e-10	5.28393e-05	-2.01494	-5.85511e-10
125400746	chr8:125400746:C:G	7.91133e-13	-4.92761e-10	-0.845011	0.000169774	-4.92761e-10	-0.847732
125400780	chr8:125400780:G:A	4.18994e-13	-1.92888	0.448263	6.73164e-05	-1.75067	-0.0221252
125401003	chr8:125401003:A:G	7.56395e-12	-4.92761e-10	1.41267	0.00141225	-4.92761e-10	1.27074
125401012	chr8:125401012:C:A	1.06188e-13	-1.99862	-0.854643	2.88002e-05	-1.80152	-0.820294
125401541	chr8:125401541:G:A	9.17374e-13	-4.92761e-10	-0.696961	0.000182021	-4.92761e-10	-0.778079
125401779	chr8:125401779:A:G	1.20732e-12	-4.92761e-10	-0.422322	0.000241248	-4.92761e-10	-0.496375
125401928	chr8:125401928:G:A	2.53386e-13	-1.98356	-5.85511e-10	5.29415e-05	-2.01301	-5.85511e-10
125402072	chr8:125402072:C:T	9.29235e-14	-1.85373	-1.13297	2.30648e-05	-1.68475	-1.15914
125402318	chr8:125402318:C:T	5.25543e-13	-4.92761e-10	-1.25404	0.000117121	-4.92761e-10	-1.21899
125402906	chr8:125402906:A:T	5.19972e-13	-0.478047	-0.786656	7.96776e-05	-0.968036	-0.636175
125402913	chr8:125402913:G:A	1.00487e-11	1.29932	0.397408	0.000671116	0.0350366	0.491706
125403097	chr8:125403097:C:T	5.057e-13	-4.92761e-10	-1.29253	0.000109147	-4.92761e-10	-1.28951
125403353	chr8:125403353:A:G	1.43548e-12	0.0189752	-0.268198	0.000105129	-0.984569	-0.342445
125403426	chr8:125403426:T:C	1.36975e-13	-1.99261	-0.606072	3.08638e-05	-1.96882	-0.583793
125403453	chr8:125403453:T:C	4.66557e-13	-0.578289	-0.794807	6.96263e-05	-1.09325	-0.645808
125403812	chr8:125403812:C:T	4.4839e-13	-1.41281	-5.85511e-10	8.68392e-05	-1.51814	-5.85511e-10
125403970	chr8:125403970:TGTATC:T	2.95108e-13	-1.83114	-5.85511e-10	7.69642e-05	-1.63886	-5.85511e-10
125403976	chr8:125403976:G:A	2.69396e-13	-1.35108	-0.571213	9.89285e-05	-0.932514	-0.455287
125404678	chr8:125404678:G:A	1.43019e-12	-0.713725	0.460808	0.000146008	-1.2835	0.284961
125404889	chr8:125404889:CACG:C	2.11125e-12	-4.92761e-10	0.136557	0.000530803	-4.92761e-10	0.292191
125404947	chr8:125404947:C:T	1.62375e-13	-1.89409	-0.534476	2.90706e-05	-2.01392	-0.598547
125405358	chr8:125405358:T:C	6.18805e-12	-4.92761e-10	1.2119	0.00126434	-4.92761e-10	1.1601
125405372	chr8:125405372:G:T	8.51329e-13	-0.3899	-0.381778	8.04869e-05	-1.3213	-0.272809
125405392	chr8:125405392:C:T	6.16524e-13	-4.92761e-10	-1.09438	0.000133865	-4.92761e-10	-1.08536
125405526	chr8:125405526:C:T	7.7459e-13	-4.92761e-10	-0.866143	0.00019389	-4.92761e-10	-0.71491
125405766	chr8:125405766:A:G	1.07102e-12	-4.92761e-10	-0.542115	0.000238384	-4.92761e-10	-0.508317
125405898	chr8:125405898:C:G	7.65432e-13	-4.92761e-10	-0.878037	0.000169807	-4.92761e-10	-0.847536
125406055	chr8:125406055:G:A	2.92598e-13	-1.83968	-5.85511e-10	5.39766e-05	-1.99365	-5.85511e-10
125407142	chr8:125407142:C:T	1.42459e-12	-4.92761e-10	-0.256836	0.000274688	-4.92761e-10	-0.366563
125407691	chr8:125407691:G:T	6.36101e-13	-4.92761e-10	-1.06312	0.000138116	-4.92761e-10	-1.05411
125407696	chr8:125407696:G:C	9.5536e-13	-0.656389	-5.85511e-10	7.21447e-05	-1.70353	-5.85511e-10
125407940	chr8:125407940:G:A	5.09746e-13	-4.92761e-10	-1.28456	0.000109555	-4.92761e-10	-1.28577
125408208	chr8:125408208:C:T	5.76317e-13	-4.92761e-10	-1.16182	0.000119819	-4.92761e-10	-1.19622
125408474	chr8:125408474:C:T	6.97405e-13	-4.92761e-10	-0.97111	0.000154726	-4.92761e-10	-0.940545
125408714	chr8:125408714:C:A	1.03649e-12	-4.92761e-10	-0.574879	0.000244236	-4.92761e-10	-0.484063
125408753	chr8:125408753:A:C	5.89768e-13	-0.438099	-0.700648	6.42481e-05	-1.08982	-0.729625
125409126	chr8:125409126:G:A	5.25654e-13	-4.92761e-10	-1.25383	0.000111496	-4.92761e-10	-1.26821
125409412	chr8:125409412:A:G	4.22945e-12	0.310244	0.521106	0.000328302	-0.795877	0.607612
125409741	chr8:125409741:C:T	1.68748e-13	-1.83222	-0.55785	2.88052e-05	-2.00292	-0.618719
125409890	chr8:125409890:A:G	7.82005e-13	-4.92761e-10	-0.856615	0.000193605	-4.92761e-10	-0.716377
125409934	chr8:125409934:CACGGTGAA:C	3.9112e-13	-1.54946	-5.85511e-10	5.76783e-05	-1.92732	-5.85511e-10
125409936	chr8:125409936:C:T	5.51712e-13	-4.92761e-10	-1.20545	0.000119708	-4.92761e-10	-1.19714
125410326	chr8:125410326:C:T	6.30411e-13	-4.92761e-10	-1.07211	0.00014485	-4.92761e-10	-1.0065
125410381	chr8:125410381:A:G	9.41499e-13	-4.92761e-10	-0.671004	0.000217657	-4.92761e-10	-0.599281
125410439	chr8:125410439:A:G	1.85741e-12	-4.92761e-10	0.0084588	0.000372762	-4.92761e-10	-0.061259
125410916	chr8:125410916:A:T	5.93514e-13	-4.92761e-10	-1.13242	0.000122945	-4.92761e-10	-1.17046
125411861	chr8:125411861:C:T	8.67108e-13	-0.91769	0.164376	8.04308e-05	-1.64622	0.0514172
125411871	chr8:125411871:C:T	5.14145e-13	-4.92761e-10	-1.27597	0.000113432	-4.92761e-10	-1.251
125412137	chr8:125412137:C:T	3.26411e-13	-1.55522	-0.175101	4.13127e-05	-1.70973	-0.551295
125412931	chr8:125412931:C:T	1.67229e-12	-4.92761e-10	-0.0965288	0.000383473	-4.92761e-10	-0.0329291
125413018	chr8:125413018:C:T	5.15002e-13	-4.92761e-10	-1.27431	0.00011363	-4.92761e-10	-1.24925
125414007	chr8:125414007:G:A	6.48733e-13	-4.92761e-10	-1.04346	0.000136219	-4.92761e-10	-1.06793
125414403	chr8:125414403:G:C	1.15616e-12	-4.92761e-10	-0.465616	0.000238721	-4.92761e-10	-0.506903
125414543	chr8:125414543:A:G	3.81987e-12	-4.92761e-10	0.729494	0.000871717	-4.92761e-10	0.788266
125414919	chr8:125414919:C:T	5.72519e-13	-4.92761e-10	-1.16843	0.000121148	-4.92761e-10	-1.18519
125415044	chr8:125415044:G:A	5.69594e-13	-4.92761e-10	-1.17355	0.00012534	-4.92761e-10	-1.15117
125415116	chr8:125415116:T:C	6.12054e-13	-4.92761e-10	-1.10166	0.000125864	-4.92761e-10	-1.147
125415128	chr8:125415128:G:A	3.78368e-13	-1.58261	-5.85511e-10	6.53161e-05	-1.80296	-5.85511e-10
125415166	chr8:125415166:C:T	1.39792e-12	-4.92761e-10	-0.275734	0.000256055	-4.92761e-10	-0.436808
125415185	chr8:125415185:A:G	5.44913e-13	-4.92761e-10	-1.21785	0.000113573	-4.92761e-10	-1.24975
125415261	chr8:125415261:G:A	2.76823e-13	-1.6911	-0.203998	3.09108e-05	-1.99338	-0.557719
125416153	chr8:125416153:T:C	8.99031e-13	-4.92761e-10	-0.717159	0.000215176	-4.92761e-10	-0.610742
125416978	chr8:125416978:C:T	5.29315e-13	-1.067	-0.179892	6.80226e-05	-1.59202	-0.170336
125418157	chr8:125418157:G:T	5.17628e-13	-4.92761e-10	-1.26922	0.000112374	-4.92761e-10	-1.26036
125418566	chr8:125418566:G:C	7.74812e-13	-4.92761e-10	-0.865856	0.000163636	-4.92761e-10	-0.884553
125418609	chr8:125418609:C:T	5.52934e-13	-4.92761e-10	-1.20324	0.000120818	-4.92761e-10	-1.18791
125419147	chr8:125419147:A:T	8.43405e-14	-1.9841	-1.09951	1.75902e-05	-1.95066	-1.1642
125419215	chr8:125419215:C:T	8.07466e-14	-1.94679	-1.18038	1.58948e-05	-1.98623	-1.22998
125419743	chr8:125419743:T:C	5.00082e-13	-1.22271	-0.080999	5.42598e-05	-2.00437	0.0159556
125420452	chr8:125420452:T:G	7.13219e-13	-4.92761e-10	-0.948688	0.000150879	-4.92761e-10	-0.965721
125420803	chr8:125420803:C:T	7.58504e-13	-4.92761e-10	-0.88713	0.000165458	-4.92761e-10	-0.873484
125420818	chr8:125420818:T:C	5.43345e-13	-4.92761e-10	-1.22073	0.000112261	-4.92761e-10	-1.26137
125421083	chr8:125421083:T:C	7.21635e-13	-4.92761e-10	-0.936957	0.000152696	-4.92761e-10	-0.953747
125421141	chr8:125421141:T:C	1.45659e-13	-1.65762	-0.879591	2.22223e-05	-2.01466	-0.866443
125421347	chr8:125421347:G:A	1.61695e-13	-1.78044	-0.652323	2.12055e-05	-2.01494	-0.912999
125421825	chr8:125421825:G:A	7.9008e-14	-1.93079	-1.21814	1.53451e-05	-1.99239	-1.25902
125422037	chr8:125422037:T:C	1.39657e-13	-1.3089	-1.27039	1.53055e-05	-1.96832	-1.28567
125422378	chr8:125422378:T:C	2.7569e-12	-4.92761e-10	0.403384	0.000712965	-4.92761e-10	0.587233
125423421	chr8:125423421:T:C	1.84263e-13	-1.38618	-0.915934	2.37316e-05	-1.94852	-0.866874
125423463	chr8:125423463:G:T	2.86118e-13	-1.93215	0.0700724	5.45769e-05	-1.95883	-0.0237597
125423502	chr8:125423502:G:A	5.89485e-13	0.149337	-1.28856	6.74203e-05	-0.485321	-1.28593
125423541	chr8:125423541:A:T	9.28924e-14	-1.71316	-1.27388	1.5651e-05	-2.00531	-1.22636
125425014	chr8:125425014:G:A	5.00944e-13	-4.92761e-10	-1.30198	0.000107799	-4.92761e-10	-1.30193
125425286	chr8:125425286:C:T	1.33311e-13	-1.95077	-0.675021	2.22129e-05	-1.96878	-0.91274
125425318	chr8:125425318:C:T	7.12975e-13	0.348203	-1.29723	7.88524e-05	-0.319081	-1.29554
125425785	chr8:125425785:C:T	1.12515e-13	-1.95269	-0.842704	1.95213e-05	-1.96743	-1.04327
125425809	chr8:125425809:G:T	1.58826e-12	-1.36613	1.21805	0.000226311	-1.6943	1.13401
125425899	chr8:125425899:T:C	2.53597e-12	-0.710167	1.03002	0.000215651	-1.60354	0.995002
125426084	chr8:125426084:A:T	7.87054e-13	-4.92761e-10	-0.85018	0.000163593	-4.92761e-10	-0.884815
125426323	chr8:125426323:C:G	5.59757e-13	0.0799401	-1.27091	6.47419e-05	-0.544742	-1.26705
125426664	chr8:125426664:G:A	1.03243e-12	-4.92761e-10	-0.578803	0.000225361	-4.92761e-10	-0.564494
125427087	chr8:125427087:A:C	1.38176e-13	-1.88691	-0.703045	2.09998e-05	-1.99638	-0.941301
125427170	chr8:125427170:T:C	6.45278e-13	-0.546	-0.502796	5.66519e-05	-1.46046	-0.484812
125427341	chr8:125427341:C:T	7.55464e-13	-4.92761e-10	-0.891146	0.000164485	-4.92761e-10	-0.879377
125427590	chr8:125427590:G:A	5.51048e-13	-4.92761e-10	-1.20665	0.000122226	-4.92761e-10	-1.17632
125427648	chr8:125427648:A:G	8.45795e-13	-4.92761e-10	-0.7782	0.000173925	-4.92761e-10	-0.823573
125428077	chr8:125428077:A:G	4.91684e-13	-1.32064	-5.85511e-10	5.7329e-05	-1.93339	-5.85511e-10
125428488	chr8:125428488:C:T	5.0278e-13	-1.29832	-5.85511e-10	6.10669e-05	-1.87023	-5.85511e-10
125428625	chr8:125428625:C:T	8.15594e-13	-0.814561	-5.85511e-10	0.000131989	-1.09948	-5.85511e-10
125428660	chr8:125428660:G:A	8.07415e-14	-1.96043	-1.16679	1.99454e-05	-1.7829	-1.2063
125429823	chr8:125429823:C:G	9.05284e-14	-1.98121	-1.0316	2.16706e-05	-1.8405	-1.06574
125430107	chr8:125430107:G:A	5.14732e-13	-1.27483	-5.85511e-10	5.83526e-05	-1.9157	-5.85511e-10
125430393	chr8:125430393:C:G	2.26257e-13	-1.19334	-0.903463	3.12184e-05	-1.63828	-0.902911
125430484	chr8:125430484:C:T	1.00835e-13	-1.96159	-0.943399	1.8244e-05	-1.95315	-1.12521
125430546	chr8:125430546:G:C	7.28562e-13	-2.80797e-05	-0.927376	8.49169e-05	-0.599322	-0.941203
125430692	chr8:125430692:T:C	1.00006e-12	-1.3243	0.713641	0.000121652	-2.01147	0.830435
125430968	chr8:125430968:C:T	5.59304e-13	-4.92761e-10	-1.19178	0.000118577	-4.92761e-10	-1.20664
125431106	chr8:125431106:C:T	9.20051e-14	-1.88629	-1.11035	1.90477e-05	-1.88744	-1.14781
125431292	chr8:125431292:G:T	7.27542e-14	-1.94943	-1.28196	2.25124e-05	-1.60477	-1.26336
125431297	chr8:125431297:G:T	5.16662e-13	-1.27109	-5.85511e-10	5.83888e-05	-1.91508	-5.85511e-10
125431402	chr8:125431402:C:T	2.95021e-12	-4.92761e-10	0.471153	0.000556032	-4.92761e-10	0.338627
125431521	chr8:125431521:A:G	3.97273e-12	-4.92761e-10	0.768732	0.00083609	-4.92761e-10	0.746537
125431767	chr8:125431767:A:G	6.82061e-13	-4.92761e-10	-0.993357	0.000142553	-4.92761e-10	-1.02249
125432221	chr8:125432221:C:T	1.57345e-13	-1.81725	-0.642791	2.15098e-05	-2.01492	-0.898774
125432546	chr8:125432546:G:A	1.37157e-12	-0.474617	0.179852	6.76789e-05	-2.01465	0.247229
125433058	chr8:125433058:G:A	3.72336e-12	-4.92761e-10	0.703906	0.000655851	-4.92761e-10	0.503735
125433657	chr8:125433657:G:A	9.35959e-14	-1.88959	-1.0899	1.9163e-05	-1.93311	-1.09611
125433680	chr8:125433680:T:A	6.55657e-13	-4.92761e-10	-1.03284	0.000131585	-4.92761e-10	-1.10254
125433811	chr8:125433811:C:T	1.79995e-12	-4.92761e-10	-0.0229641	0.000332668	-4.92761e-10	-0.175054
125433956	chr8:125433956:G:A	1.2261e-13	-1.41343	-1.29604	1.54629e-05	-1.95004	-1.29372
125434063	chr8:125434063:C:T	5.06006e-13	-4.92761e-10	-1.29193	0.000108719	-4.92761e-10	-1.29344
125434681	chr8:125434681:C:T	1.68181e-12	-4.92761e-10	-0.090852	0.000373544	-4.92761e-10	-0.0591645
125435101	chr8:125435101:G:C	1.96787e-12	-4.92761e-10	0.0662292	0.000438507	-4.92761e-10	0.101177
125435231	chr8:125435231:G:A	8.98085e-12	2.84887	-1.26449	3.45798e-05	-1.24857	-1.19036
125435442	chr8:125435442:A:T	3.8345e-13	-1.56927	-5.85511e-10	5.29188e-05	-2.01344	-5.85511e-10
125435481	chr8:125435481:A:C	4.37258e-13	-1.67604	0.238082	5.19976e-05	-1.98032	-0.0506794
125435602	chr8:125435602:C:G	4.98123e-13	-0.844126	-0.463503	3.43608e-05	-1.6672	-0.778086
125435695	chr8:125435695:A:C	7.32121e-13	-4.92761e-10	-0.922531	0.000165813	-4.92761e-10	-0.87134
125436432	chr8:125436432:G:T	2.43155e-12	-4.92761e-10	0.277808	0.000514961	-4.92761e-10	0.261893
125436547	chr8:125436547:G:A	3.1255e-13	-0.888898	-0.884815	2.56027e-05	-1.66723	-1.07227
125436603	chr8:125436603:C:T	1.37352e-13	-1.43282	-1.16311	2.64702e-05	-1.56099	-1.14519
125437336	chr8:125437336:A:G	5.06207e-13	-4.92761e-10	-1.29153	0.000107748	-4.92761e-10	-1.3024
125437593	chr8:125437593:G:A	6.00722e-13	-4.92761e-10	-1.12035	0.00012181	-4.92761e-10	-1.17973
125438038	chr8:125438038:T:C	1.06147e-12	-4.92761e-10	-0.551066	0.000242382	-4.92761e-10	-0.491682
125438570	chr8:125438570:C:T	1.60831e-12	-4.92761e-10	-0.135535	0.000291348	-4.92761e-10	-0.307681
125438667	chr8:125438667:C:T	9.08889e-12	-4.92761e-10	1.59633	0.00149081	-4.92761e-10	1.32488
125438990	chr8:125438990:T:C	5.50783e-13	-4.92761e-10	-1.20714	0.000117077	-4.92761e-10	-1.21937
125439617	chr8:125439617:G:C	5.03333e-13	-4.92761e-10	-1.29723	0.00010999	-4.92761e-10	-1.28181
125440189	chr8:125440189:A:G	1.68885e-12	-4.92761e-10	-0.0866752	0.000310771	-4.92761e-10	-0.243143
125440202	chr8:125440202:A:G	5.23404e-13	-4.92761e-10	-1.25812	0.000109615	-4.92761e-10	-1.28523
125440205	chr8:125440205:A:T	5.94401e-13	-4.92761e-10	-1.13092	0.000122231	-4.92761e-10	-1.17629
125440267	chr8:125440267:T:C	2.71592e-13	-1.0729	-0.841273	2.27673e-05	-1.73519	-1.12168
125441142	chr8:125441142:T:C	5.79792e-13	-4.92761e-10	-1.15581	0.000125165	-4.92761e-10	-1.15257
125441153	chr8:125441153:AT:A	1.07202e-12	-4.92761e-10	-0.541179	0.000201986	-4.92761e-10	-0.673999
125441363	chr8:125441363:A:G	3.95085e-13	-1.53938	-5.85511e-10	0.000219884	-0.589097	-5.85511e-10
125441905	chr8:125441905:A:G	5.37388e-13	-4.92761e-10	-1.23176	0.000112568	-4.92761e-10	-1.25864
125442131	chr8:125442131:C:T	4.99114e-12	-4.92761e-10	0.996942	0.000993333	-4.92761e-10	0.918867
125442145	chr8:125442145:C:T	1.48501e-12	-4.92761e-10	-0.215302	0.000301721	-4.92761e-10	-0.272696
125442298	chr8:125442298:C:T	5.35259e-13	-4.92761e-10	-1.23573	0.000113268	-4.92761e-10	-1.25244
125442361	chr8:125442361:C:A	3.68712e-13	-1.0608	-0.547663	2.55168e-05	-1.98195	-0.760915
125442467	chr8:125442467:C:G	6.42308e-13	-1.05341	-5.85511e-10	0.000113715	-1.24851	-5.85511e-10
125442715	chr8:125442715:C:T	2.14296e-12	-4.92761e-10	0.151468	0.000364905	-4.92761e-10	-0.082563
125443323	chr8:125443323:T:C	5.21783e-13	-4.92761e-10	-1.26123	0.000113005	-4.92761e-10	-1.25476
125443598	chr8:125443598:G:A	8.04928e-13	-4.92761e-10	-0.827724	0.000188128	-4.92761e-10	-0.745076
125443799	chr8:125443799:G:A	5.18942e-13	-4.92761e-10	-1.26669	0.000110337	-4.92761e-10	-1.27866
125443823	chr8:125443823:A:G	1.89411e-12	-4.92761e-10	0.0280285	0.000325648	-4.92761e-10	-0.196381
125443825	chr8:125443825:A:T	1.89411e-12	-4.92761e-10	0.0280285	0.000325648	-4.92761e-10	-0.196381
125444305	chr8:125444305:C:T	5.02415e-13	-4.92761e-10	-1.29905	0.000108114	-4.92761e-10	-1.29902
125444409	chr8:125444409:A:G	5.25411e-13	-4.92761e-10	-1.2543	0.000109891	-4.92761e-10	-1.28271
125444675	chr8:125444675:C:A	5.0065e-13	-4.92761e-10	-1.30257	0.000107821	-4.92761e-10	-1.30173
125445173	chr8:125445173:GC:G	2.27968e-12	0.213313	-5.85511e-10	0.000119533	-1.1986	-5.85511e-10
125445311	chr8:125445311:A:G	1.05007e-07	10.3758	0.575256	0.000354802	-0.119346	0.00870644
125445577	chr8:125445577:C:G	5.14086e-13	-4.92761e-10	-1.27609	0.000108487	-4.92761e-10	-1.29557
125445684	chr8:125445684:A:T	1.21322e-12	-4.92761e-10	-0.417448	0.000232665	-4.92761e-10	-0.532599
125446186	chr8:125446186:T:C	5.29119e-13	-4.92761e-10	-1.24726	0.000110403	-4.92761e-10	-1.27806
125446229	chr8:125446229:G:A	5.00611e-13	-4.92761e-10	-1.30265	0.000107892	-4.92761e-10	-1.30107
125446309	chr8:125446309:G:T	3.19475e-12	-4.92761e-10	0.550788	0.000528074	-4.92761e-10	0.287037
125446517	chr8:125446517:A:G	8.38105e-13	-4.92761e-10	-0.787334	0.000191022	-4.92761e-10	-0.729812
125447108	chr8:125447108:C:T	1.95538e-12	-4.92761e-10	0.0598645	0.000364919	-4.92761e-10	-0.0825224
125447720	chr8:125447720:A:G	1.96387e-11	3.41699	-1.05021	2.36325e-05	-1.60219	-1.21739
125447748	chr8:125447748:G:A	1.25353e-08	9.15548	-0.3299	0.000140918	-0.657798	-0.37622
125447759	chr8:125447759:T:C	5.24211e-13	-4.92761e-10	-1.25658	0.000109724	-4.92761e-10	-1.28423
125447781	chr8:125447781:T:C	4.4146e-12	-4.92761e-10	0.874195	0.000822704	-4.92761e-10	0.730397
125448293	chr8:125448293:A:G	4.6631e-08	9.69406	0.445241	0.000428219	-0.0529458	0.130381
125448486	chr8:125448486:A:G	1.19467e-12	-4.92761e-10	-0.432854	0.000264865	-4.92761e-10	-0.402977
125448591	chr8:125448591:C:A	7.38352e-13	-4.92761e-10	-0.914056	0.00014389	-4.92761e-10	-1.01315
125448709	chr8:125448709:G:A	1.57953e-12	-4.92761e-10	-0.153593	0.000263696	-4.92761e-10	-0.407403
125449370	chr8:125449370:A:G	6.6832e-13	-4.92761e-10	-1.01371	0.000157522	-4.92761e-10	-0.922637
125449456	chr8:125449456:A:T	4.16415e-11	-4.92761e-10	3.11838	0.00452958	-4.92761e-10	2.43619
125449497	chr8:125449497:A:G	3.15508e-11	3.44944	-0.608564	3.236e-05	-1.61511	-0.890167
125449795	chr8:125449795:AT:A	8.24475e-13	0.498553	-1.30228	1.96333e-05	-1.74334	-1.26163
125449828	chr8:125449828:A:G	6.96624e-13	0.330156	-1.30239	1.95447e-05	-1.75629	-1.2532
125450358	chr8:125450358:G:T	1.68644e-11	2.21448	-5.85511e-10	0.000245268	-0.479846	-5.85511e-10
125450456	chr8:125450456:C:T	5.35209e-13	-4.92761e-10	-1.23582	0.000111509	-4.92761e-10	-1.2681
125450502	chr8:125450502:C:T	1.26327e-11	-4.92761e-10	1.92557	0.00151184	-4.92761e-10	1.33888
125450610	chr8:125450610:C:G	2.34411e-12	-4.92761e-10	0.241183	0.000375285	-4.92761e-10	-0.054514
125450756	chr8:125450756:A:T	5.33533e-13	-4.92761e-10	-1.23896	0.00011624	-4.92761e-10	-1.22654
125451123	chr8:125451123:G:A	5.59883e-10	6.51531	-0.798305	2.79285e-05	-1.65687	-0.995683
125451138	chr8:125451138:T:C	6.2539e-13	-4.92761e-10	-1.0801	0.000124115	-4.92761e-10	-1.16099
125451377	chr8:125451377:A:G	5.4544e-13	-4.92761e-10	-1.21688	0.000112794	-4.92761e-10	-1.25664
125451458	chr8:125451458:G:A	2.13815e-08	9.83745	-0.477885	0.000142421	-0.36357	-0.659842
125451684	chr8:125451684:A:T	2.59237e-12	-4.92761e-10	0.341851	0.000461329	-4.92761e-10	0.151914
125452146	chr8:125452146:T:C	6.84784e-14	-2.00805	-1.28391	1.64113e-05	-1.92485	-1.25939
125452578	chr8:125452578:C:T	2.84119e-09	7.48951	-0.148255	0.000113366	-1.0667	-0.184871
125452660	chr8:125452660:AT:A	7.85539e-13	-4.92761e-10	-0.852107	0.000164321	-4.92761e-10	-0.880376
125452750	chr8:125452750:G:A	5.82055e-13	-4.92761e-10	-1.15191	0.000123351	-4.92761e-10	-1.16717
125452866	chr8:125452866:A:G	1.06679e-12	-4.92761e-10	-0.54607	0.000231991	-4.92761e-10	-0.535499
125453050	chr8:125453050:G:A	6.44765e-13	-4.92761e-10	-1.04959	0.000118371	-4.92761e-10	-1.20837
125453063	chr8:125453063:C:A	5.22182e-10	6.29823	-0.650937	3.04698e-05	-1.68522	-0.880242
125453169	chr8:125453169:G:A	1.30674e-12	-4.92761e-10	-0.343185	0.000243741	-4.92761e-10	-0.486095
125453677	chr8:125453677:C:T	2.45701e-13	-2.01436	-5.85511e-10	7.27732e-05	-1.69485	-5.85511e-10
125453856	chr8:125453856:T:C	6.29686e-08	10.1737	0.265953	0.000197491	-0.335377	-0.361127
125453964	chr8:125453964:A:T	9.97059e-13	-4.92761e-10	-0.613667	0.00016931	-4.92761e-10	-0.850465
125454255	chr8:125454255:G:A	1.43642e-12	-4.92761e-10	-0.248566	0.000346893	-4.92761e-10	-0.133184
125454844	chr8:125454844:G:T	8.14808e-10	6.74539	-0.653162	3.16932e-05	-1.6154	-0.910694
125455054	chr8:125455054:G:A	5.0321e-13	-4.92761e-10	-1.29747	0.000108361	-4.92761e-10	-1.29673
125455284	chr8:125455284:T:C	2.38931e-12	-4.92761e-10	0.260284	0.000385837	-4.92761e-10	-0.0267846
125455553	chr8:125455553:A:G	1.26232e-12	-4.92761e-10	-0.377768	0.000303184	-4.92761e-10	-0.267861
125455870	chr8:125455870:C:T	6.55439e-13	-4.92761e-10	-1.03317	0.000139509	-4.92761e-10	-1.04407
125456353	chr8:125456353:C:G	1.1243e-12	-4.92761e-10	-0.493558	0.00025093	-4.92761e-10	-0.457024
125456446	chr8:125456446:C:T	5.19375e-12	-4.92761e-10	1.03673	0.000762626	-4.92761e-10	0.654568
125456753	chr8:125456753:C:T	6.00343e-13	-4.92761e-10	-1.12098	0.000119906	-4.92761e-10	-1.19549
125456908	chr8:125456908:C:T	6.12316e-13	-4.92761e-10	-1.10123	0.000131235	-4.92761e-10	-1.10521
125457066	chr8:125457066:A:G	9.45465e-10	6.09386	0.14709	5.06507e-05	-1.78158	-0.275661
125457080	chr8:125457080:A:G	3.35935e-12	-4.92761e-10	0.601024	0.000584875	-4.92761e-10	0.389198
125457523	chr8:125457523:C:T	3.73417e-13	-0.293455	-1.30233	1.51556e-05	-1.986	-1.27782
125458575	chr8:125458575:A:G	2.98397e-10	6.09952	-1.01182	2.00222e-05	-1.78411	-1.20125
125458589	chr8:125458589:C:T	1.92546e-07	10.9438	0.613547	0.000601783	-0.0527536	0.470452
125459032	chr8:125459032:G:A	7.25348e-13	-4.92761e-10	-0.931826	0.000137122	-4.92761e-10	-1.06133
125459073	chr8:125459073:C:T	5.09586e-13	-0.317244	-0.967634	2.35944e-05	-1.98619	-0.835
125459335	chr8:125459335:A:G	3.83365e-13	-0.282013	-1.28748	1.61269e-05	-1.98447	-1.21724
125459528	chr8:125459528:T:C	7.27058e-13	-4.92761e-10	-0.929471	0.000137442	-4.92761e-10	-1.059
125459726	chr8:125459726:G:A	5.17734e-13	-4.92761e-10	-1.26902	0.000115783	-4.92761e-10	-1.23048
125459798	chr8:125459798:C:T	5.13327e-13	-4.92761e-10	-1.27756	0.000114315	-4.92761e-10	-1.24324
125459870	chr8:125459870:T:C	1.48585e-12	-4.92761e-10	-0.214737	0.000245625	-4.92761e-10	-0.478391
125459893	chr8:125459893:G:A	3.02845e-11	3.81807	-1.01816	0.000586225	1.5215	-1.13
125460245	chr8:125460245:A:G	1.63847e-10	5.74524	-1.25703	1.69276e-05	-1.85691	-1.29634
125460429	chr8:125460429:A:C	5.07258e-13	-4.92761e-10	-1.28946	0.000109471	-4.92761e-10	-1.28654
125461250	chr8:125461250:G:A	1.16294e-12	-4.92761e-10	-0.459767	0.000198823	-4.92761e-10	-0.689784
125461257	chr8:125461257:C:T	7.27926e-08	10.4547	0.129981	0.000272972	-0.269979	-0.102849
125461323	chr8:125461323:T:C	1.36017e-07	10.9085	0.30129	0.000444891	-0.0969621	0.212592
125461611	chr8:125461611:C:G	2.42742e-11	-4.92761e-10	2.57869	0.00463224	-4.92761e-10	2.4586
125461823	chr8:125461823:C:T	2.55707e-12	-0.209498	0.537638	7.88139e-05	-1.96871	0.353599
125461924	chr8:125461924:C:T	3.06766e-12	-4.92761e-10	0.510193	0.000736247	-4.92761e-10	0.619366
125461968	chr8:125461968:C:T	5.74732e-13	-4.92761e-10	-1.16457	0.000117317	-4.92761e-10	-1.21732
125462064	chr8:125462064:G:A	5.63666e-11	4.71547	-1.29431	1.53595e-05	-1.97324	-1.27722
125462114	chr8:125462114:G:A	9.89701e-13	0.480413	-1.10149	1.94574e-05	-1.80774	-1.20623
125462131	chr8:125462131:G:A	5.41354e-13	-4.92761e-10	-1.2244	0.00011135	-4.92761e-10	-1.26952
125462146	chr8:125462146:G:A	2.23245e-12	-4.92761e-10	0.19238	0.000377666	-4.92761e-10	-0.048188
125462163	chr8:125462163:T:G	1.18172e-13	-1.47279	-1.27354	2.71399e-05	-1.38234	-1.29886
125462332	chr8:125462332:G:A	5.00647e-13	-4.92761e-10	-1.30258	0.000108469	-4.92761e-10	-1.29573
125462834	chr8:125462834:G:A	6.25502e-13	-4.92761e-10	-1.07992	0.000128926	-4.92761e-10	-1.12296
125463528	chr8:125463528:A:G	2.88948e-05	17.5795	-1.01102	2.11472e-05	-2.01304	-0.917651
125464455	chr8:125464455:C:G	2.53823e-13	-1.87943	-0.102408	3.75802e-05	-1.60217	-0.753551
125464521	chr8:125464521:T:C	5.07425e-13	-4.92761e-10	-1.28913	0.00010805	-4.92761e-10	-1.2996
125464631	chr8:125464631:T:C	0.235602	24.4248	1.14991	4.22235e-05	-1.84748	-0.391738
125464874	chr8:125464874:G:C	3.47806e-12	0.635752	-5.85511e-10	0.00012857	-1.12573	-5.85511e-10
125464911	chr8:125464911:C:T	3.62838e-09	8.35767	-0.771855	1.4609e-05	-2.01492	-1.28564
125465234	chr8:125465234:T:C	4.25317e-05	17.9356	-0.980573	2.20093e-05	-2.00918	-0.881547
125465255	chr8:125465255:C:T	4.58176e-05	18.0173	-0.987845	2.18578e-05	-2.0077	-0.889944
125465517	chr8:125465517:G:A	3.30513e-05	17.6962	-0.993374	2.1616e-05	-2.01258	-0.896187
125466108	chr8:125466108:A:C	0.0369216	24.2683	-0.546941	4.55882e-05	-1.74029	-0.42226
125466208	chr8:125466208:T:C	0.213993	24.2285	1.24999	3.83031e-05	-1.85929	-0.477381
125466402	chr8:125466402:A:G	4.01441e-09	8.22798	-0.541054	1.55342e-05	-2.01474	-1.22442
125466503	chr8:125466503:A:G	0.0392101	24.3284	-0.546941	4.58688e-05	-1.73415	-0.42226
125466516	chr8:125466516:A:G	3.16823e-09	5.72661	1.7236	0.000148579	-1.75166	0.770576
125466886	chr8:125466886:C:T	3.24698e-12	-0.689684	1.25669	0.000311513	-0.987776	0.74702
125467073	chr8:125467073:G:A	0.0476304	24.4845	-0.508515	4.80505e-05	-1.7145	-0.395446
125467120	chr8:125467120:C:T	0.164339	23.9553	1.2592	3.77533e-05	-1.87905	-0.472075
125467167	chr8:125467167:A:G	3.08286e-12	-0.741551	1.25669	0.000297639	-1.03334	0.74702
125467280	chr8:125467280:T:C	6.50278e-12	-2.01405	3.27556	0.000273892	-1.93281	1.56334
125467787	chr8:125467787:G:A	8.3912e-13	-1.88813	1.10201	0.000103734	-1.62543	0.285059
125467846	chr8:125467846:G:A	0.072304	24.4829	-0.0894363	8.10381e-05	-1.71998	0.132703
125467851	chr8:125467851:G:A	9.81489e-14	-1.9479	-0.984089	2.13652e-05	-1.78263	-1.13781
125468085	chr8:125468085:T:C	9.40042e-14	-1.92984	-1.0453	2.11479e-05	-1.74945	-1.18121
125468125	chr8:125468125:C:T	2.32777e-08	6.9876	2.45693	0.000448089	-2.00485	2.12764
125468270	chr8:125468270:TTTTTGAGATGCACCCATGTTTTTGTGTATACTAGCATC:T	0.0364434	24.2232	-0.514877	4.64447e-05	-1.74152	-0.402418
125468458	chr8:125468458:A:G	0.0321121	23.9351	-0.353315	5.44322e-05	-1.77158	-0.213667
125468623	chr8:125468623:G:A	8.646e-13	-4.92761e-10	-0.75621	0.000155552	-4.92761e-10	-0.935218
125468703	chr8:125468703:G:A	2.90462e-12	-0.831802	1.28738	0.000284602	-1.1056	0.774496
125468730	chr8:125468730:G:A	6.1101e-10	6.76617	-0.961781	3.00013e-05	-1.99496	-0.586002
125468819	chr8:125468819:A:G	2.81614e-12	0.424646	-5.85511e-10	0.000132713	-1.09401	-5.85511e-10
125469228	chr8:125469228:C:T	2.41678e-13	-1.9862	-0.0446703	3.27594e-05	-1.81972	-0.673285
125469233	chr8:125469233:A:T	6.26351e-10	6.80548	-0.976294	2.93126e-05	-1.99689	-0.60729
125469452	chr8:125469452:C:T	6.18154e-10	6.76801	-0.951998	3.04131e-05	-1.99508	-0.572251
125469505	chr8:125469505:A:G	0.022331	23.6727	-0.454183	4.81329e-05	-1.77212	-0.336113
125469710	chr8:125469710:A:G	6.40531e-10	6.80638	-0.954806	3.02412e-05	-1.99709	-0.575904
125469819	chr8:125469819:G:A	1.07868e-12	-4.92761e-10	-0.534988	0.000167942	-4.92761e-10	-0.85858
125469835	chr8:125469835:A:G	0.00330722	22.5732	-1.26451	1.61127e-05	-1.92812	-1.27447
125470080	chr8:125470080:A:G	5.67085e-13	-4.92761e-10	-1.17797	0.000118026	-4.92761e-10	-1.21129
125470507	chr8:125470507:A:G	2.7898e-12	-4.92761e-10	0.41525	0.000376696	-4.92761e-10	-0.0507602
125470688	chr8:125470688:A:G	4.49288e-10	6.58128	-1.08434	2.50727e-05	-1.98818	-0.772234
125470691	chr8:125470691:G:A	2.8516e-12	-0.702203	1.13936	0.000276962	-0.999497	0.641179
125470898	chr8:125470898:C:T	2.89061e-09	6.03168	1.32682	0.000131276	-1.67897	0.574075
125470990	chr8:125470990:T:C	5.30168e-13	-4.92761e-10	-1.24528	0.000109866	-4.92761e-10	-1.28294
125471148	chr8:125471148:A:AT	4.00205e-09	5.94097	1.74287	0.000185447	-1.69718	0.937752
125471159	chr8:125471159:G:A	8.11701e-13	-4.92761e-10	-0.819344	0.000165908	-4.92761e-10	-0.870764
125471585	chr8:125471585:G:A	3.3367e-11	2.89685	-5.85511e-10	5.34582e-05	-2.0033	-5.85511e-10
125471658	chr8:125471658:G:A	6.41324e-13	-1.73201	0.677064	6.27507e-05	-1.93127	0.088237
125472034	chr8:125472034:T:G	3.4514e-10	6.34092	-1.10769	2.01039e-05	-2.01011	-0.971169
125472221	chr8:125472221:C:T	4.58404e-10	6.29458	-0.77755	2.96076e-05	-2.01369	-0.580478
125472284	chr8:125472284:T:G	4.41411e-09	7.71883	0.0630149	2.16273e-05	-2.01296	-0.89528
125472347	chr8:125472347:C:T	5.16456e-13	-4.92761e-10	-1.27149	0.000117398	-4.92761e-10	-1.21663
125472386	chr8:125472386:C:T	1.63196e-12	-4.92761e-10	-0.12094	0.00034899	-4.92761e-10	-0.127156
125472430	chr8:125472430:G:C	7.62003e-13	-4.92761e-10	-0.882527	0.000148642	-4.92761e-10	-0.980655
125472467	chr8:125472467:G:A	4.41808e-09	5.95567	1.82707	0.000202457	-1.69094	1.01927
125472490	chr8:125472490:C:T	1.59906e-12	-4.92761e-10	-0.141308	0.000341855	-4.92761e-10	-0.147811
125472533	chr8:125472533:C:T	1.37148e-12	-4.92761e-10	-0.294834	0.000258096	-4.92761e-10	-0.428869
125472655	chr8:125472655:G:A	9.18209e-13	0.491374	-1.18743	1.89381e-05	-1.86643	-1.17459
125472755	chr8:125472755:C:T	5.40861e-13	-4.92761e-10	-1.22531	0.000113465	-4.92761e-10	-1.2507
125472883	chr8:125472883:C:T	2.3606e-12	-4.92761e-10	0.248193	0.000380022	-4.92761e-10	-0.0419709
125473041	chr8:125473041:G:A	2.59837e-09	6.00174	1.25018	0.000111126	-1.68718	0.415645
125473052	chr8:125473052:T:A	0.00494121	23.0122	-1.30207	1.81228e-05	-1.84281	-1.24221
125473054	chr8:125473054:T:C	3.18902e-09	8.52645	-1.0697	1.47123e-05	-2.00463	-1.28889
125473225	chr8:125473225:A:G	5.45231e-10	6.26088	-0.57039	3.78965e-05	-2.01316	-0.334184
125473293	chr8:125473293:G:A	7.02589e-12	-1.28436	2.62324	0.000613473	-1.52213	1.95907
125473658	chr8:125473658:C:T	7.72117e-13	-4.92761e-10	-0.869341	0.000192301	-4.92761e-10	-0.723138
125473756	chr8:125473756:G:A	5.01453e-13	-4.92761e-10	-1.30097	0.000108062	-4.92761e-10	-1.29949
125473820	chr8:125473820:C:T	7.122e-13	-4.92761e-10	-0.950119	0.000139231	-4.92761e-10	-1.04606
125473875	chr8:125473875:C:T	3.32801e-09	6.07162	1.42779	0.000130441	-1.67217	0.560888
125473903	chr8:125473903:T:C	5.00101e-09	6.15795	1.74872	0.000195054	-1.65173	0.942803
125473922	chr8:125473922:A:G	5.01645e-13	-4.92761e-10	-1.30058	0.000108011	-4.92761e-10	-1.29997
125474045	chr8:125474045:T:G	2.78339e-09	6.0546	1.2661	0.000113925	-1.67526	0.428608
125474167	chr8:125474167:A:G	0.00556789	23.1214	-1.29184	1.87967e-05	-1.85186	-1.19666
125474664	chr8:125474664:A:G	5.72243e-09	6.19384	1.84759	0.000214129	-1.64337	1.02775
125474883	chr8:125474883:G:A	5.94011e-13	-4.92761e-10	-1.13158	0.000128812	-4.92761e-10	-1.12385
125474885	chr8:125474885:C:T	1.22352e-12	-4.92761e-10	-0.408988	0.000205002	-4.92761e-10	-0.659179
125475042	chr8:125475042:C:T	3.44746e-13	-1.92807	0.2524	5.51382e-05	-1.82525	-0.147105
125475092	chr8:125475092:T:A	3.00027e-12	-1.89404	2.38202	0.000240761	-2.00758	1.50919
125475207	chr8:125475207:G:T	7.0673e-13	-4.92761e-10	-0.957828	0.000152808	-4.92761e-10	-0.953015
125475517	chr8:125475517:G:A	5.01453e-13	-4.92761e-10	-1.30097	0.000108062	-4.92761e-10	-1.29949
125475993	chr8:125475993:C:T	0.00917647	23.6161	-1.28695	1.99338e-05	-1.80669	-1.1831
125476008	chr8:125476008:C:T	0.00953115	23.6501	-1.28298	2.02056e-05	-1.80368	-1.17256
125476095	chr8:125476095:T:C	5.45911e-13	-4.92761e-10	-1.21602	0.000114737	-4.92761e-10	-1.23955
125476332	chr8:125476332:T:C	3.68419e-09	5.99875	1.60234	0.000167097	-1.68217	0.818542
125476374	chr8:125476374:G:A	1.59809e-12	-4.92761e-10	-0.141913	0.000290154	-4.92761e-10	-0.311787
125476423	chr8:125476423:C:G	1.02222e-12	-4.92761e-10	-0.588741	0.000263657	-4.92761e-10	-0.40755
125476465	chr8:125476465:ATTG:A	6.28208e-10	6.61355	-0.781398	2.90407e-05	-2.01491	-0.598593
125476572	chr8:125476572:G:A	3.00031e-13	-1.95779	0.143196	4.7971e-05	-1.87014	-0.241461
125476688	chr8:125476688:A:G	3.42421e-06	15.2096	-0.773963	2.33125e-05	-2.01251	-0.820705
125477006	chr8:125477006:G:A	9.1034e-13	-1.95591	1.25125	9.01322e-05	-2.01416	0.533239
125477039	chr8:125477039:G:A	6.44134e-13	-4.92761e-10	-1.05057	0.000139367	-4.92761e-10	-1.04509
125477269	chr8:125477269:G:A	2.66552e-12	-4.92761e-10	0.369679	0.0005682	-4.92761e-10	0.360275
125478488	chr8:125478488:C:T	2.02209e-13	-0.928166	-1.28101	3.24283e-05	-1.20052	-1.30265
125478730	chr8:125478730:A:T	0.0636894	24.9139	-0.647373	4.60992e-05	-1.59179	-0.559615
125478769	chr8:125478769:T:TG	6.13945e-11	4.31391	-0.807307	3.5116e-05	-1.81354	-0.610003
125478798	chr8:125478798:G:A	5.12053e-13	-4.92761e-10	-1.28005	0.000108775	-4.92761e-10	-1.29292
125478919	chr8:125478919:C:T	7.39741e-13	-1.68555	0.773371	0.000117046	-1.96393	0.744297
125479140	chr8:125479140:G:A	1.70797e-12	-4.92761e-10	-0.0754146	0.000310161	-4.92761e-10	-0.245109
125479491	chr8:125479491:G:T	0.00226012	21.1056	-0.177679	5.99315e-05	-1.76563	-0.123367
125479494	chr8:125479494:C:T	5.1085e-13	-4.92761e-10	-1.2824	0.000107972	-4.92761e-10	-1.30032
125479950	chr8:125479950:G:A	7.96524e-13	-4.92761e-10	-0.83822	0.000173705	-4.92761e-10	-0.82484
125480206	chr8:125480206:T:C	6.05921e-13	-0.27532	-0.836407	1.92008e-05	-1.95117	-1.07607
125480557	chr8:125480557:AT:A	2.46283e-08	9.1376	0.363326	0.000172601	-0.584591	-0.246626
125480843	chr8:125480843:G:A	1.47113e-08	8.66864	0.317012	0.000143005	-0.738004	-0.281318
125480889	chr8:125480889:A:G	8.87809e-13	-0.139928	-0.589793	2.25262e-05	-1.97335	-0.894172
125481191	chr8:125481191:C:T	9.23924e-13	-4.92761e-10	-0.689847	0.00018523	-4.92761e-10	-0.760603
125481447	chr8:125481447:G:A	6.94598e-13	-4.92761e-10	-0.975144	0.000162733	-4.92761e-10	-0.890086
125481504	chr8:125481504:A:G	8.97386e-09	8.36065	0.130702	2.26181e-05	-2.01004	-0.853406
125481615	chr8:125481615:C:T	5.71324e-12	-4.92761e-10	1.13207	0.00191875	-4.92761e-10	1.57723
125482075	chr8:125482075:A:G	4.72021e-09	5.24612	2.60276	0.0280455	2.57814	1.68125
125482320	chr8:125482320:C:T	7.94936e-13	-0.32097	-0.519245	2.49181e-05	-1.93721	-0.829396
125482522	chr8:125482522:A:G	4.08315e-13	-0.441044	-1.0654	1.77994e-05	-1.89899	-1.20404
125482715	chr8:125482715:G:A	5.70076e-12	-4.92761e-10	1.12988	0.00191413	-4.92761e-10	1.57482
125482927	chr8:125482927:T:C	8.33003e-13	-0.289344	-0.504095	2.50457e-05	-1.9438	-0.81769
125483150	chr8:125483150:A:T	6.63084e-13	-4.92761e-10	-1.02157	0.000154518	-4.92761e-10	-0.941887
125483251	chr8:125483251:C:G	2.66594e-13	-1.93275	-5.85511e-10	5.80529e-05	-1.92085	-5.85511e-10
125483301	chr8:125483301:T:G	1.86704e-11	2.31622	-5.85511e-10	0.000286942	-0.322918	-5.85511e-10
125483343	chr8:125483343:T:C	9.27706e-13	-0.207816	-0.477946	2.41817e-05	-1.96117	-0.835436
125483553	chr8:125483553:G:A	1.03944e-13	-1.58692	-1.2877	1.49701e-05	-1.99701	-1.27914
125483683	chr8:125483683:G:A	9.77644e-13	-0.226435	-0.406897	2.56176e-05	-1.95779	-0.781126
125483803	chr8:125483803:C:T	1.05798e-13	-1.5639	-1.29305	1.48141e-05	-2.00043	-1.28619
125484491	chr8:125484491:G:A	6.48759e-13	-1.04342	-5.85511e-10	6.39047e-05	-1.82481	-5.85511e-10
125484683	chr8:125484683:C:T	3.8287e-12	0.577162	0.154641	4.00605e-05	-2.01493	-0.276877
125484961	chr8:125484961:G:GT	2.52455e-11	-4.92761e-10	2.61793	0.00678502	-4.92761e-10	2.84027
125485260	chr8:125485260:TG:T	2.37142e-12	-4.92761e-10	0.252765	0.000383852	-4.92761e-10	-0.0319415
125485279	chr8:125485279:C:T	3.60442e-11	-4.92761e-10	2.97402	0.00995818	-4.92761e-10	3.22395
125485313	chr8:125485313:T:C	9.75242e-13	-4.92761e-10	-0.635792	0.000237318	-4.92761e-10	-0.512797
125485329	chr8:125485329:C:T	5.48424e-13	-4.92761e-10	-1.21143	0.000118176	-4.92761e-10	-1.21002
125485664	chr8:125485664:A:G	5.01447e-13	-4.92761e-10	-1.30098	0.000108853	-4.92761e-10	-1.2922
125486409	chr8:125486409:A:G	7.11627e-13	-4.92761e-10	-0.950924	0.000140049	-4.92761e-10	-1.04021
125486445	chr8:125486445:G:A	2.48163e-13	-2.00439	-5.85511e-10	7.36839e-05	-1.68241	-5.85511e-10
125486638	chr8:125486638:T:C	7.56694e-13	-4.92761e-10	-0.889518	0.000161248	-4.92761e-10	-0.899253
125487116	chr8:125487116:TC:T	5.01324e-13	-4.92761e-10	-1.30122	0.000107782	-4.92761e-10	-1.30209
125487187	chr8:125487187:C:G	3.83743e-09	7.66569	-0.0238504	2.06508e-05	-2.01496	-0.939488
125487301	chr8:125487301:C:G	4.79531e-13	-1.34567	-5.85511e-10	5.31395e-05	-2.00928	-5.85511e-10
125487421	chr8:125487421:G:T	5.65608e-13	-4.92761e-10	-1.18058	0.000115306	-4.92761e-10	-1.23461
125487636	chr8:125487636:G:A	1.13761e-09	6.2278	0.198168	2.4423e-05	-1.97576	-0.81091
125487651	chr8:125487651:G:A	5.03073e-13	-4.92761e-10	-1.29774	0.000107749	-4.92761e-10	-1.30239
125487789	chr8:125487789:C:G	0.000364623	20.2382	-1.13451	4.06795e-05	-1.18824	-1.08824
125487930	chr8:125487930:G:A	9.43005e-12	-4.92761e-10	1.63318	0.00143727	-4.92761e-10	1.2883
125488016	chr8:125488016:T:A	5.65608e-13	-4.92761e-10	-1.18058	0.000115306	-4.92761e-10	-1.23461
125488108	chr8:125488108:C:G	2.61327e-07	10.7523	1.11054	0.0156067	2.86663	0.806629
125488746	chr8:125488746:A:G	7.68169e-13	-4.92761e-10	-0.874468	0.000157661	-4.92761e-10	-0.921755
125488935	chr8:125488935:T:C	7.14803e-09	8.1587	0.105173	2.23169e-05	-2.00822	-0.868631
125489095	chr8:125489095:CA:C	1.40073e-11	2.28998	-0.261121	9.65767e-05	-0.762962	-0.6489
125489136	chr8:125489136:G:A	1.27935e-12	-4.92761e-10	-0.364366	0.000264841	-4.92761e-10	-0.403069
125489286	chr8:125489286:G:A	1.41021e-11	2.29178	-0.256179	9.70036e-05	-0.762567	-0.644884
125489588	chr8:125489588:A:G	5.03051e-13	-4.92761e-10	-1.29779	0.000107747	-4.92761e-10	-1.30242
125489822	chr8:125489822:G:A	6.81519e-13	-4.92761e-10	-0.994153	0.000134954	-4.92761e-10	-1.07726
125489969	chr8:125489969:T:C	6.39302e-13	-4.92761e-10	-1.0581	0.000145621	-4.92761e-10	-1.00119
125490061	chr8:125490061:G:A	4.13747e-12	0.809363	-5.85511e-10	0.000104192	-1.33597	-5.85511e-10
125490131	chr8:125490131:A:G	5.27103e-13	-4.92761e-10	-1.25108	0.000112526	-4.92761e-10	-1.25902
125490220	chr8:125490220:C:A	5.65775e-13	-4.92761e-10	-1.18028	0.000115331	-4.92761e-10	-1.23439
125490284	chr8:125490284:A:G	1.48535e-07	10.9507	0.347174	0.0103763	3.02619	0.238889
125490384	chr8:125490384:T:C	8.54458e-13	-4.92761e-10	-0.76801	0.000172132	-4.92761e-10	-0.833937
125490428	chr8:125490428:A:G	1.33844e-11	-4.92761e-10	1.98337	0.00218521	-4.92761e-10	1.70727
125490946	chr8:125490946:G:A	5.13063e-13	-4.92761e-10	-1.27808	0.000110975	-4.92761e-10	-1.2729
125491373	chr8:125491373:G:A	7.80167e-13	-4.92761e-10	-0.85897	0.000159836	-4.92761e-10	-0.908053
125491673	chr8:125491673:G:A	6.77648e-08	10.8978	-0.38469	0.00370527	2.93964	-0.704331
125491690	chr8:125491690:G:A	7.71539e-13	-4.92761e-10	-0.87009	0.000143339	-4.92761e-10	-1.01699
125491702	chr8:125491702:G:A	1.60436e-12	-4.92761e-10	-0.138	0.000306227	-4.92761e-10	-0.257873
125491858	chr8:125491858:G:A	3.23815e-12	-4.92761e-10	0.564281	0.000953802	-4.92761e-10	0.878257
125491878	chr8:125491878:G:A	1.36231e-12	-4.92761e-10	-0.301537	0.000263936	-4.92761e-10	-0.406493
125492114	chr8:125492114:CCACCGTCACCACCACCACCACCACCACCACCAT:C	6.28367e-10	5.8324	-5.85511e-10	0.00115988	1.07388	-5.85511e-10
125492141	chr8:125492141:CCACCAT:C	5.1992e-12	-4.92761e-10	1.03778	0.000289176	-4.92761e-10	-0.315162
125492152	chr8:125492152:A:G	4.81797e-12	1.97034	-1.00871	2.08932e-05	-1.69488	-1.2479
125492484	chr8:125492484:T:C	6.25818e-11	2.49442	1.03133	0.000334814	-0.468383	0.299759
125492904	chr8:125492904:T:C	5.03108e-13	-4.92761e-10	-1.29767	0.000107765	-4.92761e-10	-1.30225
125493463	chr8:125493463:T:C	3.5664e-10	4.36127	0.90474	0.00439813	1.92382	0.482919
125493611	chr8:125493611:G:A	6.09632e-13	-4.92761e-10	-1.10562	0.000122181	-4.92761e-10	-1.17669
125493695	chr8:125493695:T:G	8.71071e-13	-4.92761e-10	-0.748754	0.000208942	-4.92761e-10	-0.640144
125493898	chr8:125493898:C:T	5.32062e-08	10.4739	-0.202716	0.00304544	2.65305	-0.613845
125494068	chr8:125494068:G:A	6.49995e-13	-4.92761e-10	-1.04151	0.000133926	-4.92761e-10	-1.08491
125494128	chr8:125494128:T:C	5.01433e-13	-4.92761e-10	-1.30101	0.000108444	-4.92761e-10	-1.29597
125494452	chr8:125494452:G:A	0.000120495	18.741	-0.7446	8.10163e-05	-0.97561	-0.611938
125494618	chr8:125494618:C:T	2.84481e-12	1.70075	-1.26598	0.000111139	-0.0401617	-1.23126
125494624	chr8:125494624:C:T	1.35719e-12	-4.92761e-10	-0.305307	0.000251759	-4.92761e-10	-0.453726
125494706	chr8:125494706:A:G	5.10897e-13	-4.92761e-10	-1.28231	0.00011081	-4.92761e-10	-1.27439
125494856	chr8:125494856:G:A	2.45986e-13	-0.710594	-1.30261	2.4431e-05	-1.48371	-1.30263
125495035	chr8:125495035:G:T	6.9871e-13	-4.92761e-10	-0.969241	0.000138127	-4.92761e-10	-1.05403
125495066	chr8:125495066:T:C	7.35992e-09	7.58363	0.709452	3.66426e-05	-1.99684	-0.38415
125495147	chr8:125495147:C:A	9.8556e-09	7.79126	0.793809	3.91892e-05	-1.98639	-0.327405
125495299	chr8:125495299:G:A	6.2336e-13	-4.92761e-10	-1.08335	0.000124422	-4.92761e-10	-1.15852
125495697	chr8:125495697:G:A	5.12074e-13	-4.92761e-10	-1.28001	0.000109221	-4.92761e-10	-1.28883
125495783	chr8:125495783:C:T	5.67824e-10	3.79533	1.93576	0.00536534	1.42449	1.18102
125496002	chr8:125496002:G:A	7.19723e-13	-4.92761e-10	-0.939611	0.000156524	-4.92761e-10	-0.928991
125496301	chr8:125496301:G:A	5.00978e-13	-4.92761e-10	-1.30192	0.000107741	-4.92761e-10	-1.30247
125496504	chr8:125496504:G:A	2.82795e-12	1.72723	-1.2984	4.59653e-05	-0.900376	-1.25394
125496793	chr8:125496793:TG:T	2.3528e-12	-4.92761e-10	0.244883	0.000599246	-4.92761e-10	0.413473
125496809	chr8:125496809:A:G	1.4145e-10	5.54331	-1.20208	0.00168821	2.74191	-1.29268
125497001	chr8:125497001:T:C	1.24912e-12	-4.92761e-10	-0.388281	0.000249841	-4.92761e-10	-0.461373
125497937	chr8:125497937:T:A	8.18105e-13	-4.92761e-10	-0.811486	0.000193548	-4.92761e-10	-0.716673
125498096	chr8:125498096:A:G	2.36459e-12	0.711775	-0.461894	3.72345e-05	-1.7398	-0.625168
125498229	chr8:125498229:T:C	6.31385e-13	-4.92761e-10	-1.07056	0.000140309	-4.92761e-10	-1.03835
125498284	chr8:125498284:A:T	1.33514e-12	-4.92761e-10	-0.321688	0.00026682	-4.92761e-10	-0.395625
125498332	chr8:125498332:C:T	1.56242e-12	-4.92761e-10	-0.164488	0.000277044	-4.92761e-10	-0.358024
125498500	chr8:125498500:T:C	5.55074e-13	-4.92761e-10	-1.19938	0.000114143	-4.92761e-10	-1.24475
125498807	chr8:125498807:GA:G	7.14688e-13	-4.92761e-10	-0.946631	0.000152698	-4.92761e-10	-0.953735
125499271	chr8:125499271:T:C	5.44915e-13	-4.92761e-10	-1.21785	0.000116192	-4.92761e-10	-1.22695
125500174	chr8:125500174:G:A	9.70074e-13	-4.92761e-10	-0.641104	0.000180359	-4.92761e-10	-0.78725
125500218	chr8:125500218:C:T	1.02261e-11	-4.92761e-10	1.71422	0.00295838	-4.92761e-10	2.0102
125500300	chr8:125500300:A:G	1.03192e-11	-4.92761e-10	1.72328	0.00298664	-4.92761e-10	2.01971
125500516	chr8:125500516:T:C	5.4675e-13	-4.92761e-10	-1.21449	0.000125635	-4.92761e-10	-1.14882
125500667	chr8:125500667:T:C	5.54652e-13	-4.92761e-10	-1.20014	0.00012798	-4.92761e-10	-1.13033
125500947	chr8:125500947:A:T	7.28962e-13	-4.92761e-10	-0.926855	0.000154235	-4.92761e-10	-0.943725
125500988	chr8:125500988:G:A	5.86022e-13	-4.92761e-10	-1.14512	0.000131652	-4.92761e-10	-1.10204
125501088	chr8:125501088:C:T	8.93872e-12	1.93136	-0.351687	5.8448e-05	-1.26343	-0.650632
125501476	chr8:125501476:G:A	3.22445e-13	-1.74254	-5.85511e-10	5.30689e-05	-2.01061	-5.85511e-10
125501958	chr8:125501958:C:T	1.33243e-12	-4.92761e-10	-0.323716	0.000239468	-4.92761e-10	-0.503779
125502315	chr8:125502315:A:T	1.38096e-12	-4.92761e-10	-0.28794	0.000256361	-4.92761e-10	-0.435611
125502325	chr8:125502325:T:C	2.49166e-12	-4.92761e-10	0.302226	0.000579651	-4.92761e-10	0.380228
125502428	chr8:125502428:C:T	6.32833e-13	-4.92761e-10	-1.06827	0.000143096	-4.92761e-10	-1.01868
125502434	chr8:125502434:T:C	2.82644e-13	-0.615338	-1.25895	1.46319e-05	-2.00614	-1.29286
125502613	chr8:125502613:C:T	7.14357e-13	-4.92761e-10	-0.947095	0.000167687	-4.92761e-10	-0.860099
125502959	chr8:125502959:G:A	1.45363e-13	-1.88415	-0.655093	2.26688e-05	-1.97261	-0.888595
125503507	chr8:125503507:A:G	3.2716e-11	2.87714	-5.85511e-10	0.000740239	0.624774	-5.85511e-10
125503882	chr8:125503882:TAC:T	2.52431e-13	-1.98734	-5.85511e-10	9.43151e-05	-1.43556	-5.85511e-10
125503955	chr8:125503955:A:G	2.57832e-13	-1.57055	-0.395615	2.27091e-05	-2.01496	-0.844472
125504269	chr8:125504269:A:G	8.29059e-14	-1.85418	-1.24659	1.44693e-05	-2.01486	-1.29531
125504282	chr8:125504282:G:A	1.82153e-12	-4.92761e-10	-0.0110449	0.000318453	-4.92761e-10	-0.218725
125504391	chr8:125504391:G:A	4.41962e-13	-1.42725	-5.85511e-10	5.75851e-05	-1.92893	-5.85511e-10
125504746	chr8:125504746:T:C	2.38998e-13	-1.66816	-0.373867	2.31991e-05	-2.00923	-0.828858
125504895	chr8:125504895:T:C	7.40574e-13	-4.92761e-10	-0.911052	0.000136132	-4.92761e-10	-1.06857
125504949	chr8:125504949:A:G	5.25381e-13	-1.96612	0.711769	6.57855e-05	-2.01491	0.219108
125504966	chr8:125504966:A:G	4.43101e-13	-1.42468	-5.85511e-10	5.75763e-05	-1.92909	-5.85511e-10
125505785	chr8:125505785:T:C	3.69786e-13	-1.64853	0.0429747	3.28392e-05	-2.01331	-0.47727
125506455	chr8:125506455:T:C	8.4863e-13	-4.92761e-10	-0.774854	0.000199913	-4.92761e-10	-0.684318
125506684	chr8:125506684:T:G	2.20245e-12	-4.92761e-10	0.178851	0.000384982	-4.92761e-10	-0.0290033
125506908	chr8:125506908:CA:C	3.44945e-13	-1.67509	-5.85511e-10	5.33081e-05	-2.00611	-5.85511e-10
125507165	chr8:125507165:T:C	1.26833e-13	-2.00716	-0.668453	2.35615e-05	-1.92081	-0.901773
125507177	chr8:125507177:G:A	5.00635e-13	-4.92761e-10	-1.3026	0.000108534	-4.92761e-10	-1.29513
125507340	chr8:125507340:C:T	1.85413e-11	-4.92761e-10	2.30928	0.00547647	-4.92761e-10	2.62602
125507429	chr8:125507429:C:T	5.03891e-13	-1.29612	-5.85511e-10	6.11321e-05	-1.86916	-5.85511e-10
125507578	chr8:125507578:C:T	9.8048e-13	-4.92761e-10	-0.630435	0.000225246	-4.92761e-10	-0.565005
125507766	chr8:125507766:G:A	5.97261e-13	-1.12612	-5.85511e-10	8.88243e-05	-1.49554	-5.85511e-10
125508135	chr8:125508135:A:G	7.36983e-14	-1.98591	-1.23258	1.74672e-05	-1.87349	-1.24839
125508302	chr8:125508302:G:A	2.36643e-13	-0.790866	-1.26106	1.55367e-05	-2.00932	-1.22967
125509223	chr8:125509223:A:G	1.32911e-13	-1.37553	-1.25326	1.75592e-05	-1.90292	-1.2137
125509280	chr8:125509280:T:C	1.2965e-12	-4.92761e-10	-0.351052	0.000236922	-4.92761e-10	-0.514467
125509501	chr8:125509501:T:C	6.26333e-13	-4.92761e-10	-1.0786	0.000145245	-4.92761e-10	-1.00378
125509565	chr8:125509565:G:A	5.47428e-13	-4.92761e-10	-1.21325	0.000117045	-4.92761e-10	-1.21964
125509601	chr8:125509601:A:G	6.98982e-13	-4.92761e-10	-0.968853	0.000146657	-4.92761e-10	-0.9941
125509698	chr8:125509698:TA:T	6.15719e-13	-4.92761e-10	-1.09569	0.000142352	-4.92761e-10	-1.0239
125510267	chr8:125510267:C:T	6.67598e-13	-4.92761e-10	-1.01479	0.000125197	-4.92761e-10	-1.15231
125510959	chr8:125510959:G:A	2.21214e-12	-4.92761e-10	0.183237	0.00060781	-4.92761e-10	0.427664
125511281	chr8:125511281:C:T	8.52415e-12	2.80683	-1.27465	2.65812e-05	-1.3999	-1.3021
125511670	chr8:125511670:G:C	7.29666e-13	-4.92761e-10	-0.925891	0.000148703	-4.92761e-10	-0.98025
125511861	chr8:125511861:G:A	8.54138e-13	-4.92761e-10	-0.768384	0.000157751	-4.92761e-10	-0.92118
125511986	chr8:125511986:C:G	5.25168e-13	-4.92761e-10	-1.25476	0.000115842	-4.92761e-10	-1.22997
125512006	chr8:125512006:A:G	5.87716e-13	-4.92761e-10	-1.14223	0.000125228	-4.92761e-10	-1.15206
125512346	chr8:125512346:GAGA:G	1.2947e-12	-4.92761e-10	-0.352446	0.000244991	-4.92761e-10	-0.480978
125512754	chr8:125512754:T:G	8.40551e-14	-1.78716	-1.29985	1.87873e-05	-1.8096	-1.23942
125512793	chr8:125512793:G:A	8.43611e-14	-1.96004	-1.12333	2.57616e-05	-1.64889	-1.08442
125512829	chr8:125512829:C:T	1.70648e-12	-4.92761e-10	-0.0762887	0.000305806	-4.92761e-10	-0.25925
125513572	chr8:125513572:A:G	1.29045e-13	-1.75948	-0.898836	6.32848e-05	-0.848122	-0.986432
125513687	chr8:125513687:C:T	9.65352e-14	-2.01299	-0.935578	2.96602e-05	-1.57814	-1.01425
125513817	chr8:125513817:G:A	1.00486e-13	-1.98134	-0.927118	2.96102e-05	-1.58371	-1.01037
125514444	chr8:125514444:T:C	3.87604e-13	-1.94797	0.389475	8.87811e-05	-1.53957	0.0435419
125514592	chr8:125514592:A:G	1.10568e-13	-1.51724	-1.29561	2.61444e-05	-1.41763	-1.30094
125514632	chr8:125514632:C:T	1.91077e-12	-4.92761e-10	0.0367864	0.000382552	-4.92761e-10	-0.0353347
125515092	chr8:125515092:C:T	2.78571e-13	-1.8888	-5.85511e-10	5.42497e-05	-1.9886	-5.85511e-10
125515762	chr8:125515762:C:T	1.42918e-13	-2.01114	-0.545062	4.28224e-05	-1.77624	-0.448893
125515839	chr8:125515839:G:A	7.34684e-13	-4.92761e-10	-0.919037	0.000148536	-4.92761e-10	-0.981373
125516071	chr8:125516071:C:T	1.42418e-13	-2.01335	-0.546357	4.18469e-05	-1.79764	-0.450539
125516369	chr8:125516369:GCT:G	1.13685e-12	-4.92761e-10	-0.48246	0.000254573	-4.92761e-10	-0.442612
125516480	chr8:125516480:A:G	2.48315e-13	-2.00378	-5.85511e-10	6.33978e-05	-1.83277	-5.85511e-10
125516607	chr8:125516607:T:G	1.47141e-13	-2.00968	-0.517403	4.45079e-05	-1.76735	-0.419185
125516620	chr8:125516620:C:T	2.24303e-13	-1.6322	-0.473283	3.63224e-05	-2.00663	-0.383134
125517164	chr8:125517164:G:C	1.07594e-13	-2.0087	-0.831408	3.21454e-05	-1.75702	-0.754911
125517171	chr8:125517171:T:C	1.12869e-13	-2.01311	-0.779138	3.26008e-05	-1.79931	-0.698551
125517512	chr8:125517512:A:G	6.85518e-13	-4.92761e-10	-0.988302	0.000130795	-4.92761e-10	-1.10857
125517860	chr8:125517860:A:C	6.66302e-13	-4.92761e-10	-1.01673	0.000140998	-4.92761e-10	-1.03346
125518056	chr8:125518056:T:G	3.4739e-13	-1.66803	-5.85511e-10	5.2844e-05	-2.01485	-5.85511e-10
125518288	chr8:125518288:C:T	1.13775e-13	-2.00335	-0.780904	3.52137e-05	-1.73087	-0.68989
125518659	chr8:125518659:C:T	7.65705e-13	-4.92761e-10	-0.877681	0.000181396	-4.92761e-10	-0.781519
125518775	chr8:125518775:C:T	2.6102e-13	-1.95388	-5.85511e-10	9.61555e-05	-1.41623	-5.85511e-10
125518797	chr8:125518797:G:A	5.8963e-13	-4.92761e-10	-1.13898	0.00014342	-4.92761e-10	-1.01642
125519007	chr8:125519007:G:A	5.44361e-13	-4.92761e-10	-1.21886	0.000128059	-4.92761e-10	-1.1297
125519222	chr8:125519222:C:T	2.347e-13	-1.18318	-0.876987	1.85557e-05	-2.01355	-1.04787
125519501	chr8:125519501:T:A	1.13477e-13	-2.00366	-0.783212	3.35959e-05	-1.73281	-0.734984
125519803	chr8:125519803:A:T	6.74068e-14	-2.00533	-1.3024	1.74062e-05	-1.84997	-1.2754
125519912	chr8:125519912:G:A	1.18587e-12	-4.92761e-10	-0.440243	0.000266552	-4.92761e-10	-0.39663
125519964	chr8:125519964:A:G	1.13508e-13	-2.00615	-0.780461	3.31954e-05	-1.74773	-0.732062
125520062	chr8:125520062:T:C	6.69814e-14	-2.01152	-1.30254	1.80503e-05	-1.79548	-1.29356
125520209	chr8:125520209:G:A	1.25181e-13	-2.01027	-0.678448	3.55172e-05	-1.78861	-0.623572
125520240	chr8:125520240:G:A	6.6572e-13	-4.92761e-10	-1.01761	0.000144675	-4.92761e-10	-1.00771
125520418	chr8:125520418:G:A	5.57632e-13	-4.92761e-10	-1.19478	0.000119521	-4.92761e-10	-1.19871
125520491	chr8:125520491:C:T	1.05023e-12	-4.92761e-10	-0.561713	0.000196232	-4.92761e-10	-0.702903
125520605	chr8:125520605:T:A	5.87116e-13	-4.92761e-10	-1.14326	0.000141875	-4.92761e-10	-1.02726
125521156	chr8:125521156:C:T	6.63565e-13	-4.92761e-10	-1.02085	0.000163694	-4.92761e-10	-0.8842
125521558	chr8:125521558:T:C	7.29233e-14	-1.98158	-1.24749	2.7251e-05	-1.5357	-1.14141
125521582	chr8:125521582:T:C	7.28922e-14	-1.97771	-1.25179	2.64014e-05	-1.56001	-1.14878
125522004	chr8:125522004:A:T	1.06695e-12	-4.92761e-10	-0.545916	0.000198823	-4.92761e-10	-0.689785
125522054	chr8:125522054:T:G	2.93711e-13	-1.83588	-5.85511e-10	5.31742e-05	-2.00862	-5.85511e-10
125522055	chr8:125522055:T:C	2.93904e-13	-1.83522	-5.85511e-10	5.31675e-05	-2.00875	-5.85511e-10
125522189	chr8:125522189:G:A	6.81579e-14	-2.0094	-1.28725	1.66947e-05	-1.86616	-1.30095
125522288	chr8:125522288:A:T	2.86317e-13	-1.86138	-5.85511e-10	5.34962e-05	-2.00259	-5.85511e-10
125522294	chr8:125522294:A:T	9.0367e-14	-1.8197	-1.1949	2.03994e-05	-1.87887	-1.08782
125522315	chr8:125522315:A:G	2.53233e-13	-1.98417	-5.85511e-10	6.76921e-05	-1.76723	-5.85511e-10
125522655	chr8:125522655:T:G	7.16712e-14	-1.96596	-1.28043	1.58022e-05	-1.99219	-1.22986
125522700	chr8:125522700:C:T	6.50754e-13	-4.92761e-10	-1.04035	0.000142719	-4.92761e-10	-1.02132
125522986	chr8:125522986:G:C	2.82398e-13	-1.87516	-5.85511e-10	5.37284e-05	-1.99826	-5.85511e-10
125523039	chr8:125523039:C:T	5.35543e-13	-4.92761e-10	-1.2352	0.000115459	-4.92761e-10	-1.23328
125523162	chr8:125523162:G:A	6.74433e-13	-4.92761e-10	-1.0046	0.000146647	-4.92761e-10	-0.99417
125523215	chr8:125523215:G:A	8.07964e-13	-4.92761e-10	-0.82396	0.000173713	-4.92761e-10	-0.824794
125523223	chr8:125523223:T:G	2.86843e-13	-1.85954	-5.85511e-10	5.34828e-05	-2.00284	-5.85511e-10
125523851	chr8:125523851:C:G	2.88822e-13	-1.85267	-5.85511e-10	5.33717e-05	-2.00492	-5.85511e-10
125523923	chr8:125523923:G:A	1.28359e-12	-4.92761e-10	-0.361062	0.000247836	-4.92761e-10	-0.469432
125524138	chr8:125524138:T:G	2.8756e-13	-1.85705	-5.85511e-10	5.34436e-05	-2.00357	-5.85511e-10
125524314	chr8:125524314:T:G	2.90382e-13	-1.84728	-5.85511e-10	5.33113e-05	-2.00605	-5.85511e-10
125524337	chr8:125524337:T:G	8.77488e-12	1.56117	-5.85511e-10	0.000167332	-0.86222	-5.85511e-10
125524369	chr8:125524369:G:A	9.86352e-14	-1.75927	-1.16778	1.78695e-05	-1.92172	-1.17739
125524447	chr8:125524447:A:G	2.90065e-13	-1.84837	-5.85511e-10	5.33251e-05	-2.00579	-5.85511e-10
125524451	chr8:125524451:T:G	2.90616e-13	-1.84648	-5.85511e-10	5.33012e-05	-2.00624	-5.85511e-10
125524529	chr8:125524529:A:G	7.83026e-14	-1.96198	-1.19592	1.94803e-05	-1.73771	-1.27508
125524732	chr8:125524732:A:G	2.09794e-13	-1.96302	-0.209332	4.81875e-05	-1.95243	-0.154671
125524739	chr8:125524739:C:A	7.3193e-13	-4.92761e-10	-0.922793	0.000178781	-4.92761e-10	-0.796039
125524801	chr8:125524801:GT:G	2.91243e-13	-1.84432	-5.85511e-10	5.32757e-05	-2.00672	-5.85511e-10
125524909	chr8:125524909:G:T	2.90293e-13	-1.84759	-5.85511e-10	5.33159e-05	-2.00596	-5.85511e-10
125524937	chr8:125524937:C:G	2.40598e-13	-1.84694	-0.188407	4.77055e-05	-1.77527	-0.341881
125525115	chr8:125525115:A:G	2.00498e-12	-4.92761e-10	0.0849142	0.000497722	-4.92761e-10	0.227843
125525170	chr8:125525170:G:A	1.56303e-12	-4.92761e-10	-0.164093	0.000286525	-4.92761e-10	-0.324375
125525328	chr8:125525328:G:A	2.73478e-13	-1.68678	-0.220479	4.06809e-05	-1.9018	-0.374643
125525599	chr8:125525599:T:C	2.92138e-13	-1.84125	-5.85511e-10	5.32412e-05	-2.00737	-5.85511e-10
125526107	chr8:125526107:A:G	8.75188e-13	-4.92761e-10	-0.744039	0.000205224	-4.92761e-10	-0.658098
125526629	chr8:125526629:C:T	5.00653e-13	-4.92761e-10	-1.30256	0.000107765	-4.92761e-10	-1.30225
125526745	chr8:125526745:T:C	2.94434e-13	-1.83342	-5.85511e-10	5.31593e-05	-2.00891	-5.85511e-10
125526836	chr8:125526836:C:T	5.74077e-13	-4.92761e-10	-1.16571	0.00012186	-4.92761e-10	-1.17932
125527023	chr8:125527023:T:A	9.13006e-14	-1.90009	-1.10423	2.20619e-05	-1.72472	-1.16363
125527195	chr8:125527195:A:G	9.04066e-14	-2.01482	-0.999342	1.74829e-05	-1.93849	-1.18248
125527257	chr8:125527257:A:G	3.37244e-13	-1.95588	0.258205	7.79993e-05	-1.96096	0.335464
125527643	chr8:125527643:A:G	9.09923e-14	-1.79829	-1.20941	1.9715e-05	-1.89212	-1.1087
125527809	chr8:125527809:G:A	2.7185e-13	-1.75944	-0.153784	4.51967e-05	-1.85671	-0.314469
125527904	chr8:125527904:A:G	2.94363e-13	-1.83366	-5.85511e-10	5.31616e-05	-2.00886	-5.85511e-10
125527958	chr8:125527958:C:T	9.81233e-14	-1.84457	-1.08769	1.93078e-05	-1.8871	-1.13459
125528345	chr8:125528345:T:C	6.81296e-14	-1.99797	-1.2991	1.75675e-05	-1.82138	-1.29477
125528711	chr8:125528711:C:G	4.2941e-12	-4.92761e-10	0.846521	0.00124432	-4.92761e-10	1.14414
125528750	chr8:125528750:G:T	5.12174e-13	-4.92761e-10	-1.27981	0.000113226	-4.92761e-10	-1.25282
125528848	chr8:125528848:C:G	2.63706e-13	-1.81497	-0.128674	4.88477e-05	-1.80615	-0.287345
125529241	chr8:125529241:G:A	7.066e-14	-1.99779	-1.26281	2.13479e-05	-1.69997	-1.22127
125529417	chr8:125529417:A:G	2.34364e-13	-0.992694	-1.06891	2.03921e-05	-1.99569	-0.97136
125529432	chr8:125529432:T:C	6.77581e-14	-2.00139	-1.30114	1.74876e-05	-1.8302	-1.29051
125529536	chr8:125529536:T:C	8.12339e-13	-4.92761e-10	-0.818559	0.000190334	-4.92761e-10	-0.733417
125529624	chr8:125529624:A:T	1.09305e-12	-4.92761e-10	-0.521746	0.000206384	-4.92761e-10	-0.652462
125529997	chr8:125529997:C:G	5.74948e-13	-4.92761e-10	-1.1642	0.000122037	-4.92761e-10	-1.17788
125530047	chr8:125530047:GT:G	8.2308e-13	-4.92761e-10	-0.805424	0.000193054	-4.92761e-10	-0.719227
125530134	chr8:125530134:CTT:C	1.13938e-13	-2.00349	-0.779329	2.87249e-05	-1.84909	-0.77534
125530780	chr8:125530780:C:T	7.21128e-14	-1.99836	-1.24189	2.18864e-05	-1.7022	-1.19413
125530880	chr8:125530880:A:G	7.2246e-14	-1.99919	-1.23921	2.17756e-05	-1.71102	-1.19039
125530884	chr8:125530884:T:A	7.05313e-14	-1.99706	-1.26536	2.12211e-05	-1.70042	-1.22678
125531092	chr8:125531092:C:T	2.85807e-13	-1.86316	-5.85511e-10	5.35065e-05	-2.0024	-5.85511e-10
125531234	chr8:125531234:G:A	3.53537e-13	-1.36417	-0.286315	4.23468e-05	-1.99788	-0.238423
125531396	chr8:125531396:T:C	2.89225e-13	-1.85127	-5.85511e-10	5.33552e-05	-2.00523	-5.85511e-10
125531686	chr8:125531686:C:T	7.11363e-14	-2.00409	-1.24979	2.11076e-05	-1.72713	-1.20543
125531898	chr8:125531898:G:A	9.23935e-13	-4.92761e-10	-0.689835	0.000174996	-4.92761e-10	-0.817438
125532328	chr8:125532328:A:G	7.93589e-13	-4.92761e-10	-0.841911	0.000148574	-4.92761e-10	-0.981118
125532344	chr8:125532344:G:T	6.39076e-13	-4.92761e-10	-1.05845	0.000146777	-4.92761e-10	-0.993286
125532359	chr8:125532359:C:T	5.00774e-13	-4.92761e-10	-1.30232	0.000107722	-4.92761e-10	-1.30264
125532731	chr8:125532731:T:C	1.03321e-13	-1.69465	-1.18599	3.54805e-05	-1.27926	-1.13395
125533146	chr8:125533146:G:A	6.77894e-13	-4.92761e-10	-0.999487	0.000158751	-4.92761e-10	-0.914862
125533214	chr8:125533214:G:A	5.43181e-13	-4.92761e-10	-1.22103	0.000117972	-4.92761e-10	-1.21175
125533473	chr8:125533473:A:G	7.08011e-13	-4.92761e-10	-0.956017	0.000154703	-4.92761e-10	-0.94069
125533955	chr8:125533955:T:G	7.79164e-14	-1.87582	-1.28702	5.04382e-05	-0.768421	-1.29303
125534178	chr8:125534178:G:A	5.54033e-13	-4.92761e-10	-1.20125	0.000115508	-4.92761e-10	-1.23286
125534219	chr8:125534219:C:A	7.98761e-13	-4.92761e-10	-0.835415	0.00017534	-4.92761e-10	-0.815473
125534298	chr8:125534298:C:T	7.734e-13	-4.92761e-10	-0.867681	0.000169633	-4.92761e-10	-0.848564
125534348	chr8:125534348:T:C	5.0061e-13	-4.92761e-10	-1.30265	0.000111807	-4.92761e-10	-1.26543
125534503	chr8:125534503:G:T	9.70183e-13	-4.92761e-10	-0.640993	0.000215878	-4.92761e-10	-0.607485
125534631	chr8:125534631:C:T	7.93327e-13	-4.92761e-10	-0.842242	0.000174095	-4.92761e-10	-0.8226
125534711	chr8:125534711:G:C	6.6737e-13	-4.92761e-10	-1.01513	0.000146383	-4.92761e-10	-0.995971
125534918	chr8:125534918:T:C	8.98004e-13	-4.92761e-10	-0.718303	0.000197009	-4.92761e-10	-0.698951
125534965	chr8:125534965:C:T	8.04338e-13	-4.92761e-10	-0.828458	0.000176348	-4.92761e-10	-0.809737
125535028	chr8:125535028:T:C	5.01183e-13	-4.92761e-10	-1.30151	0.000107729	-4.92761e-10	-1.30258
125535327	chr8:125535327:C:A	8.00311e-13	-4.92761e-10	-0.833477	0.000175447	-4.92761e-10	-0.814864
125535696	chr8:125535696:A:G	5.16475e-13	-4.92761e-10	-1.27145	0.000109583	-4.92761e-10	-1.28552
125535717	chr8:125535717:A:T	1.95448e-13	-1.22387	-1.01931	1.66315e-05	-2.01496	-1.15594
125535960	chr8:125535960:C:T	8.22124e-13	-4.92761e-10	-0.806586	0.000164888	-4.92761e-10	-0.876934
125536446	chr8:125536446:G:A	8.00311e-13	-4.92761e-10	-0.833477	0.000175447	-4.92761e-10	-0.814864
125536528	chr8:125536528:T:A	8.00311e-13	-4.92761e-10	-0.833477	0.000175447	-4.92761e-10	-0.814864
125536610	chr8:125536610:G:A	7.97021e-13	-4.92761e-10	-0.837596	0.000174711	-4.92761e-10	-0.819063
125536649	chr8:125536649:A:G	7.98852e-14	-1.84572	-1.29216	5.47389e-05	-0.682665	-1.29696
125536751	chr8:125536751:T:C	1.53238e-11	-4.92761e-10	2.11868	0.00296689	-4.92761e-10	2.01307
125536895	chr8:125536895:G:A	9.60948e-13	-4.92761e-10	-0.650557	0.000211431	-4.92761e-10	-0.628299
125536936	chr8:125536936:T:C	2.68274e-13	-1.92647	-5.85511e-10	5.62752e-05	-1.95194	-5.85511e-10
125537205	chr8:125537205:C:T	5.01578e-13	-4.92761e-10	-1.30072	0.000107721	-4.92761e-10	-1.30266
125537820	chr8:125537820:C:T	5.49154e-13	-4.92761e-10	-1.2101	0.000119235	-4.92761e-10	-1.2011
125537822	chr8:125537822:G:A	5.07719e-13	-4.92761e-10	-1.28855	0.000109271	-4.92761e-10	-1.28837
125537938	chr8:125537938:G:A	9.58895e-13	-4.92761e-10	-0.652696	0.000210972	-4.92761e-10	-0.630475
125538155	chr8:125538155:A:C	1.22295e-12	-4.92761e-10	-0.409459	0.000238499	-4.92761e-10	-0.507834
125538774	chr8:125538774:T:A	5.50869e-13	-4.92761e-10	-1.20698	0.000113234	-4.92761e-10	-1.25274
125538882	chr8:125538882:C:T	1.21973e-12	-4.92761e-10	-0.412096	0.000237904	-4.92761e-10	-0.510331
125539091	chr8:125539091:T:C	1.13907e-12	-4.92761e-10	-0.480507	0.000223535	-4.92761e-10	-0.572633
125539262	chr8:125539262:A:G	7.75918e-13	0.428144	-1.29257	3.23038e-05	-1.20651	-1.30051
125539494	chr8:125539494:A:C	1.44033e-12	-4.92761e-10	-0.245849	0.000388589	-4.92761e-10	-0.0196775
125539694	chr8:125539694:G:A	3.38687e-11	-4.92761e-10	2.91177	0.00648797	-4.92761e-10	2.79551
125540216	chr8:125540216:A:G	4.06997e-11	-4.92761e-10	3.0955	0.0077842	-4.92761e-10	2.97765
125540385	chr8:125540385:C:T	3.10609e-11	-4.92761e-10	2.82523	0.00598672	-4.92761e-10	2.7151
125540563	chr8:125540563:C:CTT	1.37356e-12	-4.92761e-10	-0.293318	0.000266508	-4.92761e-10	-0.396793
125540586	chr8:125540586:T:C	9.61911e-13	-4.92761e-10	-0.649555	0.000183889	-4.92761e-10	-0.767864
125540646	chr8:125540646:A:G	1.92193e-12	-4.92761e-10	0.0426056	0.00036151	-4.92761e-10	-0.0919105
125541349	chr8:125541349:AGAG:A	8.06736e-13	-4.92761e-10	-0.82548	0.000181867	-4.92761e-10	-0.778923
125541448	chr8:125541448:C:A	5.16211e-13	-4.92761e-10	-1.27196	0.00011018	-4.92761e-10	-1.28008
125541557	chr8:125541557:A:T	5.80754e-13	-4.92761e-10	-1.15415	0.000125162	-4.92761e-10	-1.15259
125541797	chr8:125541797:A:G	5.83552e-13	-4.92761e-10	-1.14934	0.000130657	-4.92761e-10	-1.10962
125542380	chr8:125542380:G:T	5.38913e-13	-4.92761e-10	-1.22892	0.0001145	-4.92761e-10	-1.24162
125542395	chr8:125542395:C:T	7.50054e-13	-0.898331	-5.85511e-10	6.66443e-05	-1.78283	-5.85511e-10
125542633	chr8:125542633:C:A	7.58651e-13	0.234616	-1.12155	0.000132395	0.0800014	-1.17641
125543269	chr8:125543269:T:A	7.16753e-13	0.173763	-1.11751	0.000125768	0.0262192	-1.17398
125543943	chr8:125543943:G:A	6.82191e-14	-2.00018	-1.29557	1.58594e-05	-1.94656	-1.27188
125544825	chr8:125544825:C:T	1.10893e-12	-4.92761e-10	-0.507326	0.000218495	-4.92761e-10	-0.595437
125545502	chr8:125545502:T:C	8.56299e-13	0.519189	-1.28505	0.00015627	0.308956	-1.23957
125547112	chr8:125547112:C:T	7.79956e-13	-4.92761e-10	-0.85924	0.000159631	-4.92761e-10	-0.909332
125547645	chr8:125547645:T:C	7.75161e-14	-1.86774	-1.30025	3.96697e-05	-1.0294	-1.27221
125548354	chr8:125548354:C:T	1.41955e-12	-4.92761e-10	-0.260383	0.000370248	-4.92761e-10	-0.0680251
125548674	chr8:125548674:C:T	2.91176e-13	-1.84455	-5.85511e-10	7.71664e-05	-1.63623	-5.85511e-10
125548693	chr8:125548693:C:T	7.34437e-13	-4.92761e-10	-0.919373	0.00015376	-4.92761e-10	-0.946809
125548718	chr8:125548718:A:G	2.4285e-13	-0.952184	-1.07385	1.66362e-05	-1.98293	-1.18769
125548844	chr8:125548844:T:A	8.28629e-13	-4.92761e-10	-0.798705	0.000172574	-4.92761e-10	-0.831374
125549007	chr8:125549007:G:T	7.53651e-13	-0.893547	-5.85511e-10	6.20329e-05	-1.85453	-5.85511e-10
125549104	chr8:125549104:C:T	1.63055e-12	-4.92761e-10	-0.121806	0.000421128	-4.92761e-10	0.0607368
125549410	chr8:125549410:C:T	8.06092e-13	-4.92761e-10	-0.82628	0.000181959	-4.92761e-10	-0.778417
125550178	chr8:125550178:C:A	2.94135e-13	-1.83444	-5.85511e-10	7.83224e-05	-1.62137	-5.85511e-10
125550359	chr8:125550359:T:A	5.44007e-13	-4.92761e-10	-1.21951	0.000113828	-4.92761e-10	-1.24751
125550390	chr8:125550390:G:A	3.22996e-12	-4.92761e-10	0.561747	0.000642485	-4.92761e-10	0.483144
125550516	chr8:125550516:G:A	1.22682e-11	2.7416	-0.845316	0.00202573	2.27575	-0.644265
125550756	chr8:125550756:A:C	1.07297e-12	-4.92761e-10	-0.540295	0.000211406	-4.92761e-10	-0.628419
125551344	chr8:125551344:G:A	6.22929e-13	-4.92761e-10	-1.08404	0.000135754	-4.92761e-10	-1.07135
125552055	chr8:125552055:G:A	9.01312e-13	-4.92761e-10	-0.714625	0.000187184	-4.92761e-10	-0.750109
125552121	chr8:125552121:G:A	1.01601e-12	-4.92761e-10	-0.594839	0.000221043	-4.92761e-10	-0.583843
125552281	chr8:125552281:G:A	1.24456e-12	-4.92761e-10	-0.391939	0.000248703	-4.92761e-10	-0.465938
125552330	chr8:125552330:C:T	5.62866e-13	-4.92761e-10	-1.18544	0.000119066	-4.92761e-10	-1.20252
125552825	chr8:125552825:C:T	5.30005e-13	-4.92761e-10	-1.24559	0.000112688	-4.92761e-10	-1.25757
125552856	chr8:125552856:C:T	8.94751e-14	-2.01397	-1.01055	2.00244e-05	-1.98316	-1.00208
125552954	chr8:125552954:C:T	8.28941e-13	-4.92761e-10	-0.798328	0.000157852	-4.92761e-10	-0.920541
125553171	chr8:125553171:G:A	7.7068e-14	-1.94463	-1.22916	4.54969e-05	-1.04651	-1.11804
125553428	chr8:125553428:C:T	1.73888e-11	1.90422	0.340887	0.002184	1.5217	0.185016
125553658	chr8:125553658:A:G	5.31727e-13	-4.92761e-10	-1.24235	0.000113038	-4.92761e-10	-1.25448
125553907	chr8:125553907:G:A	1.08439e-11	1.94974	-0.176854	0.00136963	1.55862	-0.31852
125554160	chr8:125554160:C:T	5.03214e-13	-4.92761e-10	-1.29746	0.000109025	-4.92761e-10	-1.29062
125554340	chr8:125554340:C:T	5.67569e-13	-4.92761e-10	-1.17712	0.000119987	-4.92761e-10	-1.19482
125554378	chr8:125554378:G:A	9.00432e-13	-4.92761e-10	-0.715602	0.000195859	-4.92761e-10	-0.704803
125554533	chr8:125554533:AG:A	5.34822e-13	-4.92761e-10	-1.23654	0.000113627	-4.92761e-10	-1.24928
125554716	chr8:125554716:GC:G	9.60498e-13	-4.92761e-10	-0.651025	0.00020896	-4.92761e-10	-0.640057
125554922	chr8:125554922:G:A	2.55916e-13	-1.97363	-5.85511e-10	8.15505e-05	-1.58098	-5.85511e-10
125555526	chr8:125555526:G:A	5.02565e-13	-4.92761e-10	-1.29875	0.00010881	-4.92761e-10	-1.2926
125555709	chr8:125555709:G:A	7.38715e-14	-1.98628	-1.22987	1.54833e-05	-2.01475	-1.22769
125555712	chr8:125555712:A:G	5.02857e-13	-4.92761e-10	-1.29817	0.000108915	-4.92761e-10	-1.29164
125556370	chr8:125556370:A:G	1.23706e-12	-4.92761e-10	-0.397983	0.00023307	-4.92761e-10	-0.530858
125556716	chr8:125556716:C:T	1.50678e-12	-4.92761e-10	-0.200749	0.000307377	-4.92761e-10	-0.254124
125556768	chr8:125556768:T:G	5.01504e-13	-4.92761e-10	-1.30087	0.000110519	-4.92761e-10	-1.27701
125557264	chr8:125557264:T:C	5.07879e-13	-4.92761e-10	-1.28823	0.000108712	-4.92761e-10	-1.2935
125557352	chr8:125557352:A:C	2.16912e-12	-4.92761e-10	0.163602	0.000381726	-4.92761e-10	-0.0374964
125557506	chr8:125557506:AG:A	5.05257e-13	-4.92761e-10	-1.29341	0.000108696	-4.92761e-10	-1.29365
125557540	chr8:125557540:A:G	1.79884e-13	-1.0554	-1.27077	0.000108348	-0.000776474	-1.29607
125558035	chr8:125558035:G:A	4.90445e-13	-0.21219	-1.11097	3.01046e-05	-1.48495	-1.09257
125558066	chr8:125558066:T:A	1.05692e-12	-4.92761e-10	-0.555365	0.000215943	-4.92761e-10	-0.607184
125559157	chr8:125559157:C:T	5.01981e-13	-4.92761e-10	-1.29991	0.000108193	-4.92761e-10	-1.29829
125559862	chr8:125559862:C:T	8.09422e-13	-4.92761e-10	-0.822157	0.000169105	-4.92761e-10	-0.851679
125560042	chr8:125560042:T:C	5.30231e-13	-4.92761e-10	-1.24516	0.000113461	-4.92761e-10	-1.25074
125560340	chr8:125560340:C:G	1.21511e-12	-4.92761e-10	-0.41589	0.000291777	-4.92761e-10	-0.306208
125560415	chr8:125560415:C:T	5.14449e-13	-4.92761e-10	-1.27538	0.000111643	-4.92761e-10	-1.26689
125560784	chr8:125560784:C:T	8.86851e-12	-4.92761e-10	1.57178	0.00151354	-4.92761e-10	1.34001
125560891	chr8:125560891:G:T	5.29199e-13	-4.92761e-10	-1.24711	0.000115278	-4.92761e-10	-1.23485
125562203	chr8:125562203:G:A	1.95598e-13	-1.76123	-0.481182	6.18524e-05	-1.50932	-0.34813
125562774	chr8:125562774:A:G	2.00761e-12	-4.92761e-10	0.0862209	0.000514098	-4.92761e-10	0.260215
125562932	chr8:125562932:A:G	8.3528e-13	-4.92761e-10	-0.79071	0.000174466	-4.92761e-10	-0.820468
125563580	chr8:125563580:G:A	6.49859e-13	-4.92761e-10	-1.04172	0.000135797	-4.92761e-10	-1.07104
125563743	chr8:125563743:A:G	9.73371e-14	-1.76953	-1.17077	2.39451e-05	-1.55422	-1.25222
125563840	chr8:125563840:C:T	3.45476e-13	-1.06669	-0.606866	6.05623e-05	-1.22002	-0.658502
125563885	chr8:125563885:T:A	5.08434e-13	-4.92761e-10	-1.28714	0.000108847	-4.92761e-10	-1.29226
125564458	chr8:125564458:A:G	2.63554e-13	-0.75067	-1.19355	3.62432e-05	-1.15473	-1.23722
125564468	chr8:125564468:G:A	9.40468e-14	-1.72198	-1.2527	2.44067e-05	-1.4881	-1.29924
125564518	chr8:125564518:AG:A	8.46816e-13	-4.92761e-10	-0.776994	0.000176605	-4.92761e-10	-0.808285
125564528	chr8:125564528:T:C	1.29705e-12	-0.350631	-5.85511e-10	9.83187e-05	-1.39398	-5.85511e-10
125564674	chr8:125564674:G:A	9.95916e-13	-4.92761e-10	-0.614814	0.00021841	-4.92761e-10	-0.595825
125565225	chr8:125565225:G:T	7.87141e-13	-4.92761e-10	-0.850069	0.000158525	-4.92761e-10	-0.916284
125565803	chr8:125565803:C:T	1.16278e-11	-4.92761e-10	1.84268	0.00199482	-4.92761e-10	1.61611
125565817	chr8:125565817:G:A	8.17497e-13	-0.812229	-5.85511e-10	6.50777e-05	-1.80662	-5.85511e-10
125566125	chr8:125566125:C:T	9.61778e-14	-1.74145	-1.21083	2.4305e-05	-1.51352	-1.278
125566912	chr8:125566912:T:C	5.01478e-13	-4.92761e-10	-1.30092	0.000107804	-4.92761e-10	-1.30188
125567012	chr8:125567012:C:T	1.6051e-13	-1.28266	-1.15746	2.94131e-05	-1.3837	-1.21705
125567086	chr8:125567086:T:G	9.91265e-14	-1.90699	-1.01509	2.17222e-05	-1.85318	-1.05068
125567180	chr8:125567180:T:C	7.05734e-13	-4.92761e-10	-0.959239	0.000165949	-4.92761e-10	-0.870518
125567329	chr8:125567329:C:T	1.57552e-13	-1.30871	-1.15001	2.87925e-05	-1.41096	-1.21112
125568374	chr8:125568374:T:C	1.74187e-13	-1.17081	-1.18754	2.35924e-05	-1.59024	-1.23104
125568478	chr8:125568478:T:C	1.14491e-12	-4.92761e-10	-0.475394	0.000278606	-4.92761e-10	-0.352402
125568553	chr8:125568553:C:T	1.28772e-13	-1.45572	-1.20471	2.24119e-05	-1.62121	-1.2514
125568924	chr8:125568924:G:A	1.12305e-13	-1.52377	-1.27348	1.74273e-05	-1.82675	-1.29741
125569389	chr8:125569389:G:C	5.47547e-13	-4.92761e-10	-1.21303	0.00012133	-4.92761e-10	-1.18369
125569851	chr8:125569851:G:A	6.81518e-13	-4.92761e-10	-0.994154	0.000141476	-4.92761e-10	-1.03007
125569984	chr8:125569984:A:G	9.10468e-14	-1.95997	-1.04713	2.10095e-05	-1.79767	-1.13955
125570016	chr8:125570016:G:A	8.10109e-13	-4.92761e-10	-0.821308	0.000169342	-4.92761e-10	-0.850277
125570089	chr8:125570089:C:T	1.14164e-13	-1.59354	-1.1873	2.57034e-05	-1.57869	-1.15688
125570560	chr8:125570560:G:A	5.41291e-13	-4.92761e-10	-1.22452	0.000120329	-4.92761e-10	-1.19197
125570672	chr8:125570672:C:T	4.2082e-13	-1.47627	-5.85511e-10	0.000124414	-1.15858	-5.85511e-10
125571643	chr8:125571643:C:T	5.27546e-13	-4.92761e-10	-1.25024	0.000116085	-4.92761e-10	-1.22787
125571831	chr8:125571831:C:T	7.12478e-13	-4.92761e-10	-0.949728	0.000161151	-4.92761e-10	-0.899857
125572164	chr8:125572164:A:C	5.03546e-13	-4.92761e-10	-1.2968	0.000107993	-4.92761e-10	-1.30013
125572371	chr8:125572371:C:A	2.89727e-12	-4.92761e-10	0.453046	0.000535269	-4.92761e-10	0.300571
125573059	chr8:125573059:A:AC	1.65889e-12	-4.92761e-10	-0.104576	0.000369997	-4.92761e-10	-0.0687036
125573242	chr8:125573242:G:A	6.36501e-13	-4.92761e-10	-1.06249	0.000134663	-4.92761e-10	-1.07942
125573480	chr8:125573480:T:C	6.92495e-13	-4.92761e-10	-0.978176	0.000146174	-4.92761e-10	-0.997403
125574031	chr8:125574031:C:T	9.41363e-13	-4.92761e-10	-0.671148	0.000196301	-4.92761e-10	-0.702549
125575140	chr8:125575140:C:T	1.06207e-13	-1.6176	-1.23549	2.15338e-05	-1.66157	-1.251
125576677	chr8:125576677:G:A	6.73574e-13	-4.92761e-10	-1.00588	0.00015317	-4.92761e-10	-0.950652
125576737	chr8:125576737:G:C	5.05299e-13	-4.92761e-10	-1.29333	0.000110141	-4.92761e-10	-1.28044
125577518	chr8:125577518:T:C	7.97107e-12	-4.92761e-10	1.4651	0.00154796	-4.92761e-10	1.3625
125577521	chr8:125577521:G:A	1.24111e-13	-1.64135	-1.05595	3.30407e-05	-1.48921	-0.995243
125578285	chr8:125578285:G:A	6.30943e-13	-4.92761e-10	-1.07126	0.000142268	-4.92761e-10	-1.02449
125578318	chr8:125578318:A:C	8.06174e-14	-1.8939	-1.23487	2.31876e-05	-1.57102	-1.26757
125578327	chr8:125578327:C:T	6.34054e-13	-4.92761e-10	-1.06634	0.000143036	-4.92761e-10	-1.0191
125578349	chr8:125578349:G:A	8.82229e-14	-1.83298	-1.20563	1.73723e-05	-2.00979	-1.11753
125578952	chr8:125578952:T:C	6.03558e-13	-4.92761e-10	-1.11564	0.00013524	-4.92761e-10	-1.07515
125579032	chr8:125579032:C:T	1.6826e-12	-0.0903806	-5.85511e-10	0.00203721	1.63714	-5.85511e-10
125579110	chr8:125579110:C:G	8.71577e-14	-1.84189	-1.20887	2.6361e-05	-1.46947	-1.24085
125579148	chr8:125579148:T:C	8.10631e-14	-1.89465	-1.2286	2.32456e-05	-1.5732	-1.26288
125579162	chr8:125579162:G:A	8.957e-14	-1.8182	-1.20526	1.74231e-05	-2.00739	-1.11701
125579262	chr8:125579262:A:G	2.36234e-13	-1.40247	-0.651188	4.10595e-05	-1.67838	-0.588795
125579979	chr8:125579979:G:A	5.27185e-13	-4.92761e-10	-1.25093	0.000112034	-4.92761e-10	-1.2634
125580055	chr8:125580055:T:C	1.05864e-12	-4.92761e-10	-0.55374	0.000248626	-4.92761e-10	-0.466248
125580141	chr8:125580141:C:T	5.22963e-13	-4.92761e-10	-1.25897	0.000114791	-4.92761e-10	-1.23909
125580477	chr8:125580477:G:GAA	9.82001e-14	-1.64342	-1.28805	2.52466e-05	-1.47709	-1.27642
125580478	chr8:125580478:G:GACC	9.60652e-14	-1.6654	-1.28805	2.45946e-05	-1.50325	-1.27642
125582124	chr8:125582124:A:G	5.20862e-13	-4.92761e-10	-1.26299	0.000113608	-4.92761e-10	-1.24944
125582188	chr8:125582188:G:C	6.83227e-13	-4.92761e-10	-0.991649	0.000151688	-4.92761e-10	-0.960375
125582454	chr8:125582454:G:A	1.59591e-11	-4.92761e-10	2.15931	0.00470152	-4.92761e-10	2.47344
125582494	chr8:125582494:G:A	9.20926e-14	-1.75653	-1.23915	1.65324e-05	-1.98229	-1.19459
125582587	chr8:125582587:G:T	8.11609e-13	-4.92761e-10	-0.819459	0.000167576	-4.92761e-10	-0.860761
125589112	chr8:125589112:G:A	1.22985e-12	-4.92761e-10	-0.403833	0.000243497	-4.92761e-10	-0.487093
125589296	chr8:125589296:A:G	9.33736e-14	-1.85816	-1.1237	2.33092e-05	-1.67462	-1.15873
125589460	chr8:125589460:G:A	6.02665e-13	-4.92761e-10	-1.11712	0.000134548	-4.92761e-10	-1.08027
125589542	chr8:125589542:C:T	7.13002e-13	-4.92761e-10	-0.948994	0.000143167	-4.92761e-10	-1.01818
125589886	chr8:125589886:C:G	1.11005e-13	-1.95067	-0.858231	2.71065e-05	-1.87156	-0.810863
125590197	chr8:125590197:T:C	5.62822e-13	-4.92761e-10	-1.18551	0.000125038	-4.92761e-10	-1.15358
125590383	chr8:125590383:A:G	5.48886e-13	-4.92761e-10	-1.21059	0.000121599	-4.92761e-10	-1.18147
125590675	chr8:125590675:A:G	4.08002e-13	-1.50721	-5.85511e-10	0.000107079	-1.30863	-5.85511e-10
125590950	chr8:125590950:C:T	8.47821e-14	-1.82942	-1.24898	2.6832e-05	-1.48975	-1.20285
125591090	chr8:125591090:C:G	8.47367e-14	-1.77677	-1.30216	2.14872e-05	-1.61735	-1.29739
125591146	chr8:125591146:G:T	7.30395e-14	-1.95324	-1.27423	1.79853e-05	-1.85403	-1.23861
125591481	chr8:125591481:G:A	9.30475e-14	-1.69077	-1.2946	2.46488e-05	-1.47523	-1.30225
125591635	chr8:125591635:C:T	6.67501e-13	-4.92761e-10	-1.01494	0.000153597	-4.92761e-10	-0.947864
125591736	chr8:125591736:G:A	2.12077e-13	-0.909657	-1.25187	6.95364e-05	-0.469	-1.27135
125592042	chr8:125592042:A:G	8.85511e-13	0.570186	-1.3025	0.000188048	0.555958	-1.30146
125592153	chr8:125592153:C:A	5.00724e-13	-4.92761e-10	-1.30242	0.000107741	-4.92761e-10	-1.30247
125592298	chr8:125592298:A:G	1.49943e-12	-4.92761e-10	-0.205635	0.000399269	-4.92761e-10	0.00743617
125592322	chr8:125592322:C:T	5.27546e-13	-4.92761e-10	-1.25024	0.000116105	-4.92761e-10	-1.22771
125592393	chr8:125592393:C:T	1.20367e-13	-1.4329	-1.29503	4.60305e-05	-0.850588	-1.30231
125592452	chr8:125592452:C:T	5.00749e-13	-4.92761e-10	-1.30237	0.000107739	-4.92761e-10	-1.30248
125592728	chr8:125592728:G:A	5.30338e-13	-4.92761e-10	-1.24496	0.000114036	-4.92761e-10	-1.24568
125593089	chr8:125593089:C:T	2.00947e-13	-1.5781	-0.637334	6.01632e-05	-1.17165	-0.713485
125593363	chr8:125593363:A:G	5.0389e-13	-4.92761e-10	-1.29612	0.000108553	-4.92761e-10	-1.29496
125593369	chr8:125593369:T:A	2.1573e-12	0.158133	-5.85511e-10	0.000150843	-0.965963	-5.85511e-10
125593524	chr8:125593524:C:T	6.51081e-12	-4.92761e-10	1.26274	0.0017754	-4.92761e-10	1.49958
125593570	chr8:125593570:A:G	1.0448e-13	-1.84114	-1.02834	2.91719e-05	-1.68472	-0.924272
125593954	chr8:125593954:C:G	5.22956e-13	-4.92761e-10	-1.25898	0.000113863	-4.92761e-10	-1.2472
125594163	chr8:125594163:C:T	2.53393e-13	-1.98353	-5.85511e-10	5.30564e-05	-2.01084	-5.85511e-10
125594462	chr8:125594462:C:A	1.468e-13	-1.54067	-0.988737	5.93716e-05	-1.02506	-0.873323
125594958	chr8:125594958:T:C	1.92383e-13	-1.12345	-1.13554	3.01623e-05	-1.46083	-1.11478
125594965	chr8:125594965:A:C	1.18711e-13	-1.78712	-0.954662	3.45952e-05	-1.61016	-0.828327
125594995	chr8:125594995:T:C	1.14402e-13	-1.79803	-0.980727	3.30651e-05	-1.62476	-0.858961
125595021	chr8:125595021:C:T	2.24161e-13	-1.76733	-0.338782	4.74392e-05	-1.72524	-0.397512
125595222	chr8:125595222:C:T	1.10349e-13	-1.86853	-0.946295	3.80507e-05	-1.54012	-0.803158
125595621	chr8:125595621:G:C	1.02383e-13	-1.89883	-0.990935	3.36254e-05	-1.599	-0.867921
125595687	chr8:125595687:C:T	1.06727e-13	-1.88618	-0.96202	3.56808e-05	-1.57339	-0.834199
125596005	chr8:125596005:T:C	6.50294e-13	-4.92761e-10	-1.04105	0.00014751	-4.92761e-10	-0.988306
125596023	chr8:125596023:T:G	8.06846e-14	-1.83299	-1.29494	1.45164e-05	-2.00597	-1.30095
125596159	chr8:125596159:C:T	9.21916e-14	-1.79034	-1.20427	3.04758e-05	-1.41137	-1.1539
125596227	chr8:125596227:C:T	1.01818e-13	-1.90772	-0.987576	2.40608e-05	-1.88475	-0.916861
125596343	chr8:125596343:A:C	1.46016e-13	-1.30675	-1.22801	2.34289e-05	-1.60761	-1.22062
125596398	chr8:125596398:C:T	1.55003e-13	-1.50574	-0.969288	5.01665e-05	-1.07201	-0.994846
125596529	chr8:125596529:C:G	5.53317e-13	-4.92761e-10	-1.20255	0.000114758	-4.92761e-10	-1.23938
125596575	chr8:125596575:A:T	5.54063e-13	-4.92761e-10	-1.2012	0.000114881	-4.92761e-10	-1.2383
125596617	chr8:125596617:C:T	6.08995e-13	-4.92761e-10	-1.10667	0.000134774	-4.92761e-10	-1.0786
125596821	chr8:125596821:T:A	3.81331e-13	-1.57481	-5.85511e-10	0.000175298	-0.815711	-5.85511e-10
125597021	chr8:125597021:G:A	1.01926e-13	-1.84419	-1.05004	2.81484e-05	-1.68684	-0.957863
125597111	chr8:125597111:A:G	2.31786e-13	-1.03986	-1.0328	3.63601e-05	-1.38775	-1.00097
125597422	chr8:125597422:T:C	9.21176e-14	-1.86421	-1.1312	2.53057e-05	-1.70701	-1.04416
125597543	chr8:125597543:T:A	1.67838e-13	-1.77502	-0.620456	3.58715e-05	-1.72813	-0.674122
125597678	chr8:125597678:G:A	5.02996e-13	-4.92761e-10	-1.2979	0.00010786	-4.92761e-10	-1.30137
125597712	chr8:125597712:C:T	8.40694e-14	-1.83759	-1.24924	2.22061e-05	-1.67677	-1.20506
125597894	chr8:125597894:A:AAAC	8.69472e-14	-1.85091	-1.20226	2.29974e-05	-1.70301	-1.14381
125597915	chr8:125597915:A:G	5.39196e-13	-4.92761e-10	-1.2284	0.000119201	-4.92761e-10	-1.20139
125597941	chr8:125597941:T:C	3.36698e-13	-1.69929	-5.85511e-10	9.50382e-05	-1.42792	-5.85511e-10
125597978	chr8:125597978:G:A	1.22033e-13	-1.43602	-1.27817	1.98276e-05	-1.69319	-1.30194
125598160	chr8:125598160:T:C	8.31796e-14	-1.86552	-1.23196	2.18649e-05	-1.71551	-1.18181
125598178	chr8:125598178:C:T	7.90009e-13	-4.92761e-10	-0.846433	0.000164093	-4.92761e-10	-0.881766
125598441	chr8:125598441:A:G	6.03716e-13	-4.92761e-10	-1.11537	0.000134753	-4.92761e-10	-1.07875
125598547	chr8:125598547:C:A	4.16958e-11	-4.92761e-10	3.11968	0.0123288	-4.92761e-10	3.43749
125598663	chr8:125598663:A:G	1.53159e-13	-1.24601	-1.24099	2.42351e-05	-1.55981	-1.23459
125598803	chr8:125598803:T:C	9.99293e-14	-1.99438	-0.919631	2.6014e-05	-1.9017	-0.821868
125599110	chr8:125599110:A:G	7.06666e-14	-1.98108	-1.27943	1.63119e-05	-1.90112	-1.28919
125599292	chr8:125599292:A:G	1.23479e-13	-1.64765	-1.05475	4.45875e-05	-1.18848	-0.996266
125599299	chr8:125599299:C:T	5.07368e-13	-4.92761e-10	-1.28924	0.00010984	-4.92761e-10	-1.28318
125599428	chr8:125599428:C:T	1.21826e-13	-1.97438	-0.741504	3.21509e-05	-1.86167	-0.650089
125599465	chr8:125599465:C:T	1.03981e-11	-4.92761e-10	1.7309	0.00183003	-4.92761e-10	1.52989
125599728	chr8:125599728:C:T	1.21182e-13	-1.91777	-0.803416	2.85382e-05	-1.89745	-0.733503
125599739	chr8:125599739:G:A	9.69381e-13	-0.64182	-5.85511e-10	0.00044239	0.109994	-5.85511e-10
125600144	chr8:125600144:A:G	1.57647e-13	-1.98283	-0.47529	4.17796e-05	-1.8774	-0.372387
125600559	chr8:125600559:T:C	5.91798e-13	-4.92761e-10	-1.13531	0.000130807	-4.92761e-10	-1.10847
125600922	chr8:125600922:C:T	2.45755e-13	-2.01414	-5.85511e-10	5.78709e-05	-1.92398	-5.85511e-10
125601316	chr8:125601316:G:A	1.16364e-13	-1.8865	-0.875252	3.80882e-05	-1.57469	-0.767601
125601602	chr8:125601602:T:C	5.92982e-13	-4.92761e-10	-1.13331	0.000131089	-4.92761e-10	-1.10632
125601753	chr8:125601753:T:C	5.33579e-13	-4.92761e-10	-1.23887	0.000116294	-4.92761e-10	-1.22608
125602125	chr8:125602125:C:T	1.71827e-13	-1.8312	-0.540791	4.20545e-05	-1.6212	-0.62203
125602239	chr8:125602239:A:G	1.46058e-12	-4.92761e-10	-0.231888	0.000368853	-4.92761e-10	-0.0717999
125602462	chr8:125602462:G:A	5.38487e-13	-4.92761e-10	-1.22971	0.000118342	-4.92761e-10	-1.20862
125602661	chr8:125602661:C:T	1.60409e-12	-4.92761e-10	-0.138163	0.000408817	-4.92761e-10	0.0310697
125602822	chr8:125602822:A:T	8.96354e-14	-1.72009	-1.30264	1.50008e-05	-1.97391	-1.30019
125603049	chr8:125603049:C:T	8.42883e-14	-1.92639	-1.15784	2.24119e-05	-1.77296	-1.09965
125603224	chr8:125603224:T:C	1.74734e-12	-4.92761e-10	-0.0526294	0.000448771	-4.92761e-10	0.124313
125603384	chr8:125603384:G:A	7.16764e-14	-1.94863	-1.29769	1.66785e-05	-1.88943	-1.27865
125603506	chr8:125603506:G:A	3.86246e-13	-1.562	-5.85511e-10	9.04333e-05	-1.47759	-5.85511e-10
125603580	chr8:125603580:A:T	2.01228e-11	-4.92761e-10	2.39113	0.00506898	-4.92761e-10	2.5487
125603857	chr8:125603857:G:A	6.38899e-13	-4.92761e-10	-1.05873	0.000144841	-4.92761e-10	-1.00656
125604211	chr8:125604211:A:T	1.02766e-13	-1.63071	-1.25532	1.66938e-05	-1.9284	-1.23876
125604308	chr8:125604308:C:T	1.29666e-12	-4.92761e-10	-0.35093	0.000314136	-4.92761e-10	-0.232372
125604508	chr8:125604508:A:G	1.06296e-12	-4.92761e-10	-0.549665	0.000252293	-4.92761e-10	-0.451606
125604604	chr8:125604604:G:C	1.76994e-13	-1.33672	-1.00564	6.781e-05	-0.846681	-0.918808
125604606	chr8:125604606:G:A	2.61998e-13	-1.95014	-5.85511e-10	5.65615e-05	-1.94687	-5.85511e-10
125605165	chr8:125605165:C:T	6.70664e-13	-4.92761e-10	-1.01021	0.000157816	-4.92761e-10	-0.920771
125605202	chr8:125605202:G:A	6.7683e-13	-4.92761e-10	-1.00106	0.000159491	-4.92761e-10	-0.910214
125605475	chr8:125605475:G:A	5.55869e-13	-4.92761e-10	-1.19794	0.000126787	-4.92761e-10	-1.13969
125605675	chr8:125605675:C:T	6.18625e-13	-4.92761e-10	-1.09098	0.00014402	-4.92761e-10	-1.01225
125605746	chr8:125605746:G:A	2.30586e-13	-1.26638	-0.81147	7.88621e-05	-0.725934	-0.888565
125605830	chr8:125605830:G:C	3.53078e-13	-0.462392	-1.1894	0.000100755	-0.169986	-1.19952
125606492	chr8:125606492:C:T	2.36519e-13	-1.14342	-0.909027	4.6375e-05	-1.33843	-0.807005
125606504	chr8:125606504:G:A	5.11011e-13	-4.92761e-10	-1.28209	0.000108529	-4.92761e-10	-1.29518
125606578	chr8:125606578:G:A	5.01021e-13	-4.92761e-10	-1.30183	0.000107724	-4.92761e-10	-1.30263
125606648	chr8:125606648:A:G	6.9478e-13	-4.92761e-10	-0.974883	0.000161699	-4.92761e-10	-0.896465
125606799	chr8:125606799:G:A	7.26783e-13	-4.92761e-10	-0.92985	0.000170102	-4.92761e-10	-0.8458
125606869	chr8:125606869:C:T	7.18915e-13	-4.92761e-10	-0.940734	0.000168233	-4.92761e-10	-0.85685
125606950	chr8:125606950:G:C	7.02429e-13	-4.92761e-10	-0.963933	0.000163756	-4.92761e-10	-0.883821
125606960	chr8:125606960:G:A	9.24514e-14	-1.98673	-1.00506	2.11507e-05	-1.94344	-0.987087
125607098	chr8:125607098:A:G	1.10486e-13	-1.51706	-1.29653	2.05507e-05	-1.68849	-1.27081
125607233	chr8:125607233:T:A	1.14575e-13	-1.47501	-1.30224	3.67285e-05	-1.08502	-1.29362
125607327	chr8:125607327:C:A	1.75046e-13	-1.05758	-1.29585	2.9555e-05	-1.29332	-1.30263
125607408	chr8:125607408:C:G	5.0313e-13	-4.92761e-10	-1.29763	0.000108333	-4.92761e-10	-1.29699
125607460	chr8:125607460:G:A	5.01009e-13	-4.92761e-10	-1.30185	0.000107756	-4.92761e-10	-1.30233
125607471	chr8:125607471:A:G	5.00711e-13	-4.92761e-10	-1.30245	0.000107763	-4.92761e-10	-1.30227
125607562	chr8:125607562:G:A	5.02262e-13	-4.92761e-10	-1.29935	0.000107722	-4.92761e-10	-1.30265
125608295	chr8:125608295:G:A	5.94648e-13	-4.92761e-10	-1.13051	0.000135305	-4.92761e-10	-1.07467
125608328	chr8:125608328:G:A	6.79975e-13	-4.92761e-10	-0.996422	0.000153978	-4.92761e-10	-0.945387
125608459	chr8:125608459:G:A	1.10184e-13	-1.56588	-1.25045	2.09729e-05	-1.64509	-1.29387
125608556	chr8:125608556:G:C	5.98072e-13	-4.92761e-10	-1.12477	0.000130974	-4.92761e-10	-1.1072
125608839	chr8:125608839:T:C	5.02066e-13	-4.92761e-10	-1.29975	0.000107985	-4.92761e-10	-1.3002
125608875	chr8:125608875:A:G	7.81626e-14	-1.9857	-1.17399	1.84438e-05	-1.98707	-1.08041
125608914	chr8:125608914:G:A	5.11789e-13	-4.92761e-10	-1.28057	0.000111058	-4.92761e-10	-1.27215
125608943	chr8:125608943:C:T	6.43368e-13	-4.92761e-10	-1.05176	0.000143559	-4.92761e-10	-1.01545
125609000	chr8:125609000:C:T	2.86129e-13	-1.86204	-5.85511e-10	6.50025e-05	-1.80777	-5.85511e-10
125609027	chr8:125609027:A:G	5.40659e-13	-4.92761e-10	-1.22569	0.000113408	-4.92761e-10	-1.25121
125609067	chr8:125609067:A:AG	1.25664e-13	-1.94113	-0.743735	3.80342e-05	-1.84375	-0.499969
125609361	chr8:125609361:A:G	5.40964e-13	-4.92761e-10	-1.22513	0.000117136	-4.92761e-10	-1.21886
125609591	chr8:125609591:A:G	7.12437e-14	-1.96924	-1.28313	1.55827e-05	-1.96901	-1.26703
125609667	chr8:125609667:C:T	8.04948e-14	-1.95748	-1.17281	1.73985e-05	-1.97879	-1.14702
125609693	chr8:125609693:C:G	7.87589e-14	-1.97087	-1.18122	1.74562e-05	-1.96615	-1.15635
125609838	chr8:125609838:CA:C	7.92467e-14	-1.84348	-1.30243	1.46553e-05	-2.00879	-1.28861
125610061	chr8:125610061:C:T	5.34903e-13	-4.92761e-10	-1.23639	0.00011518	-4.92761e-10	-1.2357
125610104	chr8:125610104:T:C	2.45694e-13	-2.01439	-5.85511e-10	5.98839e-05	-1.88979	-5.85511e-10
125610312	chr8:125610312:G:A	5.35804e-13	-4.92761e-10	-1.23471	0.000115365	-4.92761e-10	-1.2341
125610646	chr8:125610646:T:C	5.09525e-13	-4.92761e-10	-1.285	0.000112487	-4.92761e-10	-1.25936
125612219	chr8:125612219:C:T	5.04118e-13	-4.92761e-10	-1.29567	0.000110496	-4.92761e-10	-1.27722
125612445	chr8:125612445:G:A	1.08247e-13	-1.77715	-1.05691	1.88428e-05	-1.97248	-1.07359
125612799	chr8:125612799:A:G	1.10505e-13	-1.76568	-1.04773	1.90033e-05	-1.97165	-1.06593
125612860	chr8:125612860:G:A	5.00823e-13	-4.92761e-10	-1.30222	0.000108009	-4.92761e-10	-1.29999
125613073	chr8:125613073:G:A	9.12931e-14	-1.74667	-1.25773	2.226e-05	-1.57815	-1.30125
125613257	chr8:125613257:G:A	1.58767e-13	-1.32074	-1.1303	5.23377e-05	-0.99071	-1.03377
125613327	chr8:125613327:A:G	5.35804e-13	-4.92761e-10	-1.23471	0.000115365	-4.92761e-10	-1.2341
125613370	chr8:125613370:G:A	5.02008e-13	-4.92761e-10	-1.29986	0.000107811	-4.92761e-10	-1.30182
125613504	chr8:125613504:C:T	1.26707e-13	-1.6755	-1.0011	2.07597e-05	-1.93036	-1.01882
125613521	chr8:125613521:A:G	1.08246e-13	-1.72533	-1.10874	3.37383e-05	-1.42965	-1.03392
125613798	chr8:125613798:C:T	5.63608e-13	-4.92761e-10	-1.18412	0.000117813	-4.92761e-10	-1.2131
125613867	chr8:125613867:G:A	5.03758e-13	-4.92761e-10	-1.29638	0.000108054	-4.92761e-10	-1.29957
125614019	chr8:125614019:T:C	5.73051e-13	-4.92761e-10	-1.1675	0.000129581	-4.92761e-10	-1.11789
125614333	chr8:125614333:TGAGG:T	1.14403e-13	-1.71878	-1.05997	1.90669e-05	-1.95794	-1.0763
125614411	chr8:125614411:AAGTT:A	1.31767e-13	-1.37219	-1.26525	4.3046e-05	-0.935191	-1.28474
125614638	chr8:125614638:A:AGT	5.25569e-13	-4.92761e-10	-1.254	0.000119471	-4.92761e-10	-1.19913
125615014	chr8:125615014:G:GC	6.78819e-14	-2.01168	-1.28903	1.45543e-05	-2.00169	-1.30263
125615545	chr8:125615545:G:A	9.90597e-14	-1.99487	-0.927883	2.26393e-05	-1.94305	-0.919466
125615580	chr8:125615580:C:T	6.12996e-13	-1.10012	-5.85511e-10	0.00037485	-0.0556729	-5.85511e-10
125616013	chr8:125616013:C:T	1.21141e-12	-4.92761e-10	-0.418941	0.000250701	-4.92761e-10	-0.457938
125616135	chr8:125616135:A:G	9.06399e-14	-1.73158	-1.28001	1.79462e-05	-1.79537	-1.29945
125616319	chr8:125616319:G:A	6.04309e-13	-4.92761e-10	-1.11439	0.000127148	-4.92761e-10	-1.13685
125616444	chr8:125616444:G:A	5.90274e-13	-4.92761e-10	-1.13789	0.000127169	-4.92761e-10	-1.13668
125616551	chr8:125616551:A:C	6.1546e-13	-4.92761e-10	-1.09611	0.000127065	-4.92761e-10	-1.1375
125616581	chr8:125616581:T:A	5.32238e-13	-4.92761e-10	-1.24139	0.000111184	-4.92761e-10	-1.27101
125616583	chr8:125616583:A:G	5.6538e-13	-4.92761e-10	-1.18098	0.000121634	-4.92761e-10	-1.18118
125616597	chr8:125616597:A:G	9.97359e-14	-1.72129	-1.19466	4.06837e-05	-0.990511	-1.28586
125617046	chr8:125617046:C:A	8.90804e-14	-1.96046	-1.06848	1.91996e-05	-1.99551	-1.0318
125617350	chr8:125617350:C:T	7.87043e-14	-2.01328	-1.1395	1.9367e-05	-1.79516	-1.22347
125617412	chr8:125617412:G:A	5.61293e-13	-4.92761e-10	-1.18823	0.000119461	-4.92761e-10	-1.19921
125617456	chr8:125617456:G:A	8.70651e-14	-1.98426	-1.06756	3.27752e-05	-1.53856	-0.953968
125617885	chr8:125617885:ATTAAGG:A	5.20664e-13	-4.92761e-10	-1.26337	0.000110412	-4.92761e-10	-1.27798
125618041	chr8:125618041:G:A	4.10325e-12	-4.92761e-10	0.801057	0.000847287	-4.92761e-10	0.75984
125618072	chr8:125618072:T:C	6.20041e-13	-4.92761e-10	-1.08869	0.000138032	-4.92761e-10	-1.05471
125618324	chr8:125618324:G:T	1.04802e-13	-1.76151	-1.10489	3.57966e-05	-1.21891	-1.18544
125618343	chr8:125618343:A:G	5.0061e-13	-4.92761e-10	-1.30265	0.000107734	-4.92761e-10	-1.30253
125618517	chr8:125618517:C:T	6.55084e-13	-4.92761e-10	-1.03371	0.000132116	-4.92761e-10	-1.09851
125618717	chr8:125618717:T:TGA	1.62112e-13	-1.29922	-1.13097	9.92702e-05	-0.287796	-1.09656
125618853	chr8:125618853:G:C	5.79266e-13	-4.92761e-10	-1.15672	0.000128333	-4.92761e-10	-1.12757
125618895	chr8:125618895:A:T	7.98176e-14	-1.853	-1.28574	3.68496e-05	-1.07318	-1.30217
125619116	chr8:125619116:GT:G	5.89619e-13	-4.92761e-10	-1.139	0.000131102	-4.92761e-10	-1.10623
125619140	chr8:125619140:A:G	7.04197e-14	-1.96404	-1.29996	1.45844e-05	-1.99985	-1.3024
125619151	chr8:125619151:C:T	5.70977e-12	-4.92761e-10	1.13146	0.00151382	-4.92761e-10	1.34019
125619384	chr8:125619384:A:G	8.39181e-14	-1.81651	-1.27213	2.23568e-05	-1.60056	-1.27451
125619970	chr8:125619970:A:G	1.77188e-13	-1.12767	-1.21359	2.43663e-05	-1.61445	-1.17455
125620074	chr8:125620074:C:T	7.65598e-14	-1.89119	-1.28922	1.96293e-05	-1.71351	-1.29167
125620124	chr8:125620124:A:G	1.73485e-13	-1.12428	-1.23811	2.37177e-05	-1.6121	-1.20388
125620234	chr8:125620234:C:T	7.56021e-14	-2.01017	-1.18282	2.11875e-05	-1.80819	-1.1206
125620235	chr8:125620235:G:A	1.48703e-13	-1.50991	-1.00662	4.31417e-05	-1.23088	-0.986829
125620395	chr8:125620395:G:A	8.35891e-14	-1.82974	-1.26282	3.85412e-05	-1.02996	-1.30051
125620526	chr8:125620526:T:C	5.41269e-13	-4.92761e-10	-1.22456	0.000121198	-4.92761e-10	-1.18477
125620629	chr8:125620629:C:T	8.87735e-14	-2.01394	-1.01844	2.36169e-05	-1.87551	-0.944731
125620754	chr8:125620754:A:G	3.11819e-13	-1.77605	-5.85511e-10	5.3566e-05	-2.00128	-5.85511e-10
125620949	chr8:125620949:G:A	1.68209e-12	1.00681	-1.0975	0.000289641	0.751471	-1.06503
125621287	chr8:125621287:C:T	2.75766e-13	-1.89892	-5.85511e-10	5.64171e-05	-1.94943	-5.85511e-10
125621293	chr8:125621293:TG:T	1.61111e-12	-4.92761e-10	-0.133797	0.000318606	-4.92761e-10	-0.218243
125621380	chr8:125621380:G:T	5.89549e-13	-4.92761e-10	-1.13912	0.000131509	-4.92761e-10	-1.10312
125621641	chr8:125621641:G:A	6.58465e-13	-4.92761e-10	-1.02857	0.000138774	-4.92761e-10	-1.04935
125622078	chr8:125622078:T:C	1.28228e-13	-1.47461	-1.19005	3.81025e-05	-1.16362	-1.1783
125622486	chr8:125622486:T:C	8.97318e-14	-1.78222	-1.23944	3.14533e-05	-1.27774	-1.25596
125622540	chr8:125622540:T:G	2.56472e-13	-1.97146	-5.85511e-10	5.38915e-05	-1.99523	-5.85511e-10
125622644	chr8:125622644:G:A	8.66164e-14	-1.76983	-1.28716	3.10491e-05	-1.25072	-1.29591
125622679	chr8:125622679:A:C	8.42295e-14	-1.79768	-1.28726	2.95437e-05	-1.29989	-1.29644
125622871	chr8:125622871:G:A	6.89696e-13	-4.92761e-10	-0.982226	0.000137802	-4.92761e-10	-1.05638
125622918	chr8:125622918:A:G	9.07077e-14	-1.80604	-1.2048	3.10688e-05	-1.32037	-1.22563
125623181	chr8:125623181:C:T	1.27564e-13	-1.38102	-1.28884	1.903e-05	-1.78203	-1.25415
125623183	chr8:125623183:C:T	5.95759e-13	-1.12864	-5.85511e-10	0.000100969	-1.36738	-5.85511e-10
125623194	chr8:125623194:C:T	8.53604e-14	-1.78317	-1.28843	3.02605e-05	-1.27561	-1.29675
125623255	chr8:125623255:T:C	5.02429e-13	-4.92761e-10	-1.29902	0.000107951	-4.92761e-10	-1.30053
125623305	chr8:125623305:C:T	5.28995e-13	-4.92761e-10	-1.2475	0.000111877	-4.92761e-10	-1.26479
125623350	chr8:125623350:T:C	4.82204e-12	0.962475	-5.85511e-10	0.000241215	-0.496509	-5.85511e-10
125623623	chr8:125623623:A:T	1.87487e-12	-4.92761e-10	0.0178157	0.000366245	-4.92761e-10	-0.0788951
125623810	chr8:125623810:T:C	1.29192e-13	-1.41243	-1.24475	1.97849e-05	-1.78641	-1.21087
125623986	chr8:125623986:C:T	1.18049e-13	-1.47032	-1.27706	1.84726e-05	-1.83254	-1.23338
125624073	chr8:125624073:A:G	5.00744e-13	-4.92761e-10	-1.30238	0.000107821	-4.92761e-10	-1.30173
125624224	chr8:125624224:C:T	4.77638e-13	-1.34962	-5.85511e-10	0.000175186	-0.816349	-5.85511e-10
125624564	chr8:125624564:G:A	4.02692e-12	-4.92761e-10	0.78228	0.000831968	-4.92761e-10	0.741595
125624660	chr8:125624660:A:T	5.44748e-13	-4.92761e-10	-1.21815	0.000116954	-4.92761e-10	-1.22042
125625002	chr8:125625002:G:A	3.59066e-12	-4.92761e-10	0.667615	0.000742683	-4.92761e-10	0.62807
125625420	chr8:125625420:T:C	2.34082e-13	-0.913565	-1.14924	0.000140109	0.12853	-1.16831
125625426	chr8:125625426:GT:G	2.35497e-13	-0.932827	-1.12395	0.000139859	0.103204	-1.14477
125625913	chr8:125625913:T:C	1.29547e-12	-4.92761e-10	-0.351845	0.000255392	-4.92761e-10	-0.4394
125627259	chr8:125627259:T:A	7.02374e-13	-4.92761e-10	-0.964011	0.00014302	-4.92761e-10	-1.01922
125628123	chr8:125628123:A:G	8.31071e-13	-4.92761e-10	-0.795762	0.000184834	-4.92761e-10	-0.762739
125628358	chr8:125628358:C:T	7.11046e-14	-1.9578	-1.29652	1.45694e-05	-2.00083	-1.30245
125628846	chr8:125628846:G:A	1.04064e-11	-4.92761e-10	1.7317	0.00207346	-4.92761e-10	1.65478
125628987	chr8:125628987:T:C	1.16689e-12	-4.92761e-10	-0.456378	0.000262396	-4.92761e-10	-0.412345
125629421	chr8:125629421:A:G	5.16863e-13	-4.92761e-10	-1.2707	0.000114015	-4.92761e-10	-1.24587
125630135	chr8:125630135:C:A	1.38508e-11	-4.92761e-10	2.01762	0.0039275	-4.92761e-10	2.29356
125630373	chr8:125630373:T:C	7.23929e-14	-1.93793	-1.29844	1.80359e-05	-1.79013	-1.29971
125630806	chr8:125630806:T:C	1.09376e-12	-4.92761e-10	-0.521098	0.000213091	-4.92761e-10	-0.620482
125630870	chr8:125630870:T:G	1.15802e-12	-4.92761e-10	-0.464013	0.000262268	-4.92761e-10	-0.412833
125631956	chr8:125631956:T:G	1.04854e-13	-1.75556	-1.11035	6.73266e-05	-0.86227	-0.910374
125632040	chr8:125632040:T:C	1.59918e-13	-1.28532	-1.1585	7.30157e-05	-0.520403	-1.17112
125632696	chr8:125632696:T:G	5.78832e-13	-4.92761e-10	-1.15746	0.000122976	-4.92761e-10	-1.17021
125633272	chr8:125633272:C:T	1.60206e-12	-4.92761e-10	-0.139431	0.000316596	-4.92761e-10	-0.224572
125633566	chr8:125633566:T:C	1.12159e-13	-1.85057	-0.94799	6.80752e-05	-1.07486	-0.68673
125633644	chr8:125633644:A:C	5.94837e-13	-4.92761e-10	-1.13019	0.000134642	-4.92761e-10	-1.07958
125634300	chr8:125634300:A:G	1.80134e-11	-4.92761e-10	2.28039	0.00526176	-4.92761e-10	2.58602
125634532	chr8:125634532:G:A	3.20921e-12	-4.92761e-10	0.555304	0.000606658	-4.92761e-10	0.425767
125634827	chr8:125634827:T:C	1.41205e-11	-4.92761e-10	2.0369	0.00410821	-4.92761e-10	2.33854
125634920	chr8:125634920:T:C	6.66046e-13	-4.92761e-10	-1.01712	0.000138537	-4.92761e-10	-1.05106
125635089	chr8:125635089:C:T	1.09042e-12	-4.92761e-10	-0.524159	0.000217927	-4.92761e-10	-0.598041
125635127	chr8:125635127:T:C	1.41705e-11	-4.92761e-10	2.04044	0.0041233	-4.92761e-10	2.34221
125635272	chr8:125635272:G:A	1.68518e-13	-1.21955	-1.17188	2.48612e-05	-1.67817	-1.09071
125635890	chr8:125635890:T:C	1.4701e-13	-1.39828	-1.1297	6.9649e-05	-0.828961	-0.90977
125635948	chr8:125635948:T:C	5.40806e-13	-4.92761e-10	-1.22542	0.000113842	-4.92761e-10	-1.24738
125635983	chr8:125635983:C:G	1.02925e-13	-1.59503	-1.28945	2.91068e-05	-1.34588	-1.26534
125635995	chr8:125635995:C:T	1.29477e-11	-4.92761e-10	1.9502	0.00372502	-4.92761e-10	2.24063
125635999	chr8:125635999:T:C	1.50191e-13	-1.34846	-1.1581	7.13405e-05	-0.761148	-0.953586
125636240	chr8:125636240:A:G	1.0465e-13	-1.57276	-1.2951	2.96631e-05	-1.31695	-1.27535
125636535	chr8:125636535:C:T	1.12523e-12	-4.92761e-10	-0.492738	0.000216881	-4.92761e-10	-0.602852
125636562	chr8:125636562:T:C	9.73696e-14	-1.64002	-1.29994	2.69557e-05	-1.40278	-1.28522
125636785	chr8:125636785:A:G	9.33426e-12	-4.92761e-10	1.62297	0.00268842	-4.92761e-10	1.91451
125636797	chr8:125636797:A:G	1.01118e-13	-1.60165	-1.30054	2.82117e-05	-1.35573	-1.28673
125636854	chr8:125636854:C:A	1.07983e-13	-1.53399	-1.30252	2.73205e-05	-1.37692	-1.29764
125636949	chr8:125636949:C:T	5.0077e-13	-4.92761e-10	-1.30233	0.000107722	-4.92761e-10	-1.30264
125636954	chr8:125636954:T:A	1.55751e-12	-4.92761e-10	-0.167636	0.00029458	-4.92761e-10	-0.29665
125636977	chr8:125636977:T:G	9.81349e-12	-4.92761e-10	1.67304	0.00281592	-4.92761e-10	1.96085
125637125	chr8:125637125:C:T	1.24053e-11	-4.92761e-10	1.9074	0.00249329	-4.92761e-10	1.83916
125637148	chr8:125637148:T:A	7.19332e-14	-1.94647	-1.29627	1.6984e-05	-1.8545	-1.29543
125637267	chr8:125637267:T:C	8.70519e-14	-1.86462	-1.18735	1.96722e-05	-1.77356	-1.22943
125637338	chr8:125637338:G:A	2.32857e-13	-1.83204	-0.236012	5.14813e-05	-1.72286	-0.318116
125637352	chr8:125637352:A:C	3.01577e-13	-1.80945	-5.85511e-10	5.29122e-05	-2.01356	-5.85511e-10
125637680	chr8:125637680:A:G	1.6805e-13	-1.52256	-0.871661	0.000110309	-0.35804	-0.92087
125637814	chr8:125637814:A:G	4.03613e-13	-0.806193	-0.711827	0.000135785	-0.523262	-0.547862
125637861	chr8:125637861:C:G	6.91935e-14	-1.97942	-1.30215	1.47337e-05	-1.99943	-1.29263
125638277	chr8:125638277:C:T	6.73821e-14	-2.00546	-1.30263	1.4451e-05	-2.01461	-1.29682
125638748	chr8:125638748:G:A	2.03659e-12	0.498855	-0.398301	0.000457398	0.652763	-0.509408
125638838	chr8:125638838:TC:T	1.02417e-13	-2.01093	-0.878497	1.83579e-05	-2.01482	-1.05731
125638973	chr8:125638973:C:T	3.28432e-13	-1.72415	-5.85511e-10	7.7884e-05	-1.62698	-5.85511e-10
125639178	chr8:125639178:T:C	1.17873e-12	-4.92761e-10	-0.446282	0.000283501	-4.92761e-10	-0.334985
125639408	chr8:125639408:C:T	2.6976e-12	0.625085	-0.243445	0.000505463	0.526355	-0.283078
125640056	chr8:125640056:T:C	4.1962e-12	0.823457	-5.85511e-10	0.000797429	0.699194	-5.85511e-10
125640628	chr8:125640628:T:G	2.06926e-12	-4.92761e-10	0.116471	0.000419119	-4.92761e-10	0.0559566
125640932	chr8:125640932:C:T	7.85603e-14	-2.01462	-1.13999	1.71172e-05	-2.00898	-1.13314
125641790	chr8:125641790:A:G	6.91166e-14	-1.98011	-1.30257	1.48777e-05	-2.00943	-1.27291
125641957	chr8:125641957:AG:A	7.94418e-14	-1.90775	-1.23571	1.66743e-05	-1.94321	-1.22512
125642856	chr8:125642856:C:T	7.04488e-14	-1.97383	-1.28976	1.49028e-05	-1.99877	-1.28189
125643026	chr8:125643026:A:C	3.97191e-12	-4.92761e-10	0.768525	0.000776551	-4.92761e-10	0.672664
125643064	chr8:125643064:C:T	3.57116e-13	-1.64042	-5.85511e-10	0.000109575	-1.28559	-5.85511e-10
125643116	chr8:125643116:A:C	9.06491e-14	-2.0131	-0.998384	1.95819e-05	-2.01253	-0.995065
125643557	chr8:125643557:A:C	2.86143e-12	0.440599	-5.85511e-10	0.000534942	0.299959	-5.85511e-10
125643809	chr8:125643809:C:G	1.49821e-12	-0.206454	-5.85511e-10	0.000262109	-0.41344	-5.85511e-10
125643860	chr8:125643860:G:A	7.20323e-14	-1.96412	-1.27725	1.49624e-05	-1.99035	-1.28631
125643904	chr8:125643904:G:A	7.01151e-14	-1.98062	-1.28772	1.49138e-05	-2.00069	-1.27922
125643933	chr8:125643933:T:C	4.13821e-13	-1.49304	-5.85511e-10	6.40473e-05	-1.82258	-5.85511e-10
125643953	chr8:125643953:TC:T	6.98319e-14	-1.98255	-1.28984	1.48555e-05	-2.00195	-1.28188
125643994	chr8:125643994:A:G	5.05702e-13	-4.92761e-10	-1.29253	0.000107723	-4.92761e-10	-1.30263
125644002	chr8:125644002:G:A	7.75539e-14	-2.00804	-1.15946	1.66498e-05	-2.01496	-1.15484
125644029	chr8:125644029:C:T	5.02217e-13	-4.92761e-10	-1.29945	0.000107822	-4.92761e-10	-1.30172
125644143	chr8:125644143:C:A	5.01239e-13	-4.92761e-10	-1.30139	0.000107888	-4.92761e-10	-1.3011
125644538	chr8:125644538:CCG:C	5.01769e-13	-4.92761e-10	-1.30034	0.000107779	-4.92761e-10	-1.30211
125644699	chr8:125644699:G:A	7.58085e-14	-1.90746	-1.28281	1.55431e-05	-1.94796	-1.29062
125644728	chr8:125644728:G:C	2.76803e-12	-4.92761e-10	0.407414	0.000671407	-4.92761e-10	0.527177
125645195	chr8:125645195:A:G	6.79831e-14	-1.99774	-1.30148	1.50122e-05	-1.97068	-1.30265
125645376	chr8:125645376:C:T	2.57372e-13	-1.96795	-5.85511e-10	7.18748e-05	-1.70727	-5.85511e-10
125645379	chr8:125645379:TTA:T	1.71636e-12	-0.0705139	-5.85511e-10	0.000327338	-0.191206	-5.85511e-10
125645622	chr8:125645622:G:A	1.27718e-13	-2.01457	-0.654086	2.66963e-05	-2.01016	-0.687512
125645734	chr8:125645734:C:A	7.82936e-14	-1.90306	-1.25495	1.78281e-05	-1.86966	-1.23176
125645803	chr8:125645803:G:T	1.46907e-12	-4.92761e-10	-0.226091	0.00041459	-4.92761e-10	0.0450919
125645876	chr8:125645876:C:G	9.98039e-13	-0.612685	-5.85511e-10	0.000136838	-1.0634	-5.85511e-10
125647070	chr8:125647070:C:T	5.89566e-13	-4.92761e-10	-1.13909	0.0001227	-4.92761e-10	-1.17245
125647100	chr8:125647100:C:A	5.21271e-13	-4.92761e-10	-1.26221	0.000109206	-4.92761e-10	-1.28896
125647195	chr8:125647195:A:G	2.90186e-13	-1.67792	-0.170041	7.71473e-05	-1.57589	-0.0605884
125647389	chr8:125647389:A:G	5.92384e-13	-4.92761e-10	-1.13432	0.000123132	-4.92761e-10	-1.16894
125647415	chr8:125647415:A:G	5.74659e-13	-4.92761e-10	-1.1647	0.000119843	-4.92761e-10	-1.19602
125647493	chr8:125647493:C:T	3.67789e-13	-1.61097	-5.85511e-10	8.88647e-05	-1.49508	-5.85511e-10
125647562	chr8:125647562:T:C	3.43646e-13	-1.64668	-0.0321855	9.24205e-05	-1.54086	0.0850062
125647579	chr8:125647579:C:T	5.71969e-13	-4.92761e-10	-1.16939	0.000119477	-4.92761e-10	-1.19908
125647595	chr8:125647595:C:T	7.24671e-13	-0.93276	-5.85511e-10	8.03362e-05	-1.59598	-5.85511e-10
125647712	chr8:125647712:G:C	7.36713e-13	-0.916279	-5.85511e-10	0.000143631	-1.01495	-5.85511e-10
125647903	chr8:125647903:G:A	3.63127e-13	-1.62372	-5.85511e-10	8.76161e-05	-1.50923	-5.85511e-10
125648132	chr8:125648132:C:T	1.60968e-13	-2.01469	-0.422581	3.33193e-05	-2.01058	-0.465485
125648171	chr8:125648171:G:A	3.59577e-13	-1.63355	-5.85511e-10	8.6638e-05	-1.52046	-5.85511e-10
125648311	chr8:125648311:C:A	9.54552e-14	-1.97474	-0.98508	2.01565e-05	-1.98593	-0.992738
125648385	chr8:125648385:G:C	7.93756e-13	-4.92761e-10	-0.841701	0.000173417	-4.92761e-10	-0.8265
125649598	chr8:125649598:G:A	3.83279e-13	-1.56971	-5.85511e-10	9.32999e-05	-1.44638	-5.85511e-10
125649610	chr8:125649610:T:C	6.05247e-13	-0.392899	-0.719942	0.000118559	-0.389032	-0.817758
125649929	chr8:125649929:T:G	1.72502e-12	-0.0654819	-5.85511e-10	0.00032576	-0.196039	-5.85511e-10
125650295	chr8:125650295:C:T	1.7083e-12	-0.0752257	-5.85511e-10	0.00032165	-0.208736	-5.85511e-10
125650370	chr8:125650370:A:G	5.33831e-13	-4.92761e-10	-1.2384	0.000114231	-4.92761e-10	-1.24398
125650981	chr8:125650981:G:A	5.8611e-13	-4.92761e-10	-1.14497	0.000121286	-4.92761e-10	-1.18405
125651791	chr8:125651791:G:A	8.51757e-14	-1.77715	-1.29661	2.41666e-05	-1.52308	-1.27414
125651999	chr8:125651999:A:G	3.21623e-13	-1.7451	-5.85511e-10	9.18474e-05	-1.46207	-5.85511e-10
125652585	chr8:125652585:AAAAAAAAAATCGAAAACC:A	5.27648e-13	-4.92761e-10	-1.25005	0.000114524	-4.92761e-10	-1.24141
125652750	chr8:125652750:C:A	5.02717e-13	-4.92761e-10	-1.29845	0.000108649	-4.92761e-10	-1.29407
125652897	chr8:125652897:G:T	9.31023e-13	-4.92761e-10	-0.682193	0.00021329	-4.92761e-10	-0.619548
125652980	chr8:125652980:G:A	1.1187e-12	-4.92761e-10	-0.498554	0.00025857	-4.92761e-10	-0.427033
125654321	chr8:125654321:T:C	5.18086e-13	-4.92761e-10	-1.26834	0.000114565	-4.92761e-10	-1.24106
125655045	chr8:125655045:G:A	3.50971e-13	-1.65777	-5.85511e-10	8.83224e-05	-1.50121	-5.85511e-10
125655122	chr8:125655122:T:C	1.17167e-13	-1.98885	-0.76603	2.83312e-05	-1.90554	-0.732698
125655157	chr8:125655157:C:A	5.63623e-13	-4.92761e-10	-1.18409	0.00011776	-4.92761e-10	-1.21355
125655163	chr8:125655163:A:G	6.11684e-13	-4.92761e-10	-1.10226	0.000128227	-4.92761e-10	-1.1284
125655245	chr8:125655245:T:C	9.1632e-14	-1.90449	-1.0962	2.12725e-05	-1.76502	-1.15976
125655387	chr8:125655387:T:C	5.57906e-13	-4.92761e-10	-1.19429	0.000116726	-4.92761e-10	-1.22237
125655936	chr8:125655936:T:C	7.15944e-14	-1.95602	-1.29144	1.45575e-05	-2.00206	-1.30203
125656043	chr8:125656043:C:T	5.72948e-13	-4.92761e-10	-1.16768	0.00011945	-4.92761e-10	-1.1993
125656284	chr8:125656284:T:C	1.25033e-13	-1.77442	-0.915479	3.10234e-05	-1.56652	-0.980942
125656384	chr8:125656384:G:A	2.61558e-13	-1.95182	-5.85511e-10	5.28453e-05	-2.01483	-5.85511e-10
125656502	chr8:125656502:A:G	1.05179e-13	-1.82785	-1.03496	2.57292e-05	-1.64337	-1.0912
125656862	chr8:125656862:T:C	2.50095e-13	-1.51392	-0.482721	6.56283e-05	-1.6915	-0.106692
125657006	chr8:125657006:C:T	5.03031e-13	-4.92761e-10	-1.29783	0.000110059	-4.92761e-10	-1.28119
125657680	chr8:125657680:C:T	9.62466e-13	-1.52423	0.875249	0.000287246	-1.37675	1.05489
125657709	chr8:125657709:A:G	5.41006e-13	-4.92761e-10	-1.22505	0.000118429	-4.92761e-10	-1.20788
125657741	chr8:125657741:C:T	5.00647e-13	-4.92761e-10	-1.30258	0.000107721	-4.92761e-10	-1.30265
125657985	chr8:125657985:A:G	6.16562e-13	-4.92761e-10	-1.09432	0.000125817	-4.92761e-10	-1.14737
125658131	chr8:125658131:T:A	1.1632e-13	-1.86216	-0.899975	3.40036e-05	-1.64772	-0.808015
125658237	chr8:125658237:G:A	1.13483e-13	-1.48776	-1.29906	2.90011e-05	-1.31246	-1.30241
125658309	chr8:125658309:A:G	5.02673e-13	-4.92761e-10	-1.29854	0.000108038	-4.92761e-10	-1.29972
125658339	chr8:125658339:G:T	5.09217e-13	-4.92761e-10	-1.2856	0.000109849	-4.92761e-10	-1.2831
125658699	chr8:125658699:T:C	5.1813e-13	-4.92761e-10	-1.26825	0.000111235	-4.92761e-10	-1.27055
125658722	chr8:125658722:C:T	6.70309e-13	-4.92761e-10	-1.01074	0.000137703	-4.92761e-10	-1.0571
125658891	chr8:125658891:C:T	7.01096e-13	-4.92761e-10	-0.965832	0.00014873	-4.92761e-10	-0.980069
125658932	chr8:125658932:T:C	8.85327e-14	-1.94882	-1.08629	2.29013e-05	-1.8105	-1.04051
125659273	chr8:125659273:G:A	2.91469e-13	-1.15097	-0.692573	4.04177e-05	-1.5652	-0.717734
125659357	chr8:125659357:C:T	5.33236e-13	-4.92761e-10	-1.23951	0.000117003	-4.92761e-10	-1.22
125659406	chr8:125659406:TTTC:T	5.32669e-13	-4.92761e-10	-1.24058	0.00011686	-4.92761e-10	-1.22122
125659658	chr8:125659658:G:A	5.33236e-13	-4.92761e-10	-1.23951	0.000117003	-4.92761e-10	-1.22
125659702	chr8:125659702:A:G	1.33364e-13	-1.64331	-0.982086	2.92474e-05	-1.72776	-0.878647
125659718	chr8:125659718:AGGCCGCTCAGTCTCCAGCACCTTGACCTGTGCG:A	5.70495e-13	-4.92761e-10	-1.17197	0.000119031	-4.92761e-10	-1.20281
125659788	chr8:125659788:G:A	1.20156e-13	-1.71521	-1.01447	2.64829e-05	-1.78963	-0.916066
125660058	chr8:125660058:G:A	7.71709e-14	-1.87906	-1.2934	1.7089e-05	-1.85337	-1.2904
125660069	chr8:125660069:T:C	2.82575e-13	-0.951844	-0.922689	3.45337e-05	-1.4933	-0.946968
125660156	chr8:125660156:A:G	1.52609e-12	-4.92761e-10	-0.188011	0.000327113	-4.92761e-10	-0.191892
125660157	chr8:125660157:A:G	5.1749e-13	-4.92761e-10	-1.26949	0.000112963	-4.92761e-10	-1.25514
125660174	chr8:125660174:C:A	5.1749e-13	-4.92761e-10	-1.26949	0.000112963	-4.92761e-10	-1.25514
125660178	chr8:125660178:G:A	5.1749e-13	-4.92761e-10	-1.26949	0.000112963	-4.92761e-10	-1.25514
125660182	chr8:125660182:A:G	5.17185e-13	-4.92761e-10	-1.27008	0.000112884	-4.92761e-10	-1.25583
125660417	chr8:125660417:A:G	5.1749e-13	-4.92761e-10	-1.26949	0.000112963	-4.92761e-10	-1.25514
125660541	chr8:125660541:A:G	5.30876e-13	-4.92761e-10	-1.24395	0.00011637	-4.92761e-10	-1.22542
125660616	chr8:125660616:C:G	5.30818e-13	-4.92761e-10	-1.24406	0.000116354	-4.92761e-10	-1.22556
125660686	chr8:125660686:C:A	1.56972e-13	-2.01459	-0.447818	2.89231e-05	-2.01343	-0.604124
125660706	chr8:125660706:C:T	5.26605e-13	-4.92761e-10	-1.25203	0.000115158	-4.92761e-10	-1.23589
125660860	chr8:125660860:A:G	3.28033e-13	-0.913051	-0.812311	4.59475e-05	-1.32295	-0.831748
125660928	chr8:125660928:ACT:A	9.26562e-13	-4.92761e-10	-0.686996	0.000194462	-4.92761e-10	-0.711963
125661132	chr8:125661132:G:A	5.30922e-13	-4.92761e-10	-1.24386	0.000116382	-4.92761e-10	-1.22532
125661174	chr8:125661174:A:AAAAC	5.30837e-13	-4.92761e-10	-1.24402	0.000116363	-4.92761e-10	-1.22549
125661433	chr8:125661433:G:A	6.67949e-14	-2.01463	-1.30222	1.48257e-05	-1.9878	-1.29804
125661518	chr8:125661518:G:T	1.09771e-13	-1.96223	-0.857856	2.32223e-05	-1.95177	-0.885321
125661921	chr8:125661921:G:T	5.01373e-13	-4.92761e-10	-1.30113	0.000108208	-4.92761e-10	-1.29814
125662457	chr8:125662457:T:C	5.62349e-13	-4.92761e-10	-1.18635	0.000117408	-4.92761e-10	-1.21655
125662543	chr8:125662543:A:G	5.20085e-13	-4.92761e-10	-1.26448	0.000113601	-4.92761e-10	-1.24951
125662554	chr8:125662554:C:T	7.74222e-14	-1.89404	-1.27516	1.71614e-05	-1.86929	-1.27024
125662952	chr8:125662952:G:A	1.19126e-12	-4.92761e-10	-0.435712	0.000229674	-4.92761e-10	-0.545538
125663215	chr8:125663215:C:T	5.9918e-12	-4.92761e-10	1.17967	0.00135508	-4.92761e-10	1.22942
125663218	chr8:125663218:A:G	7.67566e-13	-4.92761e-10	-0.875252	0.000168339	-4.92761e-10	-0.856222
125663379	chr8:125663379:T:C	6.39231e-13	-4.92761e-10	-1.05821	0.000136399	-4.92761e-10	-1.06662
125663582	chr8:125663582:C:T	1.04688e-13	-1.97697	-0.890516	2.14597e-05	-1.97767	-0.938355
125663614	chr8:125663614:C:T	2.47563e-13	-2.00681	-5.85511e-10	5.50066e-05	-1.97475	-5.85511e-10
125664573	chr8:125664573:T:C	6.82151e-14	-1.99479	-1.30102	1.48334e-05	-1.98308	-1.30223
125664730	chr8:125664730:C:T	1.94507e-13	-1.72647	-0.52154	2.96151e-05	-1.79729	-0.796625
125664770	chr8:125664770:G:A	2.43113e-13	-1.97744	-0.047513	5.67879e-05	-1.99976	0.056884
125665050	chr8:125665050:A:C	3.33241e-13	-1.95858	0.24897	9.22326e-05	-1.97517	0.517289
125665116	chr8:125665116:C:T	2.4895e-13	-2.00122	-5.85511e-10	5.32409e-05	-2.00737	-5.85511e-10
125665282	chr8:125665282:T:C	7.23086e-13	-4.92761e-10	-0.934949	0.000150153	-4.92761e-10	-0.970544
125665298	chr8:125665298:T:C	3.8775e-13	-1.97365	0.415531	0.000110721	-1.98869	0.713505
125665349	chr8:125665349:G:C	1.80942e-13	-1.9938	-0.326507	5.32962e-05	-2.00429	-0.0020399
125665366	chr8:125665366:C:T	8.61602e-13	-4.92761e-10	-0.759684	0.000198111	-4.92761e-10	-0.693372
125665423	chr8:125665423:G:A	6.13068e-13	-4.92761e-10	-1.1	0.000133091	-4.92761e-10	-1.09117
125665556	chr8:125665556:T:C	1.13239e-12	-1.98259	1.49619	0.000321977	-1.99634	1.78862
125665575	chr8:125665575:T:A	1.70727e-13	-1.61529	-0.763126	2.69199e-05	-1.70091	-0.988427
125665708	chr8:125665708:A:T	1.90514e-13	-1.93037	-0.338381	5.82783e-05	-1.87842	-0.0385514
125666011	chr8:125666011:G:A	1.02078e-13	-1.99019	-0.902552	2.6314e-05	-1.95912	-0.752977
125666025	chr8:125666025:C:T	2.27835e-12	-4.92761e-10	0.212731	0.000571111	-4.92761e-10	0.365384
125666057	chr8:125666057:C:T	2.07759e-12	-2.01455	2.13504	0.000598659	-2.00255	2.41505
125666076	chr8:125666076:G:T	5.00348e-12	-4.92761e-10	0.999412	0.00102146	-4.92761e-10	0.946791
125666152	chr8:125666152:C:A	2.53428e-13	-1.9834	-5.85511e-10	5.31108e-05	-2.00982	-5.85511e-10
125666677	chr8:125666677:T:G	3.62968e-13	-1.97449	0.350332	0.00011285	-1.93411	0.677974
125666825	chr8:125666825:A:G	7.95181e-13	-4.92761e-10	-0.839908	0.000162588	-4.92761e-10	-0.890981
125666830	chr8:125666830:C:T	5.21611e-13	-4.92761e-10	-1.26156	0.000112774	-4.92761e-10	-1.25682
125666899	chr8:125666899:A:T	7.58527e-13	-4.92761e-10	-0.887099	0.000155243	-4.92761e-10	-0.93721
125667487	chr8:125667487:A:G	6.07473e-13	-4.92761e-10	-1.10917	0.000126365	-4.92761e-10	-1.14302
125667575	chr8:125667575:G:A	5.61936e-13	-4.92761e-10	-1.18709	0.000118538	-4.92761e-10	-1.20696
125667965	chr8:125667965:A:T	9.52451e-14	-1.85268	-1.10934	1.82559e-05	-1.90614	-1.17157
125667966	chr8:125667966:A:T	1.39697e-13	-1.79863	-0.780371	2.46485e-05	-1.90096	-0.876518
125668017	chr8:125668017:T:C	9.5451e-14	-1.82848	-1.13139	1.83518e-05	-1.8829	-1.18957
125668258	chr8:125668258:A:T	1.0613e-13	-1.78697	-1.06683	1.93985e-05	-1.94406	-1.07294
125668410	chr8:125668410:ATG:A	1.17335e-13	-1.99967	-0.753774	3.09877e-05	-2.01409	-0.534519
125668462	chr8:125668462:T:C	1.0236e-12	-4.92761e-10	-0.587391	0.000216842	-4.92761e-10	-0.60303
125669009	chr8:125669009:G:A	1.06124e-13	-1.82071	-1.03316	1.97062e-05	-1.96206	-1.0392
125669017	chr8:125669017:G:C	6.4605e-13	-1.81221	0.764613	8.83307e-05	-1.85336	0.352247
125669113	chr8:125669113:C:T	1.49373e-13	-1.79031	-0.721726	2.63279e-05	-1.84603	-0.865542
125669578	chr8:125669578:G:T	1.12765e-13	-2.00121	-0.791956	2.958e-05	-2.01483	-0.580273
125669752	chr8:125669752:C:T	1.52819e-13	-1.80323	-0.685991	2.66992e-05	-1.86401	-0.83356
125670064	chr8:125670064:A:G	1.07713e-13	-1.99233	-0.846677	2.78273e-05	-2.01358	-0.6426
125670332	chr8:125670332:A:G	1.06774e-13	-1.83447	-1.01329	2.00326e-05	-1.89424	-1.0906
125670621	chr8:125670621:G:A	5.71051e-13	-4.92761e-10	-1.171	0.000124488	-4.92761e-10	-1.15799
125670695	chr8:125670695:A:T	1.05912e-13	-1.84292	-1.01295	1.98909e-05	-1.90159	-1.09034
125670880	chr8:125670880:G:A	5.32216e-13	-4.92761e-10	-1.24143	0.000112442	-4.92761e-10	-1.25976
125671069	chr8:125671069:C:A	2.53931e-13	-1.97383	-0.0075839	7.27205e-05	-1.9305	0.234926
125671130	chr8:125671130:C:T	2.17746e-13	-1.99475	-0.140397	6.8052e-05	-1.95563	0.193705
125671142	chr8:125671142:T:C	2.72518e-13	-1.91077	-5.85511e-10	5.61252e-05	-1.95461	-5.85511e-10
125671408	chr8:125671408:T:C	6.67374e-13	-4.92761e-10	-1.01513	0.000145069	-4.92761e-10	-1.00499
125671440	chr8:125671440:A:G	2.56e-13	-1.9733	-5.85511e-10	5.39447e-05	-1.99424	-5.85511e-10
125671506	chr8:125671506:G:A	5.27101e-13	-4.92761e-10	-1.25108	0.000114856	-4.92761e-10	-1.23852
125671541	chr8:125671541:G:T	9.75501e-14	-1.90688	-1.03123	1.7046e-05	-1.9882	-1.15808
125671564	chr8:125671564:G:A	1.18361e-13	-2.00274	-0.741998	3.13859e-05	-2.01494	-0.520901
125671589	chr8:125671589:A:C	2.49667e-13	-1.99835	-5.85511e-10	5.96288e-05	-1.89406	-5.85511e-10
125671898	chr8:125671898:T:C	1.07271e-13	-1.8385	-1.00462	2.01049e-05	-1.89784	-1.08339
125672069	chr8:125672069:C:T	2.50622e-13	-1.97729	-0.01724	7.16337e-05	-1.93541	0.224778
125672130	chr8:125672130:T:G	5.15461e-13	-4.92761e-10	-1.27341	0.0001095	-4.92761e-10	-1.28627
125672551	chr8:125672551:T:C	2.75769e-13	-1.97834	0.0794252	7.9495e-05	-1.93697	0.330462
125672753	chr8:125672753:C:T	3.35922e-13	-1.98558	0.28398	9.57221e-05	-1.94734	0.526589
125672819	chr8:125672819:C:T	7.18238e-13	-0.941676	-5.85511e-10	0.000238766	-0.506715	-5.85511e-10
125673272	chr8:125673272:A:T	1.45535e-13	-1.80204	-0.736021	2.55639e-05	-1.86303	-0.877983
125673431	chr8:125673431:A:T	2.69253e-13	-1.97847	0.0556497	7.72218e-05	-1.93731	0.301793
125673583	chr8:125673583:A:G	1.20321e-13	-2.00718	-0.721138	3.21833e-05	-2.01466	-0.496089
125673701	chr8:125673701:A:G	1.22199e-13	-2.0032	-0.709625	3.26055e-05	-2.01495	-0.482764
125673862	chr8:125673862:T:G	1.22266e-13	-2.00516	-0.70712	3.27124e-05	-2.01491	-0.479532
125673889	chr8:125673889:G:T	1.56567e-13	-1.99074	-0.474257	4.30072e-05	-2.01276	-0.208067
125673906	chr8:125673906:G:A	1.24059e-13	-2.00636	-0.691354	3.33232e-05	-2.01479	-0.461152
125673915	chr8:125673915:TG:T	1.23789e-13	-1.99245	-0.707447	3.2739e-05	-2.01305	-0.480585
125673954	chr8:125673954:A:G	1.21264e-13	-2.00965	-0.710859	3.26074e-05	-2.01385	-0.483813
125673995	chr8:125673995:T:G	1.18787e-13	-2.00526	-0.735881	3.16185e-05	-2.0149	-0.513556
125674156	chr8:125674156:G:A	1.09356e-13	-1.98375	-0.840123	2.71575e-05	-2.01114	-0.669404
125674165	chr8:125674165:T:G	5.00804e-13	-4.92761e-10	-1.30226	0.000107934	-4.92761e-10	-1.30068
125674564	chr8:125674564:G:A	5.37272e-13	-1.6061	0.374133	6.97926e-05	-1.66705	-0.0696251
125674577	chr8:125674577:C:T	5.93094e-13	-4.92761e-10	-1.13312	0.000125724	-4.92761e-10	-1.14811
125674626	chr8:125674626:C:G	1.2165e-13	-1.97868	-0.738651	3.06046e-05	-2.00936	-0.55169
125674820	chr8:125674820:G:T	2.85422e-13	-1.97685	0.112343	8.2612e-05	-1.93457	0.366528
125674857	chr8:125674857:A:G	5.84501e-13	-4.92761e-10	-1.14772	0.000128332	-4.92761e-10	-1.12758
125674955	chr8:125674955:C:T	5.71587e-13	-4.92761e-10	-1.17006	0.00012802	-4.92761e-10	-1.13001
125675068	chr8:125675068:C:T	2.85372e-13	-1.98119	0.116503	9.43269e-05	-1.93213	0.496698
125675201	chr8:125675201:T:C	1.24296e-13	-1.9873	-0.708508	3.1588e-05	-2.01244	-0.516987
125675280	chr8:125675280:T:A	5.01244e-13	-4.92761e-10	-1.30138	0.000108113	-4.92761e-10	-1.29902
125676048	chr8:125676048:C:T	6.25735e-13	-4.92761e-10	-1.07955	0.000137284	-4.92761e-10	-1.06015
125676201	chr8:125676201:G:T	2.92802e-13	-1.98805	0.149069	8.45778e-05	-1.95123	0.406701
125676408	chr8:125676408:T:G	5.40373e-13	-4.92761e-10	-1.22622	0.000116261	-4.92761e-10	-1.22636
125676637	chr8:125676637:G:A	3.04176e-13	-1.65438	-0.146487	4.95148e-05	-1.77392	-0.306005
125676641	chr8:125676641:T:C	2.57117e-13	-1.98309	0.0141428	7.34453e-05	-1.94413	0.258475
125676795	chr8:125676795:T:C	1.3745e-13	-2.00658	-0.588636	3.75886e-05	-2.01473	-0.340768
125677141	chr8:125677141:A:G	5.02253e-13	-1.81278	0.513411	6.9724e-05	-1.86029	0.122634
125677448	chr8:125677448:C:G	7.05704e-13	-1.86018	0.900901	0.00017371	-1.86713	1.04232
125677520	chr8:125677520:A:G	1.47556e-13	-2.00095	-0.52332	4.05288e-05	-2.01482	-0.265364
125677563	chr8:125677563:C:T	7.16535e-13	-1.86378	0.919728	0.000176502	-1.87079	1.06192
125677596	chr8:125677596:T:C	5.6707e-13	-4.92761e-10	-1.17799	0.000127315	-4.92761e-10	-1.13553
125677606	chr8:125677606:C:T	5.24132e-13	-4.92761e-10	-1.25673	0.000111315	-4.92761e-10	-1.26984
125677754	chr8:125677754:A:G	1.41808e-13	-2.00097	-0.563029	3.8725e-05	-2.01484	-0.310879
125678194	chr8:125678194:C:G	5.89487e-13	-1.13923	-5.85511e-10	0.000125761	-1.14781	-5.85511e-10
125678538	chr8:125678538:A:G	5.84468e-13	-4.92761e-10	-1.14777	0.000128324	-4.92761e-10	-1.12764
125679522	chr8:125679522:G:A	1.18511e-13	-1.81455	-0.928921	2.24559e-05	-1.88036	-0.990288
125679612	chr8:125679612:T:C	1.61353e-13	-1.77794	-0.656943	2.90208e-05	-1.84504	-0.769142
125679659	chr8:125679659:C:T	1.04307e-13	-1.83267	-1.03847	1.949e-05	-1.96766	-1.04464
125679953	chr8:125679953:C:T	1.18298e-13	-1.98878	-0.756496	2.97906e-05	-2.01276	-0.575248
125680374	chr8:125680374:T:G	1.6143e-13	-1.78043	-0.653973	2.90101e-05	-1.84799	-0.766568
125681120	chr8:125681120:A:G	1.15655e-13	-1.97955	-0.788311	2.88224e-05	-2.00948	-0.611566
125681134	chr8:125681134:C:T	1.4053e-13	-1.9194	-0.653649	3.50809e-05	-1.97451	-0.450032
125681170	chr8:125681170:G:A	6.48244e-13	-4.92761e-10	-1.04421	0.000142069	-4.92761e-10	-1.02588
125681277	chr8:125681277:A:T	1.0278e-13	-1.68982	-1.19607	1.94546e-05	-1.87473	-1.13939
125681376	chr8:125681376:C:T	2.4956e-13	-1.97933	-0.019446	7.11591e-05	-1.93921	0.221926
125681741	chr8:125681741:G:A	5.79279e-13	-1.15669	-5.85511e-10	0.00010255	-1.35185	-5.85511e-10
125681865	chr8:125681865:T:G	5.72982e-13	-4.92761e-10	-1.16762	0.000121288	-4.92761e-10	-1.18403
125681914	chr8:125681914:T:G	1.00326e-13	-1.87948	-1.03058	2.00373e-05	-1.89608	-1.08852
125682133	chr8:125682133:A:T	2.25056e-13	-2.01489	-0.0872331	6.14741e-05	-1.99315	0.129563
125682336	chr8:125682336:A:G	5.17361e-13	-4.92761e-10	-1.26974	0.00010988	-4.92761e-10	-1.28281
125682524	chr8:125682524:T:A	7.87029e-14	-2.00634	-1.14646	1.88961e-05	-2.01346	-1.02979
125683026	chr8:125683026:A:G	1.18054e-13	-1.86765	-0.879692	2.81339e-05	-1.73816	-0.907066
125683037	chr8:125683037:C:T	1.31026e-13	-1.79756	-0.845517	3.20013e-05	-1.64261	-0.873816
125683379	chr8:125683379:T:C	5.15436e-13	-4.92761e-10	-1.27346	0.000109883	-4.92761e-10	-1.28278
125683394	chr8:125683394:C:T	1.05776e-12	-4.92761e-10	-0.554572	0.000233061	-4.92761e-10	-0.5309
125683533	chr8:125683533:A:G	5.56588e-13	-4.92761e-10	-1.19665	0.000120653	-4.92761e-10	-1.18928
125683825	chr8:125683825:T:C	7.12827e-13	-4.92761e-10	-0.949239	0.000156016	-4.92761e-10	-0.932244
125683930	chr8:125683930:G:A	9.54439e-14	-1.65759	-1.30235	1.98911e-05	-1.6948	-1.29713
125684106	chr8:125684106:C:T	5.02099e-13	-4.92761e-10	-1.29968	0.00010787	-4.92761e-10	-1.30127
125684379	chr8:125684379:TG:T	5.0194e-13	-4.92761e-10	-1.3	0.00010777	-4.92761e-10	-1.3022
125684397	chr8:125684397:C:T	5.11346e-13	-4.92761e-10	-1.28143	0.000108946	-4.92761e-10	-1.29134
125684398	chr8:125684398:G:A	2.48655e-13	-2.00241	-5.85511e-10	5.85411e-05	-1.91247	-5.85511e-10
125684471	chr8:125684471:C:T	1.54968e-13	-1.96137	-0.513887	4.29392e-05	-1.99465	-0.227762
125684869	chr8:125684869:C:T	3.2839e-13	-1.72428	-5.85511e-10	6.34449e-05	-1.83203	-5.85511e-10
125684951	chr8:125684951:TG:T	9.88251e-14	-1.83822	-1.0869	1.70259e-05	-1.93981	-1.20766
125685327	chr8:125685327:A:T	5.01548e-13	-4.92761e-10	-1.30078	0.000108314	-4.92761e-10	-1.29716
125685801	chr8:125685801:T:C	5.08697e-13	-4.92761e-10	-1.28663	0.000110314	-4.92761e-10	-1.27887
125685988	chr8:125685988:G:T	1.08495e-13	-1.8359	-0.995875	1.82137e-05	-1.93305	-1.14698
125686152	chr8:125686152:C:A	5.08914e-13	-4.92761e-10	-1.2862	0.000108588	-4.92761e-10	-1.29464
125686170	chr8:125686170:A:AG	5.00619e-13	-4.92761e-10	-1.30263	0.000107854	-4.92761e-10	-1.30142
125686654	chr8:125686654:G:A	5.48247e-13	-4.92761e-10	-1.21175	0.000115838	-4.92761e-10	-1.23
125686660	chr8:125686660:C:G	1.47085e-13	-1.84134	-0.686122	3.90984e-05	-1.86187	-0.454248
125686731	chr8:125686731:C:A	5.1666e-13	-4.92761e-10	-1.27109	0.000109799	-4.92761e-10	-1.28354
125688079	chr8:125688079:A:G	5.08909e-13	-4.92761e-10	-1.28621	0.000110372	-4.92761e-10	-1.27834
125688555	chr8:125688555:A:G	2.78536e-13	-1.88893	-5.85511e-10	5.77058e-05	-1.92684	-5.85511e-10
125689005	chr8:125689005:A:T	6.72384e-13	-4.92761e-10	-1.00765	0.000139321	-4.92761e-10	-1.04542
125689201	chr8:125689201:A:G	5.4907e-13	-4.92761e-10	-1.21025	0.000119863	-4.92761e-10	-1.19585
125689485	chr8:125689485:T:C	2.12787e-13	-1.97523	-0.182959	6.32315e-05	-1.99997	0.164571
125689566	chr8:125689566:A:G	5.49249e-13	-4.92761e-10	-1.20993	0.000117534	-4.92761e-10	-1.21547
125690099	chr8:125690099:C:T	1.2854e-13	-1.75171	-0.910526	3.16272e-05	-1.78492	-0.743261
125690267	chr8:125690267:C:T	8.31404e-14	-1.79991	-1.29803	1.67138e-05	-1.87519	-1.29077
125690609	chr8:125690609:C:T	5.1522e-13	-4.92761e-10	-1.27388	0.000111979	-4.92761e-10	-1.26389
125691073	chr8:125691073:T:C	2.11662e-13	-1.7437	-0.419785	6.01004e-05	-1.76779	-0.118389
125691139	chr8:125691139:C:G	6.47831e-13	-4.92761e-10	-1.04485	0.000141257	-4.92761e-10	-1.03162
125691150	chr8:125691150:C:T	6.46178e-13	-4.92761e-10	-1.0474	0.000140884	-4.92761e-10	-1.03426
125692212	chr8:125692212:T:A	5.28463e-13	-4.92761e-10	-1.2485	0.000114857	-4.92761e-10	-1.23851
125692323	chr8:125692323:G:C	1.02654e-12	-4.92761e-10	-0.584532	0.000234877	-4.92761e-10	-0.523137
125692346	chr8:125692346:C:T	2.45566e-13	-2.01491	-5.85511e-10	5.51611e-05	-1.97194	-5.85511e-10
125692489	chr8:125692489:A:C	2.45641e-13	-2.01461	-5.85511e-10	5.28541e-05	-2.01466	-5.85511e-10
125692515	chr8:125692515:T:C	9.79317e-14	-1.98342	-0.950791	1.81285e-05	-2.01446	-1.07026
125692626	chr8:125692626:C:T	5.63059e-13	-4.92761e-10	-1.18509	0.000118821	-4.92761e-10	-1.20458
125692857	chr8:125692857:A:G	6.0099e-13	-4.92761e-10	-1.1199	0.000131968	-4.92761e-10	-1.09964
125692918	chr8:125692918:A:G	1.64059e-13	-1.81424	-0.604013	4.44843e-05	-1.83817	-0.348898
125692942	chr8:125692942:A:G	5.03793e-13	-4.92761e-10	-1.29631	0.000108195	-4.92761e-10	-1.29826
125693062	chr8:125693062:G:T	8.34445e-14	-1.90983	-1.18447	1.56106e-05	-1.98492	-1.24932
125693245	chr8:125693245:C:T	5.31895e-13	-4.92761e-10	-1.24203	0.000112342	-4.92761e-10	-1.26065
125693325	chr8:125693325:C:T	6.27332e-13	-4.92761e-10	-1.077	0.00013989	-4.92761e-10	-1.04134
125693604	chr8:125693604:G:T	1.31199e-13	-1.90384	-0.737922	3.14685e-05	-1.77414	-0.75907
125693808	chr8:125693808:G:A	1.51027e-13	-1.97146	-0.529562	3.16228e-05	-1.99304	-0.535285
125693817	chr8:125693817:C:T	1.24489e-13	-1.88019	-0.814068	3.02817e-05	-1.73751	-0.834144
125693897	chr8:125693897:G:C	7.0331e-13	-4.92761e-10	-0.962679	0.0001473	-4.92761e-10	-0.989726
125694036	chr8:125694036:A:G	5.68225e-13	-1.17596	-5.85511e-10	0.000140406	-1.03766	-5.85511e-10
125694761	chr8:125694761:C:T	5.68904e-13	-4.92761e-10	-1.17476	0.000123582	-4.92761e-10	-1.16529
125694794	chr8:125694794:G:C	1.18754e-13	-1.74199	-0.999433	2.00893e-05	-1.86811	-1.1139
125694817	chr8:125694817:G:A	1.43116e-13	-1.85777	-0.697058	3.71839e-05	-1.91046	-0.455858
125694999	chr8:125694999:T:C	5.02996e-13	-4.92761e-10	-1.29789	0.000108741	-4.92761e-10	-1.29323
125695912	chr8:125695912:C:T	3.68839e-13	-1.60812	-5.85511e-10	0.000102723	-1.35016	-5.85511e-10
125696534	chr8:125696534:A:G	5.42254e-13	-4.92761e-10	-1.22274	0.000115638	-4.92761e-10	-1.23173
125696537	chr8:125696537:T:C	1.17708e-13	-1.54649	-1.20378	1.85181e-05	-1.89487	-1.16858
125696595	chr8:125696595:A:G	1.07826e-12	-4.92761e-10	-0.535375	0.000227914	-4.92761e-10	-0.553231
125696797	chr8:125696797:C:T	5.00781e-13	-4.92761e-10	-1.30231	0.000107962	-4.92761e-10	-1.30042
125696801	chr8:125696801:A:T	5.00781e-13	-4.92761e-10	-1.30231	0.000107962	-4.92761e-10	-1.30042
125696823	chr8:125696823:C:A	5.02813e-13	-4.92761e-10	-1.29826	0.000107867	-4.92761e-10	-1.3013
125696983	chr8:125696983:C:T	6.5874e-13	-4.92761e-10	-1.02815	0.000144197	-4.92761e-10	-1.01102
125697507	chr8:125697507:C:T	5.3841e-13	-4.92761e-10	-1.22986	0.000117004	-4.92761e-10	-1.21999
125697936	chr8:125697936:A:G	1.14402e-12	-4.92761e-10	-0.476169	0.000214207	-4.92761e-10	-0.615255
125698216	chr8:125698216:C:T	9.93065e-13	-4.92761e-10	-0.617681	0.00019434	-4.92761e-10	-0.712592
125698493	chr8:125698493:T:C	7.46386e-13	-4.92761e-10	-0.903234	0.000172966	-4.92761e-10	-0.829102
125698566	chr8:125698566:A:G	9.22858e-13	-4.92761e-10	-0.691002	0.000216289	-4.92761e-10	-0.605585
125698665	chr8:125698665:C:T	1.10587e-12	-4.92761e-10	-0.51009	0.000249965	-4.92761e-10	-0.460878
125698917	chr8:125698917:C:T	2.58624e-13	-1.9631	-5.85511e-10	5.29507e-05	-2.01284	-5.85511e-10
125699246	chr8:125699246:T:A	1.19075e-12	-4.92761e-10	-0.436135	0.000282237	-4.92761e-10	-0.339451
125699699	chr8:125699699:G:A	4.13758e-13	-1.41802	-0.0751732	5.50601e-05	-1.58917	-0.384601
125700139	chr8:125700139:A:G	7.26549e-13	-4.92761e-10	-0.930171	0.000150718	-4.92761e-10	-0.966789
125700416	chr8:125700416:G:T	2.06664e-12	-4.92761e-10	0.115202	0.00049515	-4.92761e-10	0.222662
125700700	chr8:125700700:G:A	5.18175e-13	-4.92761e-10	-1.26816	0.000111027	-4.92761e-10	-1.27242
125700807	chr8:125700807:C:T	6.97384e-13	-4.92761e-10	-0.971141	0.000166287	-4.92761e-10	-0.868482
125701091	chr8:125701091:G:A	1.24862e-13	-2.01404	-0.677229	2.62779e-05	-2.00396	-0.709514
125701174	chr8:125701174:G:A	9.70799e-14	-2.00566	-0.937284	1.93758e-05	-2.01251	-1.00566
125701282	chr8:125701282:G:C	5.04602e-13	-4.92761e-10	-1.29471	0.000107969	-4.92761e-10	-1.30036
125701340	chr8:125701340:A:C	9.57062e-14	-1.96548	-0.991717	1.90107e-05	-1.98603	-1.05117
125701447	chr8:125701447:C:A	2.42448e-12	-4.92761e-10	0.274896	0.000581099	-4.92761e-10	0.382722
125701531	chr8:125701531:A:G	1.33014e-13	-2.00978	-0.61824	2.74506e-05	-2.01495	-0.65486
125701658	chr8:125701658:A:G	3.55614e-13	-1.75167	0.10704	4.69905e-05	-1.90089	-0.231365
125701677	chr8:125701677:G:A	2.459e-12	-4.92761e-10	0.289031	0.000577178	-4.92761e-10	0.375951
125701687	chr8:125701687:C:T	6.91027e-13	-4.92761e-10	-0.980298	0.000150133	-4.92761e-10	-0.970677
125701756	chr8:125701756:C:T	7.07014e-13	-4.92761e-10	-0.957427	0.000153657	-4.92761e-10	-0.947473
125701794	chr8:125701794:G:A	6.72969e-14	-2.00863	-1.30073	1.47534e-05	-2.00183	-1.2889
125701886	chr8:125701886:C:T	5.07116e-13	-4.92761e-10	-1.28974	0.000109654	-4.92761e-10	-1.28487
125702581	chr8:125702581:T:C	9.38197e-13	-4.92761e-10	-0.674517	0.000193379	-4.92761e-10	-0.717548
125702759	chr8:125702759:A:C	5.57126e-13	-4.92761e-10	-1.19569	0.00012017	-4.92761e-10	-1.19329
125702765	chr8:125702765:T:TA	6.03789e-13	-4.92761e-10	-1.11525	0.000132761	-4.92761e-10	-1.09365
125702811	chr8:125702811:C:T	1.11127e-13	-1.5063	-1.3015	1.97306e-05	-1.70167	-1.29836
125703163	chr8:125703163:G:A	2.42448e-12	-4.92761e-10	0.274896	0.000581099	-4.92761e-10	0.382722
125703572	chr8:125703572:G:A	5.01995e-13	-4.92761e-10	-1.29989	0.00010828	-4.92761e-10	-1.29748
125703748	chr8:125703748:G:A	2.04838e-12	-4.92761e-10	0.106325	0.00048868	-4.92761e-10	0.209509
125703790	chr8:125703790:T:G	1.46073e-12	-4.92761e-10	-0.231786	0.000303551	-4.92761e-10	-0.26665
125704138	chr8:125704138:T:A	1.08269e-13	-1.90996	-0.923903	2.11563e-05	-1.94101	-0.989253
125704533	chr8:125704533:A:ATTTGGC	1.20496e-13	-1.94155	-0.785314	2.33146e-05	-1.96657	-0.866549
125704546	chr8:125704546:A:G	5.63021e-13	-4.92761e-10	-1.18516	0.000126635	-4.92761e-10	-1.14089
125705000	chr8:125705000:A:G	7.94125e-14	-1.9209	-1.22292	1.67533e-05	-1.98953	-1.17407
125705116	chr8:125705116:G:A	5.93028e-13	-4.92761e-10	-1.13324	0.000134373	-4.92761e-10	-1.08158
125705622	chr8:125705622:C:T	7.24649e-13	-4.92761e-10	-0.93279	0.000148874	-4.92761e-10	-0.979101
125705673	chr8:125705673:T:C	5.65423e-13	-4.92761e-10	-1.1809	0.000121992	-4.92761e-10	-1.17824
125705907	chr8:125705907:G:T	6.27357e-13	-4.92761e-10	-1.07696	0.000129339	-4.92761e-10	-1.11976
125706116	chr8:125706116:T:G	1.37988e-13	-1.99511	-0.596194	2.8164e-05	-2.01041	-0.633744
125706226	chr8:125706226:C:G	5.65562e-13	-4.92761e-10	-1.18066	0.000122028	-4.92761e-10	-1.17795
125706581	chr8:125706581:G:T	5.70042e-13	-4.92761e-10	-1.17277	0.000123449	-4.92761e-10	-1.16637
125707141	chr8:125707141:A:G	5.0996e-13	-4.92761e-10	-1.28415	0.000110291	-4.92761e-10	-1.27907
125707810	chr8:125707810:T:C	6.75298e-13	-4.92761e-10	-1.00332	0.000144738	-4.92761e-10	-1.00728
125707988	chr8:125707988:T:A	1.79028e-12	-4.92761e-10	-0.0283508	0.000454246	-4.92761e-10	0.136441
125708189	chr8:125708189:G:A	5.04878e-13	-4.92761e-10	-1.29416	0.000107858	-4.92761e-10	-1.30139
125708736	chr8:125708736:T:C	6.9061e-13	-4.92761e-10	-0.980902	0.000150545	-4.92761e-10	-0.967939
125709189	chr8:125709189:T:C	2.16702e-12	-4.92761e-10	0.162629	0.000554121	-4.92761e-10	0.335184
125709379	chr8:125709379:C:T	2.19881e-12	-4.92761e-10	0.177196	0.000561349	-4.92761e-10	0.348144
125709439	chr8:125709439:G:T	5.64238e-13	-4.92761e-10	-1.183	0.000121739	-4.92761e-10	-1.18032
125709620	chr8:125709620:G:C	1.3477e-12	-4.92761e-10	-0.312322	0.00028267	-4.92761e-10	-0.337919
125709867	chr8:125709867:G:A	2.82648e-13	-1.87428	-5.85511e-10	6.02921e-05	-1.883	-5.85511e-10
125709909	chr8:125709909:G:A	2.52748e-13	-1.98608	-5.85511e-10	5.54752e-05	-1.96626	-5.85511e-10
125710166	chr8:125710166:T:A	5.64819e-13	-4.92761e-10	-1.18197	0.000121864	-4.92761e-10	-1.17929
125710202	chr8:125710202:T:C	2.19088e-12	-4.92761e-10	0.173581	0.000560728	-4.92761e-10	0.347037
125710595	chr8:125710595:G:A	2.12078e-12	-4.92761e-10	0.14106	0.000540844	-4.92761e-10	0.310932
125710796	chr8:125710796:A:G	1.33873e-12	-4.92761e-10	-0.318998	0.000334353	-4.92761e-10	-0.170001
125710874	chr8:125710874:G:T	2.26356e-12	-4.92761e-10	0.206216	0.000579296	-4.92761e-10	0.379615
125711139	chr8:125711139:T:C	2.27401e-12	-4.92761e-10	0.210823	0.000582785	-4.92761e-10	0.38562
125711376	chr8:125711376:C:T	2.47379e-13	-2.00756	-5.85511e-10	5.43401e-05	-1.98694	-5.85511e-10
125711453	chr8:125711453:T:G	2.24999e-12	-4.92761e-10	0.200205	0.000576732	-4.92761e-10	0.375178
125711504	chr8:125711504:A:G	5.65586e-13	-4.92761e-10	-1.18062	0.000122035	-4.92761e-10	-1.17789
125711666	chr8:125711666:A:G	3.13771e-13	-1.76981	-5.85511e-10	5.79976e-05	-1.9218	-5.85511e-10
125711776	chr8:125711776:T:A	2.17202e-12	-4.92761e-10	0.164936	0.000554512	-4.92761e-10	0.335889
125712692	chr8:125712692:T:C	1.66046e-12	-4.92761e-10	-0.103629	0.000390592	-4.92761e-10	-0.0145344
125713028	chr8:125713028:T:A	2.56688e-12	-4.92761e-10	0.331971	0.000661653	-4.92761e-10	0.512542
125713102	chr8:125713102:G:A	2.50557e-12	-4.92761e-10	0.307793	0.000645089	-4.92761e-10	0.487189
125713141	chr8:125713141:T:G	5.6626e-13	-4.92761e-10	-1.17942	0.000122198	-4.92761e-10	-1.17655
125713218	chr8:125713218:G:A	1.05808e-13	-2.01062	-0.846224	1.96047e-05	-1.99409	-1.01233
125713418	chr8:125713418:AGAGG:A	2.28715e-12	-4.92761e-10	0.216583	0.000585753	-4.92761e-10	0.390699
125713659	chr8:125713659:TTGTC:T	2.81454e-13	-1.87851	-5.85511e-10	5.53906e-05	-1.96779	-5.85511e-10
125714002	chr8:125714002:G:C	1.31163e-12	-4.92761e-10	-0.339455	0.00032721	-4.92761e-10	-0.191596
125714042	chr8:125714042:C:T	1.38944e-12	-4.92761e-10	-0.281819	0.00034831	-4.92761e-10	-0.129107
125714087	chr8:125714087:TTA:T	5.371e-13	-4.92761e-10	-1.23229	0.000116574	-4.92761e-10	-1.22367
125714219	chr8:125714219:T:A	1.89175e-12	-4.92761e-10	0.0267815	0.00042003	-4.92761e-10	0.0581276
125714221	chr8:125714221:A:C	2.27837e-12	-4.92761e-10	0.212736	0.000583391	-4.92761e-10	0.386659
125714383	chr8:125714383:T:C	5.28609e-13	-4.92761e-10	-1.24823	0.000114714	-4.92761e-10	-1.23976
125714851	chr8:125714851:A:C	8.62543e-14	-1.95962	-1.10156	1.5866e-05	-2.00886	-1.20916
125714924	chr8:125714924:G:A	2.27837e-12	-4.92761e-10	0.212736	0.000583391	-4.92761e-10	0.386659
125715109	chr8:125715109:T:C	2.22136e-12	-4.92761e-10	0.187396	0.00056836	-4.92761e-10	0.360555
125715183	chr8:125715183:A:G	5.20298e-13	-4.92761e-10	-1.26408	0.000113989	-4.92761e-10	-1.2461
125715277	chr8:125715277:C:T	6.12992e-13	-4.92761e-10	-1.10012	0.000130453	-4.92761e-10	-1.11119
125715286	chr8:125715286:T:C	2.16641e-12	-4.92761e-10	0.16235	0.000553488	-4.92761e-10	0.334042
125715355	chr8:125715355:G:C	2.34268e-13	-1.90855	-0.153465	4.36194e-05	-1.92259	-0.284108
125715411	chr8:125715411:G:A	3.75748e-13	-1.58956	-5.85511e-10	7.04581e-05	-1.72718	-5.85511e-10
125715693	chr8:125715693:T:G	5.55198e-13	-4.92761e-10	-1.19915	0.000119747	-4.92761e-10	-1.19682
125716114	chr8:125716114:G:A	9.05192e-13	-4.92761e-10	-0.71033	0.000212745	-4.92761e-10	-0.622104
125716195	chr8:125716195:T:C	2.05149e-12	-4.92761e-10	0.107844	0.000408866	-4.92761e-10	0.031188
125716287	chr8:125716287:G:A	1.02277e-13	-1.60383	-1.28696	1.93185e-05	-1.73734	-1.2838
125716350	chr8:125716350:G:T	1.8229e-12	-4.92761e-10	-0.0102912	0.000378614	-4.92761e-10	-0.0456823
125716370	chr8:125716370:C:T	2.26351e-12	-4.92761e-10	0.206194	0.000579285	-4.92761e-10	0.379595
125716471	chr8:125716471:T:C	9.40486e-14	-1.87823	-1.09644	1.7293e-05	-1.94457	-1.18733
125716565	chr8:125716565:T:C	1.42693e-13	-1.66133	-0.896449	3.32458e-05	-1.43093	-1.04734
125716572	chr8:125716572:T:A	5.30604e-13	-4.92761e-10	-1.24446	0.000115073	-4.92761e-10	-1.23663
125716798	chr8:125716798:T:A	7.54989e-13	-4.92761e-10	-0.891773	0.000165975	-4.92761e-10	-0.870363
125717157	chr8:125717157:T:A	5.30268e-13	-4.92761e-10	-1.24509	0.000114993	-4.92761e-10	-1.23733
125717366	chr8:125717366:A:G	7.54544e-13	-4.92761e-10	-0.892363	0.000166026	-4.92761e-10	-0.870056
125717430	chr8:125717430:G:A	6.60174e-13	-4.92761e-10	-1.02597	0.000136156	-4.92761e-10	-1.0684
125717628	chr8:125717628:A:G	7.54989e-13	-4.92761e-10	-0.891773	0.000165975	-4.92761e-10	-0.870363
125717811	chr8:125717811:TG:T	2.46164e-13	-2.01248	-5.85511e-10	5.37578e-05	-1.99771	-5.85511e-10
125717819	chr8:125717819:A:C	6.43274e-13	-4.92761e-10	-1.05191	0.000132976	-4.92761e-10	-1.09203
125718000	chr8:125718000:T:A	6.84863e-13	-4.92761e-10	-0.989258	0.000144879	-4.92761e-10	-1.0063
125718001	chr8:125718001:TA:T	6.85725e-13	-4.92761e-10	-0.988001	0.000145057	-4.92761e-10	-1.00508
125718312	chr8:125718312:G:C	3.14203e-12	-4.92761e-10	0.534147	0.000575649	-4.92761e-10	0.373298
125718350	chr8:125718350:TCTGAAGGCAGC:T	7.18538e-13	-4.92761e-10	-0.941259	0.000156221	-4.92761e-10	-0.930929
125718467	chr8:125718467:C:T	7.37004e-13	-4.92761e-10	-0.915884	0.000161949	-4.92761e-10	-0.894915
125719023	chr8:125719023:C:T	1.25126e-13	-1.49245	-1.19671	2.28574e-05	-1.6155	-1.23742
125719113	chr8:125719113:C:G	5.65723e-13	-4.92761e-10	-1.18037	0.000123581	-4.92761e-10	-1.1653
125719128	chr8:125719128:G:A	5.68136e-13	-4.92761e-10	-1.17612	0.000124137	-4.92761e-10	-1.16082
125719170	chr8:125719170:C:A	5.24805e-13	-4.92761e-10	-1.25545	0.000115604	-4.92761e-10	-1.23202
125719416	chr8:125719416:C:T	8.69433e-14	-1.79095	-1.26228	1.64154e-05	-1.92937	-1.25461
125719423	chr8:125719423:T:C	8.44128e-14	-1.78463	-1.29812	1.58033e-05	-1.92665	-1.29533
125719484	chr8:125719484:T:C	1.51012e-12	-4.92761e-10	-0.198535	0.0003845	-4.92761e-10	-0.0302555
125719513	chr8:125719513:G:A	8.78724e-14	-1.92849	-1.1141	1.581e-05	-2.00023	-1.22132
125719514	chr8:125719514:T:C	8.78756e-14	-1.93123	-1.11132	1.58204e-05	-2.00135	-1.21955
125719739	chr8:125719739:G:T	8.27269e-14	-1.8518	-1.25114	1.51741e-05	-1.97796	-1.28465
125719799	chr8:125719799:G:T	1.51352e-12	-4.92761e-10	-0.196283	0.000385436	-4.92761e-10	-0.0278242
125719822	chr8:125719822:AAAGATGGAG:A	5.07207e-13	-4.92761e-10	-1.28956	0.000109988	-4.92761e-10	-1.28183
125720041	chr8:125720041:A:G	8.73805e-14	-1.92025	-1.12795	1.57268e-05	-1.99644	-1.23039
125720488	chr8:125720488:G:A	9.87958e-14	-1.65643	-1.269	1.78666e-05	-1.83221	-1.26706
125720540	chr8:125720540:G:A	5.02515e-13	-4.92761e-10	-1.29885	0.00010787	-4.92761e-10	-1.30127
125720747	chr8:125720747:T:G	1.18506e-13	-1.57048	-1.17304	2.09074e-05	-1.7809	-1.16119
125720780	chr8:125720780:G:C	5.3174e-13	-4.92761e-10	-1.24232	0.000115317	-4.92761e-10	-1.23452
125720834	chr8:125720834:G:A	1.48842e-12	-4.92761e-10	-0.213005	0.000294549	-4.92761e-10	-0.296753
125720870	chr8:125720870:A:C	9.67827e-13	-4.92761e-10	-0.643424	0.000194232	-4.92761e-10	-0.713147
125721111	chr8:125721111:T:C	8.47642e-13	-4.92761e-10	-0.776019	0.00017142	-4.92761e-10	-0.83808
125721128	chr8:125721128:G:A	5.29003e-13	-4.92761e-10	-1.24748	0.000114683	-4.92761e-10	-1.24002
125721135	chr8:125721135:A:G	9.23367e-13	-4.92761e-10	-0.69045	0.000185839	-4.92761e-10	-0.757321
125721219	chr8:125721219:G:A	1.47201e-12	-4.92761e-10	-0.224091	0.000291429	-4.92761e-10	-0.307404
125721551	chr8:125721551:T:C	9.30157e-13	-4.92761e-10	-0.683123	0.000187089	-4.92761e-10	-0.750615
125721560	chr8:125721560:C:G	9.25497e-13	-4.92761e-10	-0.688146	0.000186224	-4.92761e-10	-0.755248
125721618	chr8:125721618:C:T	3.04338e-12	-4.92761e-10	0.502245	0.000576547	-4.92761e-10	0.374857
125722215	chr8:125722215:C:G	1.50013e-12	-4.92761e-10	-0.205171	0.000296804	-4.92761e-10	-0.289128
125722457	chr8:125722457:C:T	9.85552e-13	-4.92761e-10	-0.625275	0.000197637	-4.92761e-10	-0.695769
125722479	chr8:125722479:C:T	1.40814e-12	-4.92761e-10	-0.26845	0.000279277	-4.92761e-10	-0.349996
125722506	chr8:125722506:G:T	9.18174e-13	-4.92761e-10	-0.69609	0.00018482	-4.92761e-10	-0.762819
125722532	chr8:125722532:T:C	3.00556e-12	-4.92761e-10	0.489742	0.000593597	-4.92761e-10	0.404002
125722622	chr8:125722622:T:C	9.08405e-13	-4.92761e-10	-0.706787	0.000182964	-4.92761e-10	-0.772908
125722624	chr8:125722624:A:G	9.14195e-13	-4.92761e-10	-0.700433	0.000184059	-4.92761e-10	-0.766941
125722783	chr8:125722783:C:T	9.18174e-13	-4.92761e-10	-0.69609	0.00018482	-4.92761e-10	-0.762819
125722995	chr8:125722995:T:C	5.88091e-13	-4.92761e-10	-1.1416	0.000126929	-4.92761e-10	-1.13857
125723259	chr8:125723259:A:T	9.15908e-13	-4.92761e-10	-0.698561	0.000184399	-4.92761e-10	-0.765097
125723324	chr8:125723324:T:A	9.18174e-13	-4.92761e-10	-0.69609	0.00018482	-4.92761e-10	-0.762819
125723707	chr8:125723707:T:C	5.011e-13	-4.92761e-10	-1.30167	0.000108571	-4.92761e-10	-1.2948
125723755	chr8:125723755:T:C	9.1814e-13	-4.92761e-10	-0.696128	0.000184797	-4.92761e-10	-0.762939
125723964	chr8:125723964:G:A	1.22319e-12	-4.92761e-10	-0.409263	0.000246065	-4.92761e-10	-0.476602
125723987	chr8:125723987:T:C	5.0065e-13	-4.92761e-10	-1.30257	0.000107835	-4.92761e-10	-1.3016
125724550	chr8:125724550:G:A	5.25634e-13	-4.92761e-10	-1.25387	0.000114345	-4.92761e-10	-1.24298
125724626	chr8:125724626:T:C	9.54299e-13	-4.92761e-10	-0.6575	0.000191612	-4.92761e-10	-0.726725
125724925	chr8:125724925:G:A	6.3198e-13	-4.92761e-10	-1.06962	0.000130474	-4.92761e-10	-1.11103
125725046	chr8:125725046:G:A	9.18174e-13	-4.92761e-10	-0.69609	0.00018482	-4.92761e-10	-0.762819
125725075	chr8:125725075:C:A	5.29528e-13	-4.92761e-10	-1.24649	0.000114807	-4.92761e-10	-1.23894
125725585	chr8:125725585:G:A	9.18174e-13	-4.92761e-10	-0.69609	0.00018482	-4.92761e-10	-0.762819
125725882	chr8:125725882:C:T	5.90934e-13	-4.92761e-10	-1.13677	0.000121926	-4.92761e-10	-1.17878
125725950	chr8:125725950:T:C	5.03206e-13	-4.92761e-10	-1.29748	0.000108046	-4.92761e-10	-1.29964
125726581	chr8:125726581:T:C	9.20449e-13	-4.92761e-10	-0.693616	0.000189984	-4.92761e-10	-0.73526
125726864	chr8:125726864:C:T	3.04908e-12	-4.92761e-10	0.504118	0.000576509	-4.92761e-10	0.374792
125726986	chr8:125726986:G:T	9.85345e-13	-4.92761e-10	-0.625486	0.000197581	-4.92761e-10	-0.696048
125727004	chr8:125727004:G:A	9.46417e-13	-4.92761e-10	-0.665794	0.000190182	-4.92761e-10	-0.734217
125727192	chr8:125727192:C:T	9.23932e-14	-1.69557	-1.29686	1.72739e-05	-1.83151	-1.30149
125727452	chr8:125727452:T:C	9.14808e-13	-4.92761e-10	-0.699763	0.000184166	-4.92761e-10	-0.766364
125727752	chr8:125727752:G:A	1.28547e-13	-1.71723	-0.944947	2.17677e-05	-1.89449	-1.00729
125727906	chr8:125727906:C:T	9.03963e-13	-4.92761e-10	-0.711689	0.00018215	-4.92761e-10	-0.777368
125728041	chr8:125728041:T:G	9.1641e-14	-1.73548	-1.26512	1.69261e-05	-1.8935	-1.25984
125728716	chr8:125728716:T:C	6.76937e-13	-1.75055	0.749651	0.000105226	-1.87225	0.546156
125728906	chr8:125728906:C:T	5.20567e-13	-4.92761e-10	-1.26356	0.000112676	-4.92761e-10	-1.25768
125728915	chr8:125728915:G:A	6.23903e-13	-4.92761e-10	-1.08248	0.00013464	-4.92761e-10	-1.07959
125729208	chr8:125729208:C:G	3.03135e-13	-1.83451	0.0302109	5.18881e-05	-1.9129	-0.120214
125729501	chr8:125729501:A:G	1.95857e-13	-1.77008	-0.471011	3.14289e-05	-1.86246	-0.672014
125730117	chr8:125730117:T:C	1.88236e-13	-2.01437	-0.266408	3.93404e-05	-2.00008	-0.309862
125730580	chr8:125730580:G:A	1.11192e-13	-1.53183	-1.27539	2.08386e-05	-1.64791	-1.29748
125730728	chr8:125730728:A:G	1.1606e-13	-1.53157	-1.2328	2.11724e-05	-1.65618	-1.27332
125730939	chr8:125730939:A:G	9.44064e-13	-4.92761e-10	-0.668283	0.000189702	-4.92761e-10	-0.736742
125730951	chr8:125730951:A:G	9.58914e-13	-4.92761e-10	-0.652675	0.000192524	-4.92761e-10	-0.72198
125731186	chr8:125731186:T:C	5.00608e-13	-4.92761e-10	-1.30265	0.000108089	-4.92761e-10	-1.29924
125731305	chr8:125731305:G:A	2.58314e-13	-1.9643	-5.85511e-10	5.54447e-05	-1.96681	-5.85511e-10
125731546	chr8:125731546:C:T	6.44962e-13	-4.92761e-10	-1.04929	0.000133802	-4.92761e-10	-1.08583
125731862	chr8:125731862:G:T	5.0063e-13	-4.92761e-10	-1.30261	0.000108508	-4.92761e-10	-1.29537
125732368	chr8:125732368:C:T	3.73498e-13	-1.59556	-5.85511e-10	6.48663e-05	-1.80987	-5.85511e-10
125732476	chr8:125732476:G:A	3.13351e-13	-1.77115	-5.85511e-10	6.21997e-05	-1.85185	-5.85511e-10
125732637	chr8:125732637:TGTCCTTCCACTGTG:T	6.40532e-13	-4.92761e-10	-1.05618	0.000133796	-4.92761e-10	-1.08588
125732842	chr8:125732842:T:C	1.47628e-12	-4.92761e-10	-0.221198	0.000346417	-4.92761e-10	-0.134556
125733615	chr8:125733615:A:G	5.37858e-13	-4.92761e-10	-1.23088	0.000116168	-4.92761e-10	-1.22716
125733967	chr8:125733967:G:A	1.59701e-13	-1.23329	-1.21188	2.7939e-05	-1.39035	-1.26183
125734288	chr8:125734288:G:A	2.82608e-12	-4.92761e-10	0.42817	0.000579854	-4.92761e-10	0.380578
125734518	chr8:125734518:A:G	7.60293e-13	-4.92761e-10	-0.884773	0.000154541	-4.92761e-10	-0.941737
125734552	chr8:125734552:G:A	8.19285e-13	-4.92761e-10	-0.810045	0.000165835	-4.92761e-10	-0.871203
125734558	chr8:125734558:G:A	6.73006e-14	-2.01008	-1.29922	1.44479e-05	-2.01256	-1.29909
125734881	chr8:125734881:G:A	8.66896e-13	-4.92761e-10	-0.753558	0.000174766	-4.92761e-10	-0.81875
125734920	chr8:125734920:C:T	2.45577e-13	-2.01487	-5.85511e-10	5.51229e-05	-1.97263	-5.85511e-10
125735037	chr8:125735037:T:G	5.05356e-13	-4.92761e-10	-1.29321	0.000108185	-4.92761e-10	-1.29835
125735040	chr8:125735040:T:G	5.27676e-13	-4.92761e-10	-1.25	0.000111943	-4.92761e-10	-1.26421
125735088	chr8:125735088:C:T	6.84257e-14	-2.01218	-1.28055	1.44161e-05	-2.01282	-1.30104
125735400	chr8:125735400:T:C	9.44398e-13	-4.92761e-10	-0.667929	0.000194641	-4.92761e-10	-0.711042
125735497	chr8:125735497:T:C	6.48001e-13	-4.92761e-10	-1.04459	0.000134407	-4.92761e-10	-1.08133
125735950	chr8:125735950:T:C	9.78787e-13	-4.92761e-10	-0.632163	0.000201649	-4.92761e-10	-0.675672
125736386	chr8:125736386:A:G	1.24726e-12	-4.92761e-10	-0.389775	0.000251307	-4.92761e-10	-0.455522
125736511	chr8:125736511:C:T	8.4731e-13	-4.92761e-10	-0.77641	0.000175925	-4.92761e-10	-0.812143
125736877	chr8:125736877:T:C	1.74438e-13	-1.44932	-0.907586	2.91256e-05	-1.65282	-0.957765
125737024	chr8:125737024:T:C	6.3917e-13	-4.92761e-10	-1.05831	0.000146893	-4.92761e-10	-0.992495
125737233	chr8:125737233:C:G	8.25134e-13	-4.92761e-10	-0.802932	0.000166762	-4.92761e-10	-0.865631
125737324	chr8:125737324:G:T	8.7955e-13	-4.92761e-10	-0.739067	0.000177058	-4.92761e-10	-0.805723
125737386	chr8:125737386:T:G	8.23516e-13	-4.92761e-10	-0.804894	0.000166456	-4.92761e-10	-0.867466
125737507	chr8:125737507:T:G	8.11073e-13	-4.92761e-10	-0.820119	0.000164105	-4.92761e-10	-0.881694
125737573	chr8:125737573:G:A	8.15895e-13	-4.92761e-10	-0.814191	0.000165016	-4.92761e-10	-0.876156
125737728	chr8:125737728:C:T	1.343e-12	-4.92761e-10	-0.315812	0.000261947	-4.92761e-10	-0.414056
125737749	chr8:125737749:A:G	1.15087e-13	-1.8688	-0.903989	1.97268e-05	-1.9705	-1.02972
125737830	chr8:125737830:A:C	8.79678e-13	-4.92761e-10	-0.738922	0.000177071	-4.92761e-10	-0.805646
125737874	chr8:125737874:A:G	8.79678e-13	-4.92761e-10	-0.738922	0.000177071	-4.92761e-10	-0.805646
125737908	chr8:125737908:A:C	8.14953e-13	-4.92761e-10	-0.815347	0.000164838	-4.92761e-10	-0.877236
125737939	chr8:125737939:G:A	8.23516e-13	-4.92761e-10	-0.804894	0.000166456	-4.92761e-10	-0.867466
125738002	chr8:125738002:T:C	7.03465e-14	-1.96704	-1.29801	1.4833e-05	-1.9827	-1.30264
125738201	chr8:125738201:C:A	8.21102e-13	-4.92761e-10	-0.807829	0.000166006	-4.92761e-10	-0.870175
125738533	chr8:125738533:C:T	8.29041e-13	-4.92761e-10	-0.798208	0.0001675	-4.92761e-10	-0.861213
125738543	chr8:125738543:A:G	8.17663e-13	-4.92761e-10	-0.812027	0.000165347	-4.92761e-10	-0.874153
125738574	chr8:125738574:G:A	8.17724e-13	-4.92761e-10	-0.811952	0.000165355	-4.92761e-10	-0.874107
125738738	chr8:125738738:A:T	8.72947e-13	-4.92761e-10	-0.746602	0.000175771	-4.92761e-10	-0.813016
125738992	chr8:125738992:A:G	8.61091e-13	-4.92761e-10	-0.760277	0.000173503	-4.92761e-10	-0.826002
125739218	chr8:125739218:C:T	2.06063e-13	-1.25277	-0.937523	3.57047e-05	-1.45204	-0.954879
125739244	chr8:125739244:A:G	9.44711e-14	-1.66809	-1.30209	1.70668e-05	-1.84277	-1.3023
125739287	chr8:125739287:C:G	5.6927e-13	-4.92761e-10	-1.17412	0.000122868	-4.92761e-10	-1.17109
125739368	chr8:125739368:T:A	1.37671e-12	-4.92761e-10	-0.291026	0.000277225	-4.92761e-10	-0.35737
125739391	chr8:125739391:A:G	1.36979e-12	-4.92761e-10	-0.296061	0.000269152	-4.92761e-10	-0.386922
125739510	chr8:125739510:G:A	7.01278e-13	-4.92761e-10	-0.965573	0.000143505	-4.92761e-10	-1.01583
125739565	chr8:125739565:T:A	5.82398e-13	-4.92761e-10	-1.15132	0.000121228	-4.92761e-10	-1.18452
125740102	chr8:125740102:T:C	1.5464e-13	-1.62739	-0.84999	2.56043e-05	-1.8381	-0.901336
125740482	chr8:125740482:GCTCT:G	8.40791e-13	-4.92761e-10	-0.784134	0.000169678	-4.92761e-10	-0.848296
125740617	chr8:125740617:T:A	5.20135e-13	-4.92761e-10	-1.26439	0.000112119	-4.92761e-10	-1.26264
125740906	chr8:125740906:T:G	1.70757e-13	-1.59307	-0.785161	2.78961e-05	-1.81413	-0.839585
125741300	chr8:125741300:C:T	9.69284e-13	-4.92761e-10	-0.64192	0.0002018	-4.92761e-10	-0.674921
125741500	chr8:125741500:C:T	7.86925e-13	-4.92761e-10	-0.850344	0.000159587	-4.92761e-10	-0.909608
125741912	chr8:125741912:C:T	7.4331e-13	-4.92761e-10	-0.907364	0.000151341	-4.92761e-10	-0.962665
125742085	chr8:125742085:C:T	2.69704e-12	-4.92761e-10	0.381432	0.000553974	-4.92761e-10	0.334919
125742192	chr8:125742192:C:T	1.35623e-13	-1.49931	-1.10928	2.53068e-05	-1.64629	-1.10483
125742201	chr8:125742201:C:T	7.16585e-13	-4.92761e-10	-0.94398	0.000154935	-4.92761e-10	-0.939195
125742311	chr8:125742311:G:C	1.19321e-13	-1.44801	-1.28865	2.20413e-05	-1.58731	-1.30197
125742370	chr8:125742370:G:T	5.57604e-13	-4.92761e-10	-1.19483	0.000119798	-4.92761e-10	-1.1964
125742448	chr8:125742448:T:C	7.44549e-13	-4.92761e-10	-0.905698	0.00015158	-4.92761e-10	-0.961086
125742505	chr8:125742505:C:T	5.2559e-13	-4.92761e-10	-1.25396	0.000114919	-4.92761e-10	-1.23797
125742591	chr8:125742591:T:C	7.44549e-13	-4.92761e-10	-0.905698	0.00015158	-4.92761e-10	-0.961086
125742609	chr8:125742609:G:A	5.2374e-13	-4.92761e-10	-1.25748	0.000112921	-4.92761e-10	-1.25551
125742708	chr8:125742708:TG:T	5.65432e-13	-4.92761e-10	-1.18089	0.000122967	-4.92761e-10	-1.17028
125742733	chr8:125742733:A:C	1.30524e-12	-4.92761e-10	-0.344333	0.000271889	-4.92761e-10	-0.376805
125742875	chr8:125742875:A:G	7.40399e-13	-4.92761e-10	-0.911288	0.000150959	-4.92761e-10	-0.965188
125742882	chr8:125742882:T:C	2.7287e-13	-1.90948	-5.85511e-10	5.55518e-05	-1.96488	-5.85511e-10
125742979	chr8:125742979:C:T	7.99834e-13	-4.92761e-10	-0.834073	0.000168618	-4.92761e-10	-0.854565
125742997	chr8:125742997:G:A	7.7357e-13	-4.92761e-10	-0.867461	0.000166404	-4.92761e-10	-0.867781
125743007	chr8:125743007:C:T	5.17297e-13	-4.92761e-10	-1.26986	0.000109835	-4.92761e-10	-1.28322
125743094	chr8:125743094:T:A	5.78268e-13	-4.92761e-10	-1.15844	0.000125117	-4.92761e-10	-1.15295
125743192	chr8:125743192:T:C	7.44549e-13	-4.92761e-10	-0.905698	0.00015158	-4.92761e-10	-0.961086
125743204	chr8:125743204:C:T	7.44549e-13	-4.92761e-10	-0.905698	0.00015158	-4.92761e-10	-0.961086
125743210	chr8:125743210:G:A	1.48688e-12	-4.92761e-10	-0.214043	0.000306663	-4.92761e-10	-0.256449
125743356	chr8:125743356:T:C	7.41925e-13	-4.92761e-10	-0.909229	0.000151084	-4.92761e-10	-0.964364
125743498	chr8:125743498:G:A	6.90913e-14	-1.98555	-1.2975	1.45871e-05	-1.99941	-1.30266
125743543	chr8:125743543:T:C	7.44549e-13	-4.92761e-10	-0.905698	0.00015158	-4.92761e-10	-0.961086
125743859	chr8:125743859:A:G	1.67772e-13	-1.97119	-0.42468	3.38234e-05	-1.99559	-0.465451
125743894	chr8:125743894:A:G	7.10794e-13	-4.92761e-10	-0.952094	0.000153636	-4.92761e-10	-0.947615
125743911	chr8:125743911:T:A	7.18094e-14	-1.9434	-1.30106	1.51701e-05	-1.96122	-1.30166
125743939	chr8:125743939:A:G	6.04342e-13	-4.92761e-10	-1.11434	0.000125712	-4.92761e-10	-1.14821
125744182	chr8:125744182:C:G	7.98716e-13	-4.92761e-10	-0.835472	0.000161186	-4.92761e-10	-0.89964
125744227	chr8:125744227:A:G	7.44549e-13	-4.92761e-10	-0.905698	0.00015158	-4.92761e-10	-0.961086
125744274	chr8:125744274:T:C	1.76436e-13	-1.63871	-0.706804	4.0981e-05	-1.46543	-0.80366
125744372	chr8:125744372:A:G	7.89823e-13	-4.92761e-10	-0.846668	0.000160134	-4.92761e-10	-0.90619
125744644	chr8:125744644:A:C	7.44549e-13	-4.92761e-10	-0.905698	0.00015158	-4.92761e-10	-0.961086
125744848	chr8:125744848:A:G	7.44549e-13	-4.92761e-10	-0.905698	0.00015158	-4.92761e-10	-0.961086
125744997	chr8:125744997:T:C	1.58611e-13	-2.00463	-0.447394	3.24263e-05	-2.014	-0.489229
125745095	chr8:125745095:G:A	7.44549e-13	-4.92761e-10	-0.905698	0.00015158	-4.92761e-10	-0.961086
125745276	chr8:125745276:G:A	1.30882e-12	-4.92761e-10	-0.341596	0.000328853	-4.92761e-10	-0.186587
125745339	chr8:125745339:C:T	7.59226e-13	-4.92761e-10	-0.886178	0.000154401	-4.92761e-10	-0.942646
125745486	chr8:125745486:G:T	8.99948e-13	-4.92761e-10	-0.71614	0.000188128	-4.92761e-10	-0.745076
125745634	chr8:125745634:G:C	7.44549e-13	-4.92761e-10	-0.905698	0.00015158	-4.92761e-10	-0.961086
125745650	chr8:125745650:A:G	7.40663e-13	-4.92761e-10	-0.910931	0.000150862	-4.92761e-10	-0.965834
125745766	chr8:125745766:A:G	1.49038e-12	-4.92761e-10	-0.211694	0.000307372	-4.92761e-10	-0.254142
125745888	chr8:125745888:T:C	6.96279e-13	-4.92761e-10	-0.972727	0.000142452	-4.92761e-10	-1.02319
125745902	chr8:125745902:A:G	7.44549e-13	-4.92761e-10	-0.905698	0.00015158	-4.92761e-10	-0.961086
125745906	chr8:125745906:G:C	5.7637e-13	-4.92761e-10	-1.16173	0.000120402	-4.92761e-10	-1.19136
125745976	chr8:125745976:A:T	1.78087e-13	-1.80928	-0.526923	2.78367e-05	-1.93649	-0.719358
125746071	chr8:125746071:T:G	7.10684e-13	-4.92761e-10	-0.95225	0.000153615	-4.92761e-10	-0.947747
125746101	chr8:125746101:T:C	7.40322e-13	-4.92761e-10	-0.911392	0.000150782	-4.92761e-10	-0.966366
125746347	chr8:125746347:C:G	7.37893e-13	-4.92761e-10	-0.914678	0.000150466	-4.92761e-10	-0.968463
125746508	chr8:125746508:C:T	1.35024e-12	-4.92761e-10	-0.310439	0.000268083	-4.92761e-10	-0.390902
125746532	chr8:125746532:C:T	6.03527e-13	-4.92761e-10	-1.11569	0.000137535	-4.92761e-10	-1.05832
125746596	chr8:125746596:T:C	7.12126e-13	-4.92761e-10	-0.950222	0.000145448	-4.92761e-10	-1.00238
125747042	chr8:125747042:G:A	6.66715e-13	-4.92761e-10	-1.01612	0.000136938	-4.92761e-10	-1.06267
125747143	chr8:125747143:T:C	1.0416e-13	-1.6901	-1.18245	1.71829e-05	-1.89527	-1.24302
125747184	chr8:125747184:C:T	8.53924e-13	-4.92761e-10	-0.768634	0.000195423	-4.92761e-10	-0.707031
125747201	chr8:125747201:C:T	6.62861e-13	-4.92761e-10	-1.02191	0.000136208	-4.92761e-10	-1.06801
125747241	chr8:125747241:C:G	5.07159e-13	-4.92761e-10	-1.28965	0.00010874	-4.92761e-10	-1.29324
125747278	chr8:125747278:C:T	5.18802e-13	-4.92761e-10	-1.26696	0.000109935	-4.92761e-10	-1.28231
125747344	chr8:125747344:C:G	6.00748e-13	-4.92761e-10	-1.1203	0.000121821	-4.92761e-10	-1.17964
125747501	chr8:125747501:C:T	1.0542e-13	-1.59271	-1.26782	1.8139e-05	-1.78799	-1.29614
125748111	chr8:125748111:G:C	5.01582e-13	-4.92761e-10	-1.30071	0.000107801	-4.92761e-10	-1.30191
125748131	chr8:125748131:A:T	6.80395e-13	-4.92761e-10	-0.995804	0.000139293	-4.92761e-10	-1.04562
125748193	chr8:125748193:AAAAG:A	1.37297e-12	-4.92761e-10	-0.293744	0.000346463	-4.92761e-10	-0.134423
125748261	chr8:125748261:G:C	5.04492e-13	-4.92761e-10	-1.29492	0.000109222	-4.92761e-10	-1.28882
125748896	chr8:125748896:T:C	1.21641e-13	-1.96394	-0.753458	2.95273e-05	-1.87613	-0.720749
125748968	chr8:125748968:A:C	1.55892e-13	-1.33386	-1.13545	2.25077e-05	-1.64244	-1.2259
125749012	chr8:125749012:G:A	9.01141e-13	-4.92761e-10	-0.714815	0.000197639	-4.92761e-10	-0.695754
125749228	chr8:125749228:C:T	2.82049e-13	-1.8764	-5.85511e-10	6.28086e-05	-1.84211	-5.85511e-10
125749243	chr8:125749243:T:C	9.09016e-13	-4.92761e-10	-0.706114	0.000233891	-4.92761e-10	-0.527343
125749326	chr8:125749326:T:C	5.17689e-13	-4.92761e-10	-1.2691	0.000115861	-4.92761e-10	-1.2298
125749417	chr8:125749417:C:T	5.78353e-12	2.44651	-1.30221	0.000581177	1.66923	-1.28638
125749485	chr8:125749485:G:A	5.02201e-13	-4.92761e-10	-1.29948	0.000108616	-4.92761e-10	-1.29438
125749579	chr8:125749579:G:A	5.87601e-13	-4.92761e-10	-1.14243	0.000123055	-4.92761e-10	-1.16957
125749825	chr8:125749825:T:C	6.68497e-13	-4.92761e-10	-1.01345	0.000138939	-4.92761e-10	-1.04817
125749878	chr8:125749878:A:G	6.09047e-13	-4.92761e-10	-1.10658	0.000137025	-4.92761e-10	-1.06203
125749946	chr8:125749946:C:T	6.94021e-13	-4.92761e-10	-0.975975	0.000143946	-4.92761e-10	-1.01276
125750019	chr8:125750019:A:G	7.18551e-13	-4.92761e-10	-0.941241	0.000148707	-4.92761e-10	-0.980219
125750031	chr8:125750031:C:G	5.02201e-13	-4.92761e-10	-1.29948	0.000108712	-4.92761e-10	-1.2935
125750147	chr8:125750147:G:A	6.67599e-13	-4.92761e-10	-1.01479	0.00013887	-4.92761e-10	-1.04866
125750166	chr8:125750166:T:C	5.28495e-13	-4.92761e-10	-1.24844	0.00011218	-4.92761e-10	-1.26209
125750451	chr8:125750451:C:T	5.05204e-13	-4.92761e-10	-1.29351	0.000108291	-4.92761e-10	-1.29738
125750503	chr8:125750503:A:G	7.00442e-13	-4.92761e-10	-0.966765	0.000145343	-4.92761e-10	-1.0031
125750604	chr8:125750604:T:C	5.10626e-13	-4.92761e-10	-1.28284	0.000111259	-4.92761e-10	-1.27034
125750723	chr8:125750723:G:A	2.93905e-12	1.73766	-1.2703	0.000409455	1.2738	-1.24117
125750828	chr8:125750828:G:A	5.05204e-13	-4.92761e-10	-1.29351	0.000108291	-4.92761e-10	-1.29738
125750867	chr8:125750867:C:T	5.09209e-13	-4.92761e-10	-1.28562	0.000110661	-4.92761e-10	-1.27573
125751313	chr8:125751313:T:C	4.79728e-12	2.18259	-1.22527	0.000721307	1.83565	-1.23678
125751518	chr8:125751518:T:C	8.28953e-13	-4.92761e-10	-0.798313	0.000173603	-4.92761e-10	-0.825425
125751550	chr8:125751550:T:C	6.13056e-13	-4.92761e-10	-1.10002	0.000127735	-4.92761e-10	-1.13224
125751686	chr8:125751686:T:C	7.69722e-13	-4.92761e-10	-0.872448	0.000161526	-4.92761e-10	-0.89753
125751702	chr8:125751702:C:T	5.03331e-13	-4.92761e-10	-1.29723	0.000108238	-4.92761e-10	-1.29787
125751784	chr8:125751784:C:T	5.01156e-13	-4.92761e-10	-1.30156	0.000107721	-4.92761e-10	-1.30265
125751924	chr8:125751924:A:G	6.48564e-13	-4.92761e-10	-1.04372	0.000141165	-4.92761e-10	-1.03227
125751933	chr8:125751933:A:G	1.85797e-13	-0.99996	-1.29386	3.20784e-05	-1.24563	-1.26839
125752227	chr8:125752227:A:T	5.67584e-13	-4.92761e-10	-1.17709	0.000123115	-4.92761e-10	-1.16908
125752445	chr8:125752445:G:A	5.44066e-13	-4.92761e-10	-1.21941	0.000116254	-4.92761e-10	-1.22642
125752519	chr8:125752519:C:G	6.98855e-13	-4.92761e-10	-0.969034	0.000153554	-4.92761e-10	-0.948148
125752707	chr8:125752707:A:C	1.76839e-12	-4.92761e-10	-0.0406536	0.000411625	-4.92761e-10	0.0379134
125752888	chr8:125752888:A:G	5.2797e-13	-4.92761e-10	-1.24944	0.000113195	-4.92761e-10	-1.25308
125752981	chr8:125752981:A:G	5.01677e-13	-4.92761e-10	-1.30052	0.000108159	-4.92761e-10	-1.2986
125753078	chr8:125753078:C:T	6.73535e-14	-2.01208	-1.29644	1.60084e-05	-1.95897	-1.25012
125753128	chr8:125753128:AC:A	5.27443e-13	-4.92761e-10	-1.25044	0.000114447	-4.92761e-10	-1.24208
125753191	chr8:125753191:G:A	7.70258e-14	-2.01496	-1.15938	1.54821e-05	-2.0082	-1.23431
125753258	chr8:125753258:TA:T	7.59401e-14	-2.00505	-1.18348	1.5139e-05	-2.01484	-1.25008
125753302	chr8:125753302:C:T	2.45554e-13	-2.01496	-5.85511e-10	5.28753e-05	-2.01426	-5.85511e-10
125753637	chr8:125753637:A:G	8.03203e-14	-2.01459	-1.11786	1.77772e-05	-1.98968	-1.11461
125753770	chr8:125753770:G:A	5.00929e-13	-4.92761e-10	-1.30201	0.000108074	-4.92761e-10	-1.29938
125753928	chr8:125753928:G:A	8.02147e-13	-4.92761e-10	-0.831186	0.000186275	-4.92761e-10	-0.754974
125754051	chr8:125754051:T:C	9.73833e-13	-4.92761e-10	-0.637238	0.000220267	-4.92761e-10	-0.587358
125754136	chr8:125754136:C:T	7.43577e-14	-1.96473	-1.24486	1.65901e-05	-1.93521	-1.23819
125754341	chr8:125754341:G:A	4.68821e-13	-1.95667	0.588412	0.0001297	-1.98413	0.867155
125754417	chr8:125754417:A:C	9.10306e-13	-4.92761e-10	-0.704696	0.000214751	-4.92761e-10	-0.61272
125754588	chr8:125754588:A:G	6.39278e-13	-4.92761e-10	-1.05814	0.000146658	-4.92761e-10	-0.994096
125754761	chr8:125754761:T:C	5.00618e-13	-4.92761e-10	-1.30263	0.000108001	-4.92761e-10	-1.30006
125754998	chr8:125754998:T:C	7.68803e-13	-4.92761e-10	-0.873643	0.000179272	-4.92761e-10	-0.793293
125755110	chr8:125755110:A:G	6.74732e-13	-4.92761e-10	-1.00416	0.000155648	-4.92761e-10	-0.934602
125755144	chr8:125755144:C:T	1.13868e-12	-4.92761e-10	-0.48085	0.000274987	-4.92761e-10	-0.365475
125755358	chr8:125755358:A:T	2.75095e-13	-2.00152	0.100161	7.15261e-05	-2.01495	0.302811
125755390	chr8:125755390:C:T	1.13868e-12	-4.92761e-10	-0.48085	0.000274987	-4.92761e-10	-0.365475
125755753	chr8:125755753:C:T	6.11021e-13	-4.92761e-10	-1.10335	0.00013222	-4.92761e-10	-1.09774
125755818	chr8:125755818:T:C	1.40693e-12	-4.92761e-10	-0.26931	0.000342953	-4.92761e-10	-0.144606
125755985	chr8:125755985:C:T	5.60261e-13	-4.92761e-10	-1.19007	0.000118683	-4.92761e-10	-1.20575
125756615	chr8:125756615:A:G	1.05004e-13	-1.96591	-0.898568	2.38288e-05	-1.93871	-0.872595
125756616	chr8:125756616:T:A	1.07791e-12	-4.92761e-10	-0.535693	0.000258753	-4.92761e-10	-0.426325
125756853	chr8:125756853:A:T	8.10532e-13	-4.92761e-10	-0.820786	0.000188147	-4.92761e-10	-0.744978
125756940	chr8:125756940:G:A	8.83099e-14	-1.92357	-1.11406	1.68708e-05	-1.98425	-1.17237
125757439	chr8:125757439:T:C	1.46842e-12	-4.92761e-10	-0.226534	0.000358584	-4.92761e-10	-0.100037
125757758	chr8:125757758:G:T	1.10306e-12	-4.92761e-10	-0.512637	0.000264921	-4.92761e-10	-0.402769
125758019	chr8:125758019:G:A	8.11264e-14	-1.91246	-1.21001	1.8352e-05	-1.87334	-1.19912
125758393	chr8:125758393:G:A	1.34407e-12	-4.92761e-10	-0.315017	0.000318902	-4.92761e-10	-0.217314
125758520	chr8:125758520:GA:G	6.35238e-13	-4.92761e-10	-1.06448	0.000137521	-4.92761e-10	-1.05842
125758863	chr8:125758863:G:T	3.93756e-13	-1.54275	-5.85511e-10	9.68795e-05	-1.40873	-5.85511e-10
125759059	chr8:125759059:C:T	2.28445e-13	-1.96351	-0.123667	4.28265e-05	-1.96623	-0.258815
125759127	chr8:125759127:C:T	5.98244e-13	-4.92761e-10	-1.12448	0.000132453	-4.92761e-10	-1.09597
125759139	chr8:125759139:C:T	8.38584e-14	-1.83933	-1.25001	1.91928e-05	-1.78371	-1.24396
125759143	chr8:125759143:T:C	1.38765e-12	-4.92761e-10	-0.283113	0.000338049	-4.92761e-10	-0.159007
125759450	chr8:125759450:A:G	1.38765e-12	-4.92761e-10	-0.283113	0.000338049	-4.92761e-10	-0.159007
125759496	chr8:125759496:C:T	1.81432e-12	-4.92761e-10	-0.0150098	0.00037911	-4.92761e-10	-0.044373
125759605	chr8:125759605:G:A	1.38765e-12	-4.92761e-10	-0.283113	0.000338049	-4.92761e-10	-0.159007
125759729	chr8:125759729:TTA:T	7.16923e-13	-4.92761e-10	-0.943509	0.000164848	-4.92761e-10	-0.877172
125759739	chr8:125759739:T:TG	8.95067e-14	-1.73909	-1.28507	1.73238e-05	-1.865	-1.26512
125759742	chr8:125759742:G:T	4.37415e-13	-1.94983	0.512233	9.66706e-05	-1.85705	0.446164
125759923	chr8:125759923:T:C	1.38765e-12	-4.92761e-10	-0.283113	0.000338049	-4.92761e-10	-0.159007
125760094	chr8:125760094:G:T	1.81512e-12	-4.92761e-10	-0.0145675	0.000379285	-4.92761e-10	-0.0439114
125760130	chr8:125760130:C:T	1.38765e-12	-4.92761e-10	-0.283113	0.000338049	-4.92761e-10	-0.159007
125760178	chr8:125760178:T:G	1.38765e-12	-4.92761e-10	-0.283113	0.000338049	-4.92761e-10	-0.159007
125760312	chr8:125760312:G:A	1.28567e-12	-4.92761e-10	-0.359445	0.000304665	-4.92761e-10	-0.262985
125760320	chr8:125760320:G:A	1.21377e-12	-4.92761e-10	-0.416994	0.000286652	-4.92761e-10	-0.32393
125760624	chr8:125760624:G:A	6.4698e-13	-4.92761e-10	-1.04616	0.000148675	-4.92761e-10	-0.980437
125760887	chr8:125760887:G:A	2.55722e-13	-1.97439	-5.85511e-10	5.79449e-05	-1.92271	-5.85511e-10
125760933	chr8:125760933:CTTG:C	6.04418e-13	-4.92761e-10	-1.11421	0.000134169	-4.92761e-10	-1.0831
125761764	chr8:125761764:G:A	1.24815e-13	-1.88746	-0.804183	2.62848e-05	-1.9611	-0.752107
125761786	chr8:125761786:T:C	6.03552e-13	-4.92761e-10	-1.11564	0.000133959	-4.92761e-10	-1.08467
125761926	chr8:125761926:T:C	1.28076e-13	-1.85401	-0.811837	2.66252e-05	-1.93954	-0.760805
125762070	chr8:125762070:A:G	1.56343e-13	-2.00587	-0.460556	3.80315e-05	-2.01492	-0.328861
125762135	chr8:125762135:C:T	6.91136e-14	-2.00011	-1.28261	1.46701e-05	-2.0143	-1.2821
125762187	chr8:125762187:G:A	9.49743e-14	-1.66549	-1.29939	1.77592e-05	-1.80264	-1.30265
125762282	chr8:125762282:T:C	1.32062e-13	-1.86201	-0.773195	2.76241e-05	-1.94329	-0.720217
125762334	chr8:125762334:G:A	6.01342e-13	-4.92761e-10	-1.11931	0.000133431	-4.92761e-10	-1.08861
125762557	chr8:125762557:A:G	1.8493e-13	-2.00709	-0.291413	4.60178e-05	-2.01496	-0.138211
125762728	chr8:125762728:G:C	5.01467e-13	-4.92761e-10	-1.30094	0.000107723	-4.92761e-10	-1.30263
125762837	chr8:125762837:A:G	4.01313e-13	-1.52374	-5.85511e-10	0.000115612	-1.23196	-5.85511e-10
125762855	chr8:125762855:T:C	1.41235e-13	-1.72815	-0.839907	2.8641e-05	-1.83212	-0.795245
125763123	chr8:125763123:A:G	1.27972e-13	-1.87445	-0.79222	2.69061e-05	-1.95104	-0.738805
125763146	chr8:125763146:T:C	5.41983e-13	-4.92761e-10	-1.22324	0.000118214	-4.92761e-10	-1.2097
125763514	chr8:125763514:T:C	1.09223e-13	-1.99287	-0.83222	2.56773e-05	-2.01162	-0.724977
125763665	chr8:125763665:G:T	1.42101e-13	-1.92616	-0.635776	3.06778e-05	-1.98458	-0.574074
125763744	chr8:125763744:A:G	9.99391e-14	-1.61376	-1.30016	1.86602e-05	-1.76554	-1.29027
125763885	chr8:125763885:A:T	1.19077e-12	-1.97065	1.53453	0.000156141	-2.00585	1.07441
125763989	chr8:125763989:A:G	1.03504e-12	-4.92761e-10	-0.576282	0.00024385	-4.92761e-10	-0.485646
125764069	chr8:125764069:C:A	1.33654e-13	-1.88535	-0.737872	2.83125e-05	-1.95682	-0.682072
125764669	chr8:125764669:A:C	5.01589e-13	-4.92761e-10	-1.3007	0.000108098	-4.92761e-10	-1.29916
125764755	chr8:125764755:A:G	1.02342e-12	-4.92761e-10	-0.587573	0.000240895	-4.92761e-10	-0.497837
125764984	chr8:125764984:A:G	1.34334e-13	-1.90302	-0.715123	2.86924e-05	-1.96811	-0.657454
125764991	chr8:125764991:GA:G	1.32755e-13	-1.90535	-0.724627	2.83356e-05	-1.96982	-0.668255
125765020	chr8:125765020:A:G	8.73776e-14	-1.83179	-1.21644	1.67434e-05	-1.93379	-1.23041
125765049	chr8:125765049:G:A	9.17859e-13	-4.92761e-10	-0.696433	0.000217575	-4.92761e-10	-0.599654
125765145	chr8:125765145:T:C	1.32457e-13	-1.91101	-0.721205	2.83436e-05	-1.97319	-0.664606
125765229	chr8:125765229:C:T	8.91336e-14	-1.81528	-1.21306	1.69826e-05	-1.92272	-1.22729
125765430	chr8:125765430:G:C	1.14176e-12	-4.92761e-10	-0.478148	0.000242752	-4.92761e-10	-0.490157
125766245	chr8:125766245:A:C	7.42488e-14	-1.95239	-1.25867	1.662e-05	-1.91899	-1.2526
125766347	chr8:125766347:G:A	7.92576e-13	-1.9551	1.11191	0.000107245	-1.99634	0.689256
125766566	chr8:125766566:C:T	6.35282e-13	-2.00692	0.942515	0.000116335	-1.9979	0.772181
125766658	chr8:125766658:C:T	1.69387e-12	-0.0837035	-5.85511e-10	0.000254707	-0.442085	-5.85511e-10
125766671	chr8:125766671:A:G	7.0556e-13	-1.95625	0.996767	9.74602e-05	-1.99747	0.594714
125766724	chr8:125766724:C:T	6.90662e-13	-2.01438	1.03355	0.000124345	-2.01483	0.855692
125766776	chr8:125766776:C:T	6.25517e-13	-2.01485	0.934947	0.000113245	-2.01388	0.761231
125766805	chr8:125766805:T:C	5.24687e-13	-4.92761e-10	-1.25567	0.000112977	-4.92761e-10	-1.25501
125767517	chr8:125767517:G:A	6.21689e-13	-2.01248	0.926447	0.000112982	-2.00783	0.752866
125767808	chr8:125767808:G:C	1.66741e-12	-4.92761e-10	-0.0994525	0.000436112	-4.92761e-10	0.095701
125767882	chr8:125767882:T:G	2.45629e-13	-2.01465	-5.85511e-10	5.29888e-05	-2.01212	-5.85511e-10
125767936	chr8:125767936:A:G	1.78163e-13	-2.00511	-0.330672	4.39831e-05	-2.01484	-0.183558
125768024	chr8:125768024:G:T	1.11212e-13	-1.68469	-1.12235	1.82663e-05	-1.87328	-1.20386
125768159	chr8:125768159:A:G	1.64922e-13	-2.00316	-0.40984	4.05696e-05	-2.01458	-0.264601
125768495	chr8:125768495:G:A	9.71786e-13	-4.92761e-10	-0.639342	0.000228006	-4.92761e-10	-0.552828
125768646	chr8:125768646:G:A	2.47904e-13	-2.00543	-5.85511e-10	5.40771e-05	-1.99179	-5.85511e-10
125768974	chr8:125768974:C:T	6.82463e-14	-2.01048	-1.28488	1.48992e-05	-2.0005	-1.28039
125769290	chr8:125769290:T:C	1.03412e-12	-1.90915	1.33198	0.000136387	-1.96718	0.900483
125769450	chr8:125769450:T:C	8.27867e-13	-4.92761e-10	-0.799625	0.000192547	-4.92761e-10	-0.721856
125769514	chr8:125769514:T:C	8.40488e-14	-1.991	-1.09608	1.84289e-05	-2.00961	-1.05867
125769523	chr8:125769523:A:G	2.49124e-13	-2.00053	-5.85511e-10	5.48719e-05	-1.9772	-5.85511e-10
125769563	chr8:125769563:C:T	1.51328e-12	-1.8733	1.67685	0.000274847	-1.94061	1.57462
125769731	chr8:125769731:C:T	2.04638e-13	-1.73742	-0.459814	4.75704e-05	-1.54516	-0.574823
125769804	chr8:125769804:G:A	9.45863e-14	-2.0133	-0.955664	2.28765e-05	-2.01102	-0.841072
125769904	chr8:125769904:C:G	1.40593e-13	-1.97573	-0.596879	3.32969e-05	-2.00493	-0.471801
125770056	chr8:125770056:C:T	1.96495e-12	-1.86815	1.9329	0.00035015	-1.94283	1.81899
125770098	chr8:125770098:G:A	1.94604e-12	-4.92761e-10	0.0550736	0.000516761	-4.92761e-10	0.265381
125770256	chr8:125770256:T:A	9.89284e-13	-0.621495	-5.85511e-10	0.000160113	-0.906321	-5.85511e-10
125770475	chr8:125770475:G:A	5.00953e-13	-4.92761e-10	-1.30197	0.000107788	-4.92761e-10	-1.30203
125770823	chr8:125770823:A:G	5.01268e-13	-4.92761e-10	-1.30134	0.000108096	-4.92761e-10	-1.29918
125770828	chr8:125770828:TA:T	1.642e-12	-1.85537	1.74056	0.000294048	-1.93379	1.63534
125770939	chr8:125770939:T:A	1.03776e-13	-1.58109	-1.29515	1.91956e-05	-1.72565	-1.30187
125771024	chr8:125771024:G:A	1.39301e-12	-4.92761e-10	-0.279257	0.000294859	-4.92761e-10	-0.295703
125771286	chr8:125771286:A:G	1.14104e-13	-1.90833	-0.873041	2.15204e-05	-1.93086	-0.982343
125771421	chr8:125771421:C:A	1.70552e-12	-1.872	1.79515	0.000304546	-1.94506	1.68168
125771579	chr8:125771579:G:A	6.29942e-13	-4.92761e-10	-1.07285	0.000144113	-4.92761e-10	-1.0116
125771583	chr8:125771583:T:C	1.13751e-13	-1.90424	-0.880224	2.14785e-05	-1.92671	-0.988443
125771736	chr8:125771736:T:G	6.74759e-14	-2.01221	-1.29449	1.4689e-05	-2.00375	-1.29135
125771859	chr8:125771859:C:A	7.15152e-14	-1.97548	-1.27309	1.55611e-05	-2.00558	-1.23184
125772187	chr8:125772187:C:T	8.41587e-14	-1.98787	-1.0979	1.83594e-05	-2.01092	-1.06114
125772411	chr8:125772411:A:G	1.07096e-13	-1.98928	-0.855469	2.51485e-05	-2.00994	-0.747465
125772446	chr8:125772446:A:G	3.2089e-12	-1.8862	2.44141	0.000573997	-1.95361	2.32403
125772744	chr8:125772744:T:C	1.65322e-13	-1.99864	-0.411938	4.04191e-05	-2.01351	-0.269389
125773174	chr8:125773174:T:C	6.75514e-14	-2.01216	-1.29342	1.47087e-05	-2.00366	-1.2901
125773549	chr8:125773549:A:G	9.34641e-13	-4.92761e-10	-0.678315	0.000207334	-4.92761e-10	-0.647869
125773584	chr8:125773584:CT:C	6.22494e-13	-1.92909	0.844349	8.60219e-05	-1.98116	0.453559
125773599	chr8:125773599:G:A	3.06765e-12	-4.92761e-10	0.510189	0.000600536	-4.92761e-10	0.415624
125773666	chr8:125773666:A:G	5.01463e-13	-4.92761e-10	-1.30095	0.000108062	-4.92761e-10	-1.2995
125773869	chr8:125773869:TA:T	1.68663e-12	-1.8813	1.79331	0.000302055	-1.95136	1.67977
125774049	chr8:125774049:T:C	7.78352e-13	-4.92761e-10	-0.861298	0.000170016	-4.92761e-10	-0.846309
125774268	chr8:125774268:G:A	1.65283e-12	-1.8824	1.77417	0.000298296	-1.95217	1.66805
125774828	chr8:125774828:G:A	1.66932e-12	-1.86746	1.76916	0.000299609	-1.94171	1.66199
125774970	chr8:125774970:C:T	5.06069e-13	-4.92761e-10	-1.29181	0.000109146	-4.92761e-10	-1.28951
125775242	chr8:125775242:C:T	3.298e-13	-1.71999	-5.85511e-10	7.32446e-05	-1.68839	-5.85511e-10
125775790	chr8:125775790:C:T	5.0395e-13	-4.92761e-10	-1.296	0.000108738	-4.92761e-10	-1.29326
125775791	chr8:125775791:G:A	3.09926e-12	-1.85199	2.37243	0.000552399	-1.93066	2.26273
125776368	chr8:125776368:C:A	5.2116e-13	-4.92761e-10	-1.26242	0.000112582	-4.92761e-10	-1.25852
125776910	chr8:125776910:C:T	7.00376e-13	-4.92761e-10	-0.966861	0.000147853	-4.92761e-10	-0.985982
125777068	chr8:125777068:A:G	1.20351e-12	-1.92197	1.49649	0.000208381	-1.97429	1.33146
125777444	chr8:125777444:T:C	1.39301e-12	-4.92761e-10	-0.279257	0.000294859	-4.92761e-10	-0.295703
125777656	chr8:125777656:C:T	2.27323e-12	-4.92761e-10	0.210478	0.000447783	-4.92761e-10	0.12211
125777871	chr8:125777871:T:C	7.38744e-13	-4.92761e-10	-0.913525	0.000162591	-4.92761e-10	-0.890962
125778044	chr8:125778044:G:A	2.01548e-13	-1.81461	-0.397838	4.5573e-05	-1.6456	-0.517283
125778191	chr8:125778191:C:T	7.30629e-13	-4.92761e-10	-0.924571	0.000169064	-4.92761e-10	-0.851922
125778345	chr8:125778345:C:T	7.00395e-13	-1.89757	0.930736	9.54195e-05	-1.95767	0.53375
125779106	chr8:125779106:C:T	2.54181e-13	-1.87725	-0.103183	5.47538e-05	-1.73665	-0.242704
125779110	chr8:125779110:A:G	2.52584e-12	-4.92761e-10	0.315852	0.000494582	-4.92761e-10	0.221514
125779159	chr8:125779159:G:A	5.44445e-13	-4.92761e-10	-1.21871	0.00012069	-4.92761e-10	-1.18897
125779717	chr8:125779717:C:A	1.01491e-13	-1.59678	-1.30173	1.92538e-05	-1.73019	-1.2943
125779922	chr8:125779922:A:G	7.01736e-13	-4.92761e-10	-0.964921	0.000156626	-4.92761e-10	-0.92834
125779943	chr8:125779943:T:C	5.18723e-13	-4.92761e-10	-1.26711	0.000112072	-4.92761e-10	-1.26306
125780192	chr8:125780192:G:A	1.04395e-13	-1.92391	-0.946392	2.18992e-05	-1.98261	-0.913138
125780194	chr8:125780194:A:AT	5.11795e-13	-4.92761e-10	-1.28055	0.000110407	-4.92761e-10	-1.27803
125780643	chr8:125780643:T:C	7.08834e-13	-4.92761e-10	-0.954856	0.000158477	-4.92761e-10	-0.916589
125780853	chr8:125780853:T:G	5.15226e-13	-4.92761e-10	-1.27387	0.000111252	-4.92761e-10	-1.2704
125781435	chr8:125781435:T:C	6.86033e-14	-1.99276	-1.29738	1.44767e-05	-2.00802	-1.30164
125781717	chr8:125781717:C:T	9.27083e-14	-1.68702	-1.302	1.77952e-05	-1.80186	-1.30141
125781771	chr8:125781771:A:G	2.88621e-12	-1.98551	2.43473	0.000648803	-1.98311	2.47604
125782727	chr8:125782727:T:C	6.94577e-14	-2.01484	-1.26291	1.58492e-05	-2.01493	-1.20414
125782828	chr8:125782828:A:G	5.30888e-13	-4.92761e-10	-1.24393	0.000113146	-4.92761e-10	-1.25352
125783029	chr8:125783029:T:C	1.19087e-12	-4.92761e-10	-0.436038	0.000281559	-4.92761e-10	-0.341857
125783300	chr8:125783300:T:C	7.30346e-14	-2.01019	-1.21735	1.53466e-05	-2.01444	-1.23686
125783337	chr8:125783337:A:G	3.25641e-13	-1.8254	0.0927176	6.14264e-05	-1.87118	0.0068172
125783470	chr8:125783470:G:A	7.6102e-13	-4.92761e-10	-0.883817	0.000169207	-4.92761e-10	-0.851078
125784005	chr8:125784005:A:G	7.32335e-14	-1.99812	-1.2267	1.53187e-05	-2.00786	-1.24526
125784157	chr8:125784157:T:C	2.67546e-12	-1.86965	2.24305	0.000348731	-1.93446	1.80656
125784873	chr8:125784873:A:G	5.45657e-13	-4.92761e-10	-1.21649	0.000118678	-4.92761e-10	-1.20578
125784878	chr8:125784878:A:C	5.45563e-13	-4.92761e-10	-1.21666	0.000118656	-4.92761e-10	-1.20597
125785437	chr8:125785437:C:T	5.61859e-13	-4.92761e-10	-1.18723	0.000121852	-4.92761e-10	-1.17939
125785566	chr8:125785566:C:T	5.00728e-13	-4.92761e-10	-1.30241	0.000108234	-4.92761e-10	-1.2979
125785710	chr8:125785710:C:T	5.66093e-13	-4.92761e-10	-1.17972	0.000119818	-4.92761e-10	-1.19623
125785792	chr8:125785792:A:C	9.26421e-13	-4.92761e-10	-0.687149	0.000207575	-4.92761e-10	-0.646708
125785797	chr8:125785797:C:A	1.77171e-13	-1.94551	-0.395856	3.80075e-05	-1.9791	-0.365319
125786050	chr8:125786050:A:T	7.54243e-14	-1.98304	-1.21231	1.56561e-05	-1.99862	-1.23273
125786121	chr8:125786121:A:C	2.65413e-13	-1.93719	-5.85511e-10	5.63271e-05	-1.95102	-5.85511e-10
125786416	chr8:125786416:A:G	1.33668e-12	-4.92761e-10	-0.320533	0.00031971	-4.92761e-10	-0.214784
125786418	chr8:125786418:C:T	1.31124e-12	-4.92761e-10	-0.339752	0.00025781	-4.92761e-10	-0.429978
125786428	chr8:125786428:C:A	1.33591e-12	-4.92761e-10	-0.32111	0.000262458	-4.92761e-10	-0.412108
125786482	chr8:125786482:G:A	9.59907e-13	-4.92761e-10	-0.651641	0.000215232	-4.92761e-10	-0.610483
125786767	chr8:125786767:T:C	1.22255e-13	-1.90582	-0.806551	2.72623e-05	-1.944	-0.732696
125787006	chr8:125787006:TCTC:T	9.85393e-13	-4.92761e-10	-0.625437	0.000222079	-4.92761e-10	-0.579167
125787131	chr8:125787131:AC:A	9.85393e-13	-4.92761e-10	-0.625437	0.000222079	-4.92761e-10	-0.579167
125788099	chr8:125788099:T:C	5.44969e-13	-4.92761e-10	-1.21775	0.000113953	-4.92761e-10	-1.24642
125788206	chr8:125788206:T:C	9.20511e-14	-1.93439	-1.06175	1.9957e-05	-1.96514	-1.02348
125789111	chr8:125789111:G:A	2.46392e-13	-2.01155	-5.85511e-10	5.28833e-05	-2.01411	-5.85511e-10
125789290	chr8:125789290:C:G	1.34835e-12	-4.92761e-10	-0.311837	0.000322577	-4.92761e-10	-0.205856
125789554	chr8:125789554:A:G	7.29156e-14	-1.98799	-1.24118	1.50529e-05	-1.99382	-1.27681
125789738	chr8:125789738:A:G	5.27332e-13	-4.92761e-10	-1.25065	0.000113275	-4.92761e-10	-1.25238
125789787	chr8:125789787:T:C	8.06737e-14	-1.98782	-1.14025	1.66448e-05	-2.00224	-1.16786
125789923	chr8:125789923:C:T	3.01642e-13	-1.80923	-5.85511e-10	9.04545e-05	-1.47735	-5.85511e-10
125789925	chr8:125789925:C:T	1.98277e-13	-1.93236	-0.296454	5.63847e-05	-1.97427	0.0242676
125790405	chr8:125790405:G:T	2.06983e-12	-4.92761e-10	0.116745	0.000469263	-4.92761e-10	0.168965
125790751	chr8:125790751:A:T	1.16692e-12	-4.92761e-10	-0.456358	0.000274204	-4.92761e-10	-0.368328
125791243	chr8:125791243:A:G	7.90953e-14	-1.97565	-1.17218	1.62936e-05	-1.9943	-1.19712
125791319	chr8:125791319:T:C	2.43251e-13	-1.93999	-0.0843927	7.08277e-05	-1.98133	0.25938
125791421	chr8:125791421:G:A	1.39533e-12	-4.92761e-10	-0.277589	0.000334465	-4.92761e-10	-0.169667
125791486	chr8:125791486:T:C	1.21248e-13	-1.95817	-0.762467	2.69684e-05	-1.98412	-0.703414
125791651	chr8:125791651:T:C	8.03947e-14	-1.96608	-1.16545	1.65114e-05	-1.98707	-1.19108
125792050	chr8:125792050:T:A	7.60046e-14	-1.99558	-1.1921	1.57918e-05	-2.00772	-1.21499
125792513	chr8:125792513:A:G	5.18813e-13	-4.92761e-10	-1.26693	0.000109781	-4.92761e-10	-1.28371
125792631	chr8:125792631:T:G	2.9772e-13	-1.82232	-5.85511e-10	6.01588e-05	-1.88521	-5.85511e-10
125792803	chr8:125792803:G:A	1.39545e-12	-0.277505	-5.85511e-10	0.00021841	-0.595826	-5.85511e-10
125793334	chr8:125793334:C:G	5.01778e-13	-4.92761e-10	-1.30032	0.000108411	-4.92761e-10	-1.29627
125793568	chr8:125793568:G:A	1.99826e-13	-1.8326	-0.388425	4.40247e-05	-1.93091	-0.266534
125793575	chr8:125793575:C:T	2.84916e-13	-1.5028	-0.36348	5.56479e-05	-1.42781	-0.535349
125793664	chr8:125793664:G:A	1.06865e-11	-4.92761e-10	1.75826	0.00221855	-4.92761e-10	1.72241
125794087	chr8:125794087:T:C	1.07449e-12	-4.92761e-10	-0.538872	0.000234856	-4.92761e-10	-0.523228
125794291	chr8:125794291:A:G	1.96498e-13	-1.83146	-0.406362	4.38394e-05	-1.93417	-0.267498
125794591	chr8:125794591:G:C	1.7519e-13	-1.78392	-0.568682	3.74002e-05	-1.89945	-0.461079
125795266	chr8:125795266:C:A	2.12964e-13	-1.90482	-0.252536	6.00745e-05	-1.95779	0.0711719
125795273	chr8:125795273:T:A	1.36447e-13	-1.85169	-0.750857	2.75442e-05	-1.93211	-0.734294
125795381	chr8:125795381:G:A	9.30726e-13	-1.81571	1.1332	0.000129138	-1.89596	0.77464
125795435	chr8:125795435:TAACTC:T	8.39018e-13	-4.92761e-10	-0.786245	0.000166127	-4.92761e-10	-0.869449
125795531	chr8:125795531:T:G	5.04843e-13	-4.92761e-10	-1.29423	0.000108391	-4.92761e-10	-1.29645
125796336	chr8:125796336:G:T	7.50168e-13	-4.92761e-10	-0.89818	0.00017101	-4.92761e-10	-0.840476
125796566	chr8:125796566:C:G	2.55252e-13	-1.92778	-0.0484512	7.41077e-05	-1.97334	0.296662
125796724	chr8:125796724:C:T	1.82917e-12	-4.92761e-10	-0.00685957	0.00041631	-4.92761e-10	0.0492313
125796854	chr8:125796854:C:T	1.09182e-12	-4.92761e-10	-0.52288	0.000217109	-4.92761e-10	-0.601801
125796946	chr8:125796946:G:A	7.51886e-13	-4.92761e-10	-0.895892	0.000163757	-4.92761e-10	-0.883818
125797429	chr8:125797429:G:A	7.89719e-14	-1.8618	-1.28759	1.58187e-05	-1.93214	-1.28887
125799298	chr8:125799298:G:A	7.62065e-13	-4.92761e-10	-0.882445	0.000159951	-4.92761e-10	-0.907334
125799315	chr8:125799315:C:T	9.48957e-13	-4.92761e-10	-0.663114	0.000188315	-4.92761e-10	-0.744082
125799349	chr8:125799349:C:G	1.00438e-12	-4.92761e-10	-0.606351	0.000196591	-4.92761e-10	-0.701073
125800394	chr8:125800394:T:C	7.49118e-14	-1.94246	-1.2597	1.54516e-05	-1.97036	-1.27413
125801282	chr8:125801282:A:G	5.01525e-13	-4.92761e-10	-1.30082	0.000108394	-4.92761e-10	-1.29642
125801342	chr8:125801342:T:A	1.83221e-12	-4.92761e-10	-0.00519958	0.000416989	-4.92761e-10	0.05086
125801430	chr8:125801430:C:T	5.77552e-13	-4.92761e-10	-1.15968	0.000120964	-4.92761e-10	-1.18671
125801562	chr8:125801562:G:A	5.22147e-13	-4.92761e-10	-1.26053	0.00011551	-4.92761e-10	-1.23284
125801838	chr8:125801838:C:T	6.74963e-14	-2.00711	-1.29929	1.43819e-05	-2.0141	-1.30213
125801993	chr8:125801993:T:G	7.39827e-14	-1.99084	-1.22381	1.54094e-05	-2.00612	-1.2411
125802333	chr8:125802333:A:G	8.24843e-14	-1.95986	-1.14601	1.64994e-05	-1.97181	-1.20707
125802744	chr8:125802744:G:A	7.31653e-14	-1.98492	-1.24084	1.51838e-05	-2.00173	-1.26023
125803206	chr8:125803206:C:T	2.48239e-13	-2.00408	-5.85511e-10	5.31314e-05	-2.00943	-5.85511e-10
125803482	chr8:125803482:A:G	2.21818e-13	-1.91918	-0.197435	6.22705e-05	-1.9666	0.115887
125803609	chr8:125803609:G:GC	7.49087e-14	-1.98159	-1.22062	1.54808e-05	-1.99915	-1.24345
125803677	chr8:125803677:C:A	8.75498e-13	-0.743685	-5.85511e-10	0.000163654	-0.884442	-5.85511e-10
125803843	chr8:125803843:A:C	5.5471e-13	-4.92761e-10	-1.20003	0.000122292	-4.92761e-10	-1.17579
125804047	chr8:125804047:G:T	7.32562e-14	-1.99305	-1.23147	1.52895e-05	-2.00717	-1.24786
125804429	chr8:125804429:A:G	5.28037e-13	-4.92761e-10	-1.24931	0.000111089	-4.92761e-10	-1.27187
125804786	chr8:125804786:T:C	2.68644e-13	-1.92509	-5.85511e-10	5.51439e-05	-1.97225	-5.85511e-10
125804808	chr8:125804808:A:G	1.12761e-13	-1.95605	-0.837159	2.71486e-05	-1.91376	-0.767117
125804960	chr8:125804960:T:C	7.56027e-14	-1.99633	-1.19665	1.57337e-05	-2.00932	-1.21707
125805063	chr8:125805063:A:C	5.02028e-13	-4.92761e-10	-1.29982	0.000108713	-4.92761e-10	-1.29349
125805115	chr8:125805115:G:A	1.01364e-12	-4.92761e-10	-0.597175	0.000238199	-4.92761e-10	-0.509091
125805334	chr8:125805334:G:T	8.44725e-13	-4.92761e-10	-0.779466	0.00018444	-4.92761e-10	-0.764877
125806091	chr8:125806091:G:A	3.33779e-13	-1.708	-5.85511e-10	8.3604e-05	-1.55611	-5.85511e-10
125806475	chr8:125806475:G:A	2.44757e-13	-1.71039	-0.30782	5.20594e-05	-1.84996	-0.179848
125806574	chr8:125806574:T:C	1.06246e-13	-1.93853	-0.914187	2.55686e-05	-1.89099	-0.849848
125806720	chr8:125806720:A:G	8.2105e-14	-1.98662	-1.12386	1.68485e-05	-2.00317	-1.15477
125807373	chr8:125807373:G:A	1.56089e-12	-4.92761e-10	-0.165466	0.000370006	-4.92761e-10	-0.0686794
125807636	chr8:125807636:T:G	1.06386e-12	-4.92761e-10	-0.548814	0.000250735	-4.92761e-10	-0.457803
125807668	chr8:125807668:T:C	7.38486e-14	-1.96737	-1.24909	1.52759e-05	-1.98903	-1.26689
125807813	chr8:125807813:C:T	1.39378e-12	-4.92761e-10	-0.278699	0.000312639	-4.92761e-10	-0.23715
125807950	chr8:125807950:T:C	5.00609e-13	-4.92761e-10	-1.30265	0.000107865	-4.92761e-10	-1.30132
125808047	chr8:125808047:A:G	1.31827e-13	-2.00135	-0.635636	2.58468e-05	-2.00059	-0.729426
125808103	chr8:125808103:A:G	7.32296e-14	-1.96585	-1.25903	1.51649e-05	-1.9883	-1.27492
125808981	chr8:125808981:G:A	5.76339e-13	-4.92761e-10	-1.16178	0.000126097	-4.92761e-10	-1.14515
125809023	chr8:125809023:A:G	1.34091e-12	-4.92761e-10	-0.317376	0.000307122	-4.92761e-10	-0.254955
125809146	chr8:125809146:A:G	1.33901e-12	-4.92761e-10	-0.318791	0.00030668	-4.92761e-10	-0.256395
125809230	chr8:125809230:C:G	5.46266e-12	-1.74057	2.82779	0.000806881	-1.84349	2.55447
125809242	chr8:125809242:T:C	6.96376e-14	-1.98264	-1.29253	1.46314e-05	-1.99954	-1.29949
125809404	chr8:125809404:T:C	2.76644e-12	-1.75448	2.16132	0.000358115	-1.8496	1.74825
125809428	chr8:125809428:C:T	1.03681e-12	-4.92761e-10	-0.574571	0.000243973	-4.92761e-10	-0.485142
125809687	chr8:125809687:C:T	1.13376e-13	-1.86849	-0.919278	2.71888e-05	-1.92546	-0.753935
125809716	chr8:125809716:G:C	1.25755e-12	-4.92761e-10	-0.381558	0.000277604	-4.92761e-10	-0.356004
125809927	chr8:125809927:A:G	5.00609e-13	-4.92761e-10	-1.30265	0.000107865	-4.92761e-10	-1.30132
125810428	chr8:125810428:A:G	7.50336e-14	-1.9873	-1.21324	1.55881e-05	-2.00409	-1.2316
125810873	chr8:125810873:A:G	4.07406e-13	-1.96545	0.45678	7.42407e-05	-1.97752	0.302635
125811160	chr8:125811160:C:T	1.62086e-12	-4.92761e-10	-0.127763	0.000377579	-4.92761e-10	-0.0484197
125811179	chr8:125811179:A:T	1.46754e-12	-4.92761e-10	-0.227133	0.000329529	-4.92761e-10	-0.184534
125811262	chr8:125811262:A:T	9.58195e-13	-4.92761e-10	-0.653425	0.00020449	-4.92761e-10	-0.661678
125811285	chr8:125811285:A:C	1.01096e-12	-4.92761e-10	-0.599818	0.000215698	-4.92761e-10	-0.608322
125811693	chr8:125811693:T:C	7.41746e-14	-1.98962	-1.22244	1.54283e-05	-2.00561	-1.24038
125811695	chr8:125811695:A:G	1.79404e-12	-4.92761e-10	-0.0262533	0.000354812	-4.92761e-10	-0.110611
125811967	chr8:125811967:G:A	8.99546e-13	-4.92761e-10	-0.716587	0.000191951	-4.92761e-10	-0.72496
125812002	chr8:125812002:A:G	9.46712e-13	-4.92761e-10	-0.665482	0.000201959	-4.92761e-10	-0.674133
125812320	chr8:125812320:A:C	1.12919e-12	-4.92761e-10	-0.489223	0.000267208	-4.92761e-10	-0.39417
125812523	chr8:125812523:T:C	5.47692e-13	-4.92761e-10	-1.21276	0.000119167	-4.92761e-10	-1.20167
125812535	chr8:125812535:A:G	9.9165e-13	-4.92761e-10	-0.619107	0.000207119	-4.92761e-10	-0.648907
125812623	chr8:125812623:G:A	1.0817e-12	-4.92761e-10	-0.532185	0.000225482	-4.92761e-10	-0.563959
125812630	chr8:125812630:T:G	1.26306e-13	-1.95483	-0.724939	2.43862e-05	-1.97152	-0.81666
125812632	chr8:125812632:A:G	7.32629e-14	-1.98752	-1.2369	1.52559e-05	-2.00427	-1.25296
125812872	chr8:125812872:C:T	5.09163e-13	-4.92761e-10	-1.28571	0.000108916	-4.92761e-10	-1.29162
125812891	chr8:125812891:T:A	2.86197e-13	-1.8618	-5.85511e-10	5.69946e-05	-1.93924	-5.85511e-10
125813046	chr8:125813046:A:T	1.04193e-12	-4.92761e-10	-0.569649	0.000245869	-4.92761e-10	-0.477401
125813360	chr8:125813360:G:A	1.0755e-12	-4.92761e-10	-0.537932	0.000224215	-4.92761e-10	-0.569593
125813447	chr8:125813447:T:C	1.13589e-12	-4.92761e-10	-0.483306	0.000236553	-4.92761e-10	-0.516028
125813475	chr8:125813475:T:C	7.99004e-14	-1.9893	-1.1484	1.65081e-05	-2.00502	-1.17332
125813528	chr8:125813528:T:C	8.16886e-14	-1.99041	-1.12515	1.685e-05	-2.00584	-1.15201
125813578	chr8:125813578:A:G	1.01887e-12	-4.92761e-10	-0.59203	0.000212584	-4.92761e-10	-0.62286
125813860	chr8:125813860:A:G	1.04016e-12	-4.92761e-10	-0.571345	0.000216947	-4.92761e-10	-0.602544
125814233	chr8:125814233:G:A	7.96625e-13	-4.92761e-10	-0.838094	0.000184118	-4.92761e-10	-0.766624
125814748	chr8:125814748:T:C	8.17582e-14	-1.98106	-1.13365	1.68192e-05	-1.99981	-1.15986
125814750	chr8:125814750:T:C	5.58938e-13	-4.92761e-10	-1.19244	0.000117375	-4.92761e-10	-1.21683
125815271	chr8:125815271:T:C	1.01526e-12	-4.92761e-10	-0.595577	0.000211871	-4.92761e-10	-0.626223
125815434	chr8:125815434:A:T	9.79773e-13	-4.92761e-10	-0.631156	0.000214076	-4.92761e-10	-0.615866
125815637	chr8:125815637:G:A	5.81589e-13	-4.92761e-10	-1.15271	0.000120107	-4.92761e-10	-1.19381
125815783	chr8:125815783:C:T	8.4795e-13	-4.92761e-10	-0.775656	0.000181005	-4.92761e-10	-0.783672
125816173	chr8:125816173:G:A	1.10368e-13	-1.88888	-0.92578	2.66703e-05	-1.94162	-0.757023
125816291	chr8:125816291:G:A	1.1028e-12	-4.92761e-10	-0.512873	0.000242674	-4.92761e-10	-0.490478
125816323	chr8:125816323:C:T	6.83508e-13	-4.92761e-10	-0.991239	0.000142973	-4.92761e-10	-1.01954
125816332	chr8:125816332:T:TC	9.39686e-13	-4.92761e-10	-0.672932	0.000205312	-4.92761e-10	-0.657667
125816951	chr8:125816951:C:T	8.53061e-13	-4.92761e-10	-0.769647	0.000178494	-4.92761e-10	-0.797647
125816969	chr8:125816969:AT:A	8.76891e-13	-4.92761e-10	-0.742094	0.000187208	-4.92761e-10	-0.749979
125817047	chr8:125817047:G:T	1.31805e-12	-4.92761e-10	-0.334569	0.000297249	-4.92761e-10	-0.287627
125817192	chr8:125817192:G:C	1.80297e-12	-4.92761e-10	-0.0212845	0.000405014	-4.92761e-10	0.0217239
125817296	chr8:125817296:A:G	1.13536e-12	-4.92761e-10	-0.483773	0.000253426	-4.92761e-10	-0.447129
125817375	chr8:125817375:A:G	5.36546e-13	-4.92761e-10	-1.23332	0.000119183	-4.92761e-10	-1.20154
125817493	chr8:125817493:T:C	5.01274e-13	-4.92761e-10	-1.30132	0.000107741	-4.92761e-10	-1.30247
125817977	chr8:125817977:G:C	1.05777e-12	-4.92761e-10	-0.554556	0.000220578	-4.92761e-10	-0.585946
125817981	chr8:125817981:C:T	1.18048e-12	-4.92761e-10	-0.4448	0.000280049	-4.92761e-10	-0.347233
125818315	chr8:125818315:A:C	7.05995e-14	-2.01491	-1.24654	1.50013e-05	-2.01012	-1.26395
125818392	chr8:125818392:T:C	1.00597e-12	-4.92761e-10	-0.604765	0.000210004	-4.92761e-10	-0.635073
125818437	chr8:125818437:T:C	1.07041e-13	-1.84348	-1.00179	2.54963e-05	-1.90403	-0.839641
125818444	chr8:125818444:G:A	1.00104e-12	-4.92761e-10	-0.609683	0.000218885	-4.92761e-10	-0.593651
125819328	chr8:125819328:C:T	7.86868e-13	-4.92761e-10	-0.850416	0.000164933	-4.92761e-10	-0.876662
125819604	chr8:125819604:T:A	6.79094e-14	-2.00275	-1.29755	1.44123e-05	-2.01269	-1.30142
125819688	chr8:125819688:C:T	1.44518e-12	-4.92761e-10	-0.242488	0.000326134	-4.92761e-10	-0.194891
125819802	chr8:125819802:A:G	5.09224e-13	-4.92761e-10	-1.28559	0.000108926	-4.92761e-10	-1.29153
125820043	chr8:125820043:C:G	3.2309e-13	-1.74055	-5.85511e-10	6.00536e-05	-1.88696	-5.85511e-10
125820199	chr8:125820199:T:C	5.30235e-13	-4.92761e-10	-1.24516	0.000112223	-4.92761e-10	-1.26171
125820406	chr8:125820406:G:A	6.44184e-13	-4.92761e-10	-1.05049	0.000141377	-4.92761e-10	-1.03077
125820457	chr8:125820457:T:A	5.04022e-13	-4.92761e-10	-1.29586	0.00010945	-4.92761e-10	-1.28673
125821141	chr8:125821141:C:T	5.30786e-13	-4.92761e-10	-1.24412	0.000112322	-4.92761e-10	-1.26083
125821449	chr8:125821449:T:C	5.13352e-13	-4.92761e-10	-1.27752	0.000112156	-4.92761e-10	-1.26231
125821664	chr8:125821664:GA:G	9.36451e-13	-4.92761e-10	-0.67638	0.000216771	-4.92761e-10	-0.603357
125821921	chr8:125821921:A:G	4.43125e-12	-1.7689	2.64686	0.000577919	-1.86525	2.24248
125822755	chr8:125822755:C:T	5.12167e-13	-4.92761e-10	-1.27983	0.000112623	-4.92761e-10	-1.25815
125822917	chr8:125822917:C:T	3.08891e-12	-1.73833	2.25542	0.000396082	-1.83626	1.83569
125823118	chr8:125823118:G:C	1.58598e-12	-4.92761e-10	-0.14952	0.000304611	-4.92761e-10	-0.263164
125823213	chr8:125823213:A:G	1.96615e-12	-4.92761e-10	0.0653565	0.00039533	-4.92761e-10	-0.00247837
125823335	chr8:125823335:A:T	1.11277e-13	-1.88235	-0.924107	2.6704e-05	-1.93359	-0.763792
125823452	chr8:125823452:C:T	5.63305e-13	-4.92761e-10	-1.18466	0.000122984	-4.92761e-10	-1.17015
125823818	chr8:125823818:C:T	1.89205e-12	-4.92761e-10	0.0269401	0.000380926	-4.92761e-10	-0.0395929
125823868	chr8:125823868:C:T	2.65588e-13	-1.93653	-5.85511e-10	5.4192e-05	-1.98967	-5.85511e-10
125824023	chr8:125824023:C:T	7.06905e-13	-4.92761e-10	-0.957581	0.000148496	-4.92761e-10	-0.981642
125824249	chr8:125824249:C:G	1.46754e-12	-4.92761e-10	-0.227133	0.000329529	-4.92761e-10	-0.184534
125824288	chr8:125824288:A:T	1.92889e-12	-4.92761e-10	0.0462234	0.000388051	-4.92761e-10	-0.0210629
125824410	chr8:125824410:A:G	8.60489e-14	-2.01386	-1.0497	2.04797e-05	-2.01276	-0.950008
125824732	chr8:125824732:G:A	5.63305e-13	-4.92761e-10	-1.18466	0.000122984	-4.92761e-10	-1.17015
125824885	chr8:125824885:G:A	8.71105e-14	-2.00237	-1.04893	2.07646e-05	-1.99955	-0.949404
125824928	chr8:125824928:C:T	8.81217e-14	-2.01496	-1.0248	2.21647e-05	-2.0145	-0.869194
125824953	chr8:125824953:C:T	8.04352e-13	-4.92761e-10	-0.82844	0.000181023	-4.92761e-10	-0.783574
125825079	chr8:125825079:G:A	1.62086e-12	-4.92761e-10	-0.127763	0.000377579	-4.92761e-10	-0.0484197
125825255	chr8:125825255:C:T	9.29584e-13	-4.92761e-10	-0.68374	0.000203047	-4.92761e-10	-0.668762
125825280	chr8:125825280:G:A	5.63305e-13	-4.92761e-10	-1.18466	0.000122984	-4.92761e-10	-1.17015
125825562	chr8:125825562:C:T	2.64043e-12	-4.92761e-10	0.360221	0.000526156	-4.92761e-10	0.283399
125825802	chr8:125825802:G:A	1.98649e-12	-4.92761e-10	0.0756454	0.000399396	-4.92761e-10	0.00775373
125825811	chr8:125825811:C:A	2.59384e-12	-4.92761e-10	0.342419	0.000599402	-4.92761e-10	0.413733
125825816	chr8:125825816:T:C	2.49657e-12	-4.92761e-10	0.304194	0.000498172	-4.92761e-10	0.228747
125826623	chr8:125826623:G:A	1.37791e-13	-2.00838	-0.584361	3.50555e-05	-2.00969	-0.415574
125826635	chr8:125826635:T:C	9.33216e-13	-4.92761e-10	-0.679841	0.000203841	-4.92761e-10	-0.664861
125826771	chr8:125826771:G:C	6.84095e-14	-2.00708	-1.28588	1.47518e-05	-2.01495	-1.27588
125827114	chr8:125827114:A:G	5.38355e-13	-4.92761e-10	-1.22996	0.000118033	-4.92761e-10	-1.21123
125827403	chr8:125827403:C:T	1.73267e-12	-4.92761e-10	-0.0610604	0.000329103	-4.92761e-10	-0.185829
125827816	chr8:125827816:A:G	1.55757e-12	-4.92761e-10	-0.167598	0.000311928	-4.92761e-10	-0.239426
125827879	chr8:125827879:T:C	9.3206e-13	-4.92761e-10	-0.68108	0.000203593	-4.92761e-10	-0.666078
125828396	chr8:125828396:C:A	1.38025e-12	-4.92761e-10	-0.288459	0.000267063	-4.92761e-10	-0.394713
125828628	chr8:125828628:A:G	5.17876e-13	-4.92761e-10	-1.26874	0.000109864	-4.92761e-10	-1.28296
125828643	chr8:125828643:C:T	5.20559e-13	-4.92761e-10	-1.26357	0.000110305	-4.92761e-10	-1.27895
125828959	chr8:125828959:T:G	1.48872e-12	-4.92761e-10	-0.212804	0.000325661	-4.92761e-10	-0.196343
125829024	chr8:125829024:A:G	7.74922e-13	-4.92761e-10	-0.865715	0.000174129	-4.92761e-10	-0.822404
125829060	chr8:125829060:A:G	2.64029e-12	-1.75059	2.11075	0.00034276	-1.84668	1.70151
125829273	chr8:125829273:C:T	1.05284e-12	-4.92761e-10	-0.559229	0.000206471	-4.92761e-10	-0.65204
125829474	chr8:125829474:T:TA	1.28502e-12	-4.92761e-10	-0.359946	0.000250463	-4.92761e-10	-0.458887
125829569	chr8:125829569:T:C	5.08639e-13	-4.92761e-10	-1.28674	0.000108826	-4.92761e-10	-1.29245
125829671	chr8:125829671:G:A	1.38244e-12	-4.92761e-10	-0.28687	0.000270884	-4.92761e-10	-0.380507
125829802	chr8:125829802:A:G	1.23794e-12	-4.92761e-10	-0.397274	0.000241748	-4.92761e-10	-0.494303
125829841	chr8:125829841:T:C	1.34324e-12	-4.92761e-10	-0.315639	0.000261264	-4.92761e-10	-0.416669
125830076	chr8:125830076:T:A	1.46754e-12	-4.92761e-10	-0.227133	0.000329529	-4.92761e-10	-0.184534
125830186	chr8:125830186:T:C	7.26374e-14	-1.99361	-1.23938	1.51601e-05	-2.00888	-1.25464
125830352	chr8:125830352:T:C	1.21874e-12	-4.92761e-10	-0.412902	0.000238262	-4.92761e-10	-0.508827
125830402	chr8:125830402:C:T	5.5274e-12	-4.92761e-10	1.099	0.00112761	-4.92761e-10	1.04565
125830673	chr8:125830673:A:C	8.61805e-14	-1.76208	-1.29995	1.64139e-05	-1.8827	-1.30137
125830718	chr8:125830718:A:G	1.24772e-12	-4.92761e-10	-0.389406	0.000243511	-4.92761e-10	-0.487037
125830787	chr8:125830787:T:A	1.11256e-13	-2.01491	-0.791734	2.77364e-05	-2.01494	-0.644518
125831060	chr8:125831060:G:C	5.77096e-13	-4.92761e-10	-1.16047	0.000122053	-4.92761e-10	-1.17774
125831170	chr8:125831170:G:A	9.12425e-14	-2.01181	-0.993147	2.19539e-05	-2.01004	-0.883214
125831404	chr8:125831404:T:A	8.71463e-14	-1.75946	-1.29143	1.67101e-05	-1.87969	-1.2865
125831474	chr8:125831474:G:T	9.44221e-14	-1.77665	-1.19405	1.79104e-05	-1.88583	-1.21099
125831555	chr8:125831555:C:T	5.77096e-13	-4.92761e-10	-1.16047	0.000122053	-4.92761e-10	-1.17774
125831639	chr8:125831639:T:C	9.41322e-14	-1.76952	-1.20426	1.78339e-05	-1.88075	-1.22034
125831824	chr8:125831824:T:C	5.28745e-13	-4.92761e-10	-1.24797	0.000115297	-4.92761e-10	-1.23469
125831943	chr8:125831943:G:T	8.21334e-13	-4.92761e-10	-0.807547	0.000181763	-4.92761e-10	-0.779496
125831997	chr8:125831997:T:C	5.77096e-13	-4.92761e-10	-1.16047	0.000122053	-4.92761e-10	-1.17774
125832494	chr8:125832494:T:C	1.40744e-12	-4.92761e-10	-0.268951	0.000275432	-4.92761e-10	-0.363858
125832573	chr8:125832573:C:T	1.36465e-12	-4.92761e-10	-0.299825	0.000267514	-4.92761e-10	-0.393028
125832722	chr8:125832722:T:G	1.40601e-12	-4.92761e-10	-0.269963	0.000275305	-4.92761e-10	-0.364321
125832756	chr8:125832756:C:A	8.17977e-13	-4.92761e-10	-0.811643	0.000178341	-4.92761e-10	-0.798502
125832839	chr8:125832839:G:A	8.22918e-13	-4.92761e-10	-0.805621	0.000182059	-4.92761e-10	-0.77787
125832859	chr8:125832859:T:TC	7.10358e-13	-4.92761e-10	-0.952708	0.00015918	-4.92761e-10	-0.912166
125833126	chr8:125833126:G:T	8.40803e-14	-1.78517	-1.30154	1.61922e-05	-1.89517	-1.3025
125833166	chr8:125833166:C:T	5.77096e-13	-4.92761e-10	-1.16047	0.000122053	-4.92761e-10	-1.17774
125833220	chr8:125833220:G:T	9.39719e-13	-4.92761e-10	-0.672896	0.000186584	-4.92761e-10	-0.753317
125833954	chr8:125833954:T:C	1.06364e-12	-4.92761e-10	-0.549024	0.000232016	-4.92761e-10	-0.535393
125833961	chr8:125833961:A:T	1.37811e-13	-1.58549	-1.0071	2.88453e-05	-1.75107	-0.869182
125833967	chr8:125833967:G:A	9.39719e-13	-4.92761e-10	-0.672896	0.000186584	-4.92761e-10	-0.753317
125834088	chr8:125834088:A:G	1.06665e-12	-4.92761e-10	-0.546199	0.00023268	-4.92761e-10	-0.532534
125834121	chr8:125834121:G:A	9.47598e-13	-4.92761e-10	-0.664547	0.000188045	-4.92761e-10	-0.745517
125834499	chr8:125834499:G:A	1.13073e-12	-4.92761e-10	-0.487856	0.000246707	-4.92761e-10	-0.473997
125834544	chr8:125834544:C:A	9.42097e-13	-4.92761e-10	-0.670369	0.000187028	-4.92761e-10	-0.750941
125834575	chr8:125834575:A:G	2.18115e-12	-4.92761e-10	0.169129	0.00042345	-4.92761e-10	0.0662363
125834613	chr8:125834613:G:A	5.53015e-13	-4.92761e-10	-1.20309	0.000116417	-4.92761e-10	-1.22502
125834637	chr8:125834637:C:A	9.28167e-13	-4.92761e-10	-0.685266	0.000184389	-4.92761e-10	-0.765151
125834746	chr8:125834746:A:G	5.28371e-13	-4.92761e-10	-1.24868	0.000115206	-4.92761e-10	-1.23548
125834783	chr8:125834783:T:A	2.14713e-12	-4.92761e-10	0.153412	0.000417051	-4.92761e-10	0.0510086
125834799	chr8:125834799:T:G	2.17713e-12	-4.92761e-10	0.167286	0.000422698	-4.92761e-10	0.0644586
125834808	chr8:125834808:A:C	2.17713e-12	-4.92761e-10	0.167286	0.000422698	-4.92761e-10	0.0644586
125834831	chr8:125834831:A:G	9.50564e-13	-4.92761e-10	-0.661422	0.000188598	-4.92761e-10	-0.742582
125834923	chr8:125834923:GCACT:G	2.11538e-12	-1.74244	1.88096	0.000297986	-1.83833	1.55318
125834946	chr8:125834946:A:T	2.26479e-12	-4.92761e-10	0.20676	0.000444684	-4.92761e-10	0.115164
125835102	chr8:125835102:T:A	8.62653e-13	-4.92761e-10	-0.758465	0.000199045	-4.92761e-10	-0.68867
125835163	chr8:125835163:T:C	6.77373e-13	-4.92761e-10	-1.00026	0.00014478	-4.92761e-10	-1.00698
125835170	chr8:125835170:A:G	6.7852e-14	-2.0138	-1.28735	1.47619e-05	-2.01237	-1.27778
125835628	chr8:125835628:T:C	7.03266e-13	-4.92761e-10	-0.962741	0.000157694	-4.92761e-10	-0.921545
125835799	chr8:125835799:A:G	2.16317e-12	-4.92761e-10	0.160854	0.00042007	-4.92761e-10	0.0582215
125835805	chr8:125835805:T:G	9.61874e-13	-4.92761e-10	-0.649594	0.000190692	-4.92761e-10	-0.731539
125835843	chr8:125835843:T:C	5.31695e-12	-4.92761e-10	1.06018	0.00103715	-4.92761e-10	0.962038
125836079	chr8:125836079:C:A	8.01353e-13	-4.92761e-10	-0.832176	0.000174668	-4.92761e-10	-0.81931
125836115	chr8:125836115:C:A	6.25146e-13	-4.92761e-10	-1.08049	0.00014095	-4.92761e-10	-1.03379
125836233	chr8:125836233:C:T	5.03646e-13	-4.92761e-10	-1.2966	0.000108294	-4.92761e-10	-1.29735
125836441	chr8:125836441:G:A	2.14164e-12	-4.92761e-10	0.15085	0.000416033	-4.92761e-10	0.0485663
125836471	chr8:125836471:C:A	5.30875e-13	-4.92761e-10	-1.24395	0.000115452	-4.92761e-10	-1.23335
125836687	chr8:125836687:C:T	1.06252e-12	-4.92761e-10	-0.550076	0.000231768	-4.92761e-10	-0.536462
125836925	chr8:125836925:T:A	2.2536e-12	-4.92761e-10	0.201805	0.000442538	-4.92761e-10	0.110328
125837009	chr8:125837009:G:A	9.39719e-13	-4.92761e-10	-0.672896	0.000186584	-4.92761e-10	-0.753317
125837186	chr8:125837186:G:T	1.06252e-12	-4.92761e-10	-0.550076	0.000231768	-4.92761e-10	-0.536462
125837201	chr8:125837201:T:G	8.90567e-14	-1.72925	-1.29995	1.6876e-05	-1.85461	-1.30169
125837245	chr8:125837245:G:A	8.42175e-13	-4.92761e-10	-0.78249	0.000187249	-4.92761e-10	-0.749761
125837314	chr8:125837314:T:A	5.29663e-13	-4.92761e-10	-1.24624	0.000114626	-4.92761e-10	-1.24053
125837466	chr8:125837466:T:A	5.84586e-13	-4.92761e-10	-1.14757	0.000123539	-4.92761e-10	-1.16565
125837629	chr8:125837629:A:G	6.97542e-14	-1.97539	-1.29811	1.48425e-05	-1.98209	-1.30261
125837649	chr8:125837649:TG:T	1.93718e-12	-1.71924	1.76976	0.000273282	-1.82004	1.44834
125837717	chr8:125837717:T:C	5.59547e-13	-4.92761e-10	-1.19135	0.000116628	-4.92761e-10	-1.22321
125837747	chr8:125837747:C:T	5.77096e-13	-4.92761e-10	-1.16047	0.000122053	-4.92761e-10	-1.17774
125837859	chr8:125837859:C:A	9.4093e-13	-4.92761e-10	-0.671608	0.000186819	-4.92761e-10	-0.752057
125837959	chr8:125837959:A:G	5.77096e-13	-4.92761e-10	-1.16047	0.000122053	-4.92761e-10	-1.17774
125838349	chr8:125838349:A:G	9.39719e-13	-4.92761e-10	-0.672896	0.000186584	-4.92761e-10	-0.753317
125838477	chr8:125838477:T:A	8.54503e-14	-1.76892	-1.30163	1.63596e-05	-1.88485	-1.30253
125838582	chr8:125838582:C:A	5.09163e-13	-4.92761e-10	-1.28571	0.000108916	-4.92761e-10	-1.29162
125838639	chr8:125838639:G:A	2.12801e-12	-1.73649	1.88096	0.000299002	-1.83493	1.55318
125839224	chr8:125839224:G:A	7.89639e-14	-1.84738	-1.3021	1.60737e-05	-1.90375	-1.30126
125839468	chr8:125839468:TGAGTCTCTGCTTTTCTCTG:T	2.12223e-12	-4.92761e-10	0.141747	0.000417472	-4.92761e-10	0.052018
125839557	chr8:125839557:C:A	8.22918e-13	-4.92761e-10	-0.805621	0.000182059	-4.92761e-10	-0.77787
125839582	chr8:125839582:C:T	8.22918e-13	-4.92761e-10	-0.805621	0.000182059	-4.92761e-10	-0.77787
125839591	chr8:125839591:C:A	9.39719e-13	-4.92761e-10	-0.672896	0.000186584	-4.92761e-10	-0.753317
125839713	chr8:125839713:C:A	5.02615e-13	-4.92761e-10	-1.29865	0.000108697	-4.92761e-10	-1.29363
125839844	chr8:125839844:C:G	5.77096e-13	-4.92761e-10	-1.16047	0.000122053	-4.92761e-10	-1.17774
125839959	chr8:125839959:T:A	2.12223e-12	-4.92761e-10	0.141747	0.000417472	-4.92761e-10	0.052018
125840038	chr8:125840038:T:G	9.13915e-13	-4.92761e-10	-0.70074	0.000200534	-4.92761e-10	-0.681216
125840222	chr8:125840222:C:T	8.17977e-13	-4.92761e-10	-0.811643	0.000178341	-4.92761e-10	-0.798502
125840223	chr8:125840223:G:A	9.39719e-13	-4.92761e-10	-0.672896	0.000186584	-4.92761e-10	-0.753317
125840538	chr8:125840538:T:C	2.42706e-12	-1.71565	1.99161	0.000337325	-1.81967	1.65852
125840700	chr8:125840700:G:A	8.63968e-13	-4.92761e-10	-0.756941	0.000189487	-4.92761e-10	-0.737878
125840772	chr8:125840772:C:T	2.26329e-12	-4.92761e-10	0.206098	0.000444383	-4.92761e-10	0.114489
125840908	chr8:125840908:C:G	7.83939e-13	-4.92761e-10	-0.854146	0.000170875	-4.92761e-10	-0.841269
125841020	chr8:125841020:G:A	8.6758e-14	-1.76263	-1.29273	1.65179e-05	-1.88127	-1.29649
125841066	chr8:125841066:A:C	7.84337e-13	-4.92761e-10	-0.853638	0.000170963	-4.92761e-10	-0.840754
125841076	chr8:125841076:G:A	1.69006e-12	-4.92761e-10	-0.0859596	0.000331869	-4.92761e-10	-0.177459
125841160	chr8:125841160:A:G	2.78794e-12	-1.70079	2.11537	0.000358513	-1.80546	1.70522
125841319	chr8:125841319:C:G	2.75526e-12	-1.69126	2.09405	0.000378996	-1.79953	1.75486
125841463	chr8:125841463:C:T	9.6683e-13	-4.92761e-10	-0.644455	0.000191566	-4.92761e-10	-0.726967
125841705	chr8:125841705:G:A	2.08159e-12	-4.92761e-10	0.122409	0.000404908	-4.92761e-10	0.0214604
125841772	chr8:125841772:T:C	5.75967e-13	-4.92761e-10	-1.16243	0.000121828	-4.92761e-10	-1.17959
125842092	chr8:125842092:A:G	8.69894e-13	-0.750105	-5.85511e-10	0.000141404	-1.03058	-5.85511e-10
125842151	chr8:125842151:A:G	8.65585e-14	-1.75873	-1.29893	1.65045e-05	-1.8775	-1.30107
125842156	chr8:125842156:A:G	8.67941e-14	-1.75586	-1.29908	1.65414e-05	-1.87516	-1.30117
125842168	chr8:125842168:A:C	1.24077e-12	-4.92761e-10	-0.394992	0.000247777	-4.92761e-10	-0.469668
125842554	chr8:125842554:C:A	2.24904e-12	-4.92761e-10	0.19978	0.000441581	-4.92761e-10	0.108162
125842796	chr8:125842796:G:A	6.05016e-13	-4.92761e-10	-1.11322	0.000127538	-4.92761e-10	-1.13378
125842854	chr8:125842854:ACT:A	2.24667e-12	-4.92761e-10	0.198727	0.00044111	-4.92761e-10	0.107096
125843154	chr8:125843154:C:G	2.64547e-13	-1.69212	-0.248334	4.39184e-05	-1.83383	-0.366037
125843511	chr8:125843511:C:A	2.24904e-12	-4.92761e-10	0.19978	0.000441581	-4.92761e-10	0.108162
125843592	chr8:125843592:C:T	7.60602e-13	-4.92761e-10	-0.884366	0.000168255	-4.92761e-10	-0.856719
125843702	chr8:125843702:C:T	7.85678e-13	-4.92761e-10	-0.85193	0.000174004	-4.92761e-10	-0.823121
125844039	chr8:125844039:G:A	6.39618e-13	-4.92761e-10	-1.05761	0.000138603	-4.92761e-10	-1.05058
125844093	chr8:125844093:C:T	1.96805e-13	-1.68947	-0.546791	3.3675e-05	-1.80445	-0.660991
125844813	chr8:125844813:C:T	7.60101e-13	-4.92761e-10	-0.885026	0.000168141	-4.92761e-10	-0.857397
125844952	chr8:125844952:G:A	7.60602e-13	-4.92761e-10	-0.884366	0.000168255	-4.92761e-10	-0.856719
125845034	chr8:125845034:T:C	5.11462e-13	-4.92761e-10	-1.2812	0.000111557	-4.92761e-10	-1.26766
125845220	chr8:125845220:A:G	6.77472e-14	-2.01415	-1.28854	1.4747e-05	-2.01186	-1.2793
125845291	chr8:125845291:A:G	7.61685e-13	-4.92761e-10	-0.882944	0.000168504	-4.92761e-10	-0.855241
125845314	chr8:125845314:C:T	7.60415e-13	-4.92761e-10	-0.884613	0.000168212	-4.92761e-10	-0.856976
125845361	chr8:125845361:G:A	7.60602e-13	-4.92761e-10	-0.884366	0.000168255	-4.92761e-10	-0.856719
125845729	chr8:125845729:A:G	3.27769e-13	-1.66444	-0.0617296	5.41417e-05	-1.78707	-0.203526
125845747	chr8:125845747:A:G	3.05309e-13	-1.68776	-0.109396	5.08026e-05	-1.80567	-0.248581
125845794	chr8:125845794:C:T	2.11468e-13	-1.66243	-0.501969	3.5838e-05	-1.78309	-0.6201
125845800	chr8:125845800:A:G	7.60731e-13	-4.92761e-10	-0.884197	0.000168288	-4.92761e-10	-0.85652
125845853	chr8:125845853:C:T	2.00229e-13	-1.67612	-0.542897	3.40668e-05	-1.79612	-0.657755
125845938	chr8:125845938:T:C	3.00541e-13	-1.81289	-5.85511e-10	7.17736e-05	-1.70868	-5.85511e-10
125845950	chr8:125845950:A:G	8.44729e-13	-4.92761e-10	-0.779462	0.000189005	-4.92761e-10	-0.740427
125846010	chr8:125846010:T:C	2.24904e-12	-4.92761e-10	0.19978	0.000441581	-4.92761e-10	0.108162
125846098	chr8:125846098:C:G	5.63366e-13	-4.92761e-10	-1.18455	0.000119356	-4.92761e-10	-1.20009
125846139	chr8:125846139:T:C	4.64076e-13	-1.69374	0.31531	7.66959e-05	-1.81184	0.169485
125846142	chr8:125846142:A:G	4.45634e-13	-1.69984	0.280862	7.38666e-05	-1.81657	0.136635
125846274	chr8:125846274:A:G	6.62141e-13	-4.92761e-10	-1.023	0.00014564	-4.92761e-10	-1.00106
125846372	chr8:125846372:C:T	7.54598e-13	-4.92761e-10	-0.892292	0.000166785	-4.92761e-10	-0.865493
125846436	chr8:125846436:C:T	4.2081e-13	-1.76523	0.288933	7.06924e-05	-1.86785	0.143994
125846688	chr8:125846688:C:T	7.60602e-13	-4.92761e-10	-0.884366	0.000168255	-4.92761e-10	-0.856719
125846729	chr8:125846729:T:C	1.10428e-12	-4.92761e-10	-0.511524	0.000248477	-4.92761e-10	-0.46685
125846771	chr8:125846771:G:A	7.4735e-13	-4.92761e-10	-0.901944	0.000162837	-4.92761e-10	-0.889452
125846857	chr8:125846857:C:T	3.45929e-13	-1.6615	-0.010747	5.69431e-05	-1.78451	-0.155635
125846860	chr8:125846860:A:G	4.51453e-13	-1.71063	0.304629	7.49161e-05	-1.82475	0.158916
125847037	chr8:125847037:T:C	7.626e-13	-4.92761e-10	-0.881743	0.000168703	-4.92761e-10	-0.854057
125847051	chr8:125847051:T:A	7.60602e-13	-4.92761e-10	-0.884366	0.000168255	-4.92761e-10	-0.856719
125847076	chr8:125847076:A:G	7.60602e-13	-4.92761e-10	-0.884366	0.000168255	-4.92761e-10	-0.856719
125847108	chr8:125847108:T:A	4.45171e-13	-1.72707	0.307053	7.41391e-05	-1.83786	0.161599
125847140	chr8:125847140:G:A	5.69956e-13	-4.92761e-10	-1.17292	0.000125613	-4.92761e-10	-1.149
125847153	chr8:125847153:A:G	3.2439e-13	-1.69517	-0.0413644	5.38364e-05	-1.8116	-0.184652
125847173	chr8:125847173:T:C	5.69522e-13	-4.92761e-10	-1.17368	0.000120519	-4.92761e-10	-1.19039
125847218	chr8:125847218:A:T	2.7198e-12	-1.74998	2.13982	0.000352863	-1.84427	1.72815
125847276	chr8:125847276:A:T	3.36241e-13	-1.70065	-5.85511e-10	6.87162e-05	-1.75221	-5.85511e-10
125847297	chr8:125847297:G:C	6.77773e-14	-2.0142	-1.28805	1.47579e-05	-2.01175	-1.27866
125847352	chr8:125847352:T:C	4.38811e-13	-1.73549	0.301078	7.32182e-05	-1.84452	0.15576
125847610	chr8:125847610:A:G	5.75974e-13	-4.92761e-10	-1.16241	0.000121828	-4.92761e-10	-1.17959
125847679	chr8:125847679:A:G	2.11454e-12	-4.92761e-10	0.138115	0.00041598	-4.92761e-10	0.0484378
125847714	chr8:125847714:T:A	7.52807e-13	-4.92761e-10	-0.894668	0.000166524	-4.92761e-10	-0.867057
125847715	chr8:125847715:T:A	7.69193e-13	-4.92761e-10	-0.873135	0.000170275	-4.92761e-10	-0.844787
125847717	chr8:125847717:A:T	1.51789e-12	-4.92761e-10	-0.193403	0.000343015	-4.92761e-10	-0.144424
125847877	chr8:125847877:A:G	7.6101e-13	-4.92761e-10	-0.88383	0.000168342	-4.92761e-10	-0.8562
125847967	chr8:125847967:T:C	8.61238e-14	-1.79002	-1.27267	1.6479e-05	-1.9003	-1.27981
125848101	chr8:125848101:A:G	3.20897e-13	-1.67335	-0.0740101	5.31176e-05	-1.79428	-0.215408
125848156	chr8:125848156:T:G	3.42575e-13	-1.67707	-0.004917	5.65368e-05	-1.79715	-0.150161
125848256	chr8:125848256:A:G	6.79355e-13	-4.92761e-10	-0.997333	0.000149578	-4.92761e-10	-0.97438
125848377	chr8:125848377:T:C	4.43743e-13	-1.72938	0.306149	7.39195e-05	-1.83982	0.1606
125848436	chr8:125848436:C:T	7.60602e-13	-4.92761e-10	-0.884366	0.000168255	-4.92761e-10	-0.856719
125848552	chr8:125848552:A:G	7.60602e-13	-4.92761e-10	-0.884366	0.000168255	-4.92761e-10	-0.856719
125848570	chr8:125848570:C:T	2.53945e-12	-1.75173	2.07295	0.000330862	-1.84593	1.66543
125848576	chr8:125848576:C:T	7.4735e-13	-4.92761e-10	-0.901944	0.000162837	-4.92761e-10	-0.889452
125848710	chr8:125848710:A:G	9.85705e-13	-4.92761e-10	-0.62512	0.000221281	-4.92761e-10	-0.582765
125849016	chr8:125849016:A:C	6.84129e-14	-1.99998	-1.29294	1.44617e-05	-2.01193	-1.29876
125849155	chr8:125849155:C:T	8.90849e-13	-0.726302	-5.85511e-10	0.000143883	-1.0132	-5.85511e-10
125849189	chr8:125849189:TG:T	7.92316e-13	-4.92761e-10	-0.843516	0.000174339	-4.92761e-10	-0.821198
125849494	chr8:125849494:C:T	2.08207e-12	-4.92761e-10	0.122642	0.000409765	-4.92761e-10	0.033386
125849715	chr8:125849715:G:T	5.76573e-13	-4.92761e-10	-1.16137	0.000121951	-4.92761e-10	-1.17858
125849877	chr8:125849877:C:T	4.53943e-13	-1.7294	0.328897	7.55576e-05	-1.8396	0.182299
125850230	chr8:125850230:A:C	8.06367e-14	-2.01361	-1.11492	1.89733e-05	-2.01242	-1.02675
125850798	chr8:125850798:A:T	7.52588e-13	-4.92761e-10	-0.89496	0.000166422	-4.92761e-10	-0.867671
125851081	chr8:125851081:A:G	7.60602e-13	-4.92761e-10	-0.884366	0.000168255	-4.92761e-10	-0.856719
125851226	chr8:125851226:C:T	3.32247e-13	-1.67236	-0.0402347	5.49249e-05	-1.79317	-0.183066
125851269	chr8:125851269:G:A	9.66223e-13	-4.92761e-10	-0.645083	0.000215025	-4.92761e-10	-0.611444
125851406	chr8:125851406:C:T	4.64577e-13	-1.68424	0.306891	7.67251e-05	-1.80444	0.162474
125851961	chr8:125851961:T:A	5.00771e-13	-4.92761e-10	-1.30233	0.00010798	-4.92761e-10	-1.30025
125851995	chr8:125851995:G:A	1.18811e-12	-1.81351	1.37515	0.000250194	-1.90177	1.44181
125852557	chr8:125852557:C:A	5.00781e-13	-4.92761e-10	-1.30231	0.000107986	-4.92761e-10	-1.3002
125852748	chr8:125852748:G:A	5.0134e-13	-4.92761e-10	-1.30119	0.000108238	-4.92761e-10	-1.29787
125852996	chr8:125852996:T:G	9.573e-13	-4.92761e-10	-0.65436	0.000212995	-4.92761e-10	-0.620932
125853352	chr8:125853352:C:T	1.37629e-12	-4.92761e-10	-0.291329	0.000310916	-4.92761e-10	-0.242677
125853629	chr8:125853629:G:T	6.82961e-13	-1.79614	0.804106	0.000148408	-1.88761	0.905374
125853866	chr8:125853866:T:C	1.41959e-12	-1.87637	1.61602	0.000200353	-1.93983	1.25771
125853888	chr8:125853888:G:C	6.1418e-13	-4.92761e-10	-1.09819	0.000129274	-4.92761e-10	-1.12026
125853913	chr8:125853913:C:G	5.83616e-13	-1.86025	0.711021	0.000129514	-1.93681	0.818399
125853929	chr8:125853929:G:A	5.0839e-13	-1.83861	0.551379	0.000111798	-1.9215	0.655999
125853934	chr8:125853934:G:A	6.30456e-13	-4.92761e-10	-1.07203	0.000138993	-4.92761e-10	-1.04777
125854047	chr8:125854047:G:A	3.72203e-12	-4.92761e-10	0.703548	0.000743033	-4.92761e-10	0.628541
125854172	chr8:125854172:G:T	5.0682e-13	-4.92761e-10	-1.29032	0.00010975	-4.92761e-10	-1.284
125854493	chr8:125854493:C:T	5.23397e-13	-4.92761e-10	-1.25814	0.000112249	-4.92761e-10	-1.26148
125854671	chr8:125854671:G:T	6.40539e-13	-4.92761e-10	-1.05617	0.000141925	-4.92761e-10	-1.0269
125854729	chr8:125854729:T:C	5.07392e-13	-4.92761e-10	-1.28919	0.000109714	-4.92761e-10	-1.28433
125854834	chr8:125854834:T:C	7.33541e-13	-4.92761e-10	-0.920593	0.000154315	-4.92761e-10	-0.943201
125854940	chr8:125854940:C:A	1.09426e-13	-1.82849	-0.99474	2.4342e-05	-1.77712	-1.01288
125855123	chr8:125855123:G:A	7.52931e-14	-2.01164	-1.18545	1.61414e-05	-2.01496	-1.18585
125855219	chr8:125855219:A:G	6.81647e-14	-2.00445	-1.2921	1.46513e-05	-2.01487	-1.2828
125855230	chr8:125855230:C:T	5.36077e-13	-4.92761e-10	-1.2342	0.000114024	-4.92761e-10	-1.24579
125855261	chr8:125855261:G:A	7.94125e-14	-2.01482	-1.129	1.59381e-05	-2.00751	-1.20598
125855310	chr8:125855310:T:C	2.64324e-13	-1.9413	-5.85511e-10	5.5047e-05	-1.97401	-5.85511e-10
125855331	chr8:125855331:T:A	2.84655e-13	-1.8672	-5.85511e-10	5.99799e-05	-1.88819	-5.85511e-10
125855409	chr8:125855409:A:G	6.77322e-14	-2.01491	-1.288	1.45581e-05	-2.00391	-1.30014
125855635	chr8:125855635:T:G	6.30456e-13	-1.54922	0.477186	0.000211612	-1.40122	0.773771
125855986	chr8:125855986:A:G	4.83142e-13	-1.98221	0.644041	0.000102734	-1.98205	0.631997
125856321	chr8:125856321:G:T	3.25125e-13	-1.41057	-0.323693	6.91989e-05	-1.41707	-0.328149
125856496	chr8:125856496:C:T	6.92108e-13	-4.92761e-10	-0.978735	0.000144995	-4.92761e-10	-1.0055
125856501	chr8:125856501:A:G	3.09323e-13	-2.01334	0.229244	7.3277e-05	-2.00573	0.317777
125856518	chr8:125856518:T:C	5.00789e-13	-4.92761e-10	-1.30229	0.000107909	-4.92761e-10	-1.30092
125856521	chr8:125856521:A:G	3.6457e-13	-2.00299	0.383227	8.48285e-05	-2.0138	0.472237
125856596	chr8:125856596:T:C	1.60499e-13	-2.00844	-0.431747	3.82416e-05	-2.01476	-0.323518
125857674	chr8:125857674:G:A	5.60239e-13	-4.92761e-10	-1.19011	0.000121872	-4.92761e-10	-1.17923
125857726	chr8:125857726:C:A	3.59231e-13	-1.63451	-5.85511e-10	7.33917e-05	-1.68639	-5.85511e-10
125858654	chr8:125858654:A:G	1.29625e-12	-4.92761e-10	-0.351245	0.000270995	-4.92761e-10	-0.380098
125859156	chr8:125859156:G:A	5.19709e-13	-4.92761e-10	-1.26521	0.000111385	-4.92761e-10	-1.26921
125860616	chr8:125860616:C:T	3.16008e-13	-1.76271	-5.85511e-10	6.21449e-05	-1.85273	-5.85511e-10
125861414	chr8:125861414:G:A	1.23774e-12	-4.92761e-10	-0.397437	0.000258169	-4.92761e-10	-0.428586
125861678	chr8:125861678:A:G	7.18749e-11	-4.92761e-10	3.66421	0.0396136	-4.92761e-10	4.60473
125861892	chr8:125861892:A:G	1.23557e-12	-4.92761e-10	-0.399186	0.000257718	-4.92761e-10	-0.430332
125862189	chr8:125862189:A:G	1.23873e-12	-4.92761e-10	-0.396637	0.000258369	-4.92761e-10	-0.42781
125862286	chr8:125862286:G:C	2.45573e-13	-2.01488	-5.85511e-10	5.29318e-05	-2.01319	-5.85511e-10
125862338	chr8:125862338:G:A	1.23959e-12	-4.92761e-10	-0.395938	0.000258551	-4.92761e-10	-0.427105
125863157	chr8:125863157:T:G	1.23774e-12	-4.92761e-10	-0.397437	0.000258169	-4.92761e-10	-0.428586
125863246	chr8:125863246:G:A	8.25509e-14	-1.91164	-1.19342	1.99774e-05	-1.8461	-1.14149
125863805	chr8:125863805:A:G	2.3956e-12	-4.92761e-10	0.262912	0.000495482	-4.92761e-10	0.223332
125864022	chr8:125864022:A:G	1.23801e-12	-4.92761e-10	-0.397213	0.00025822	-4.92761e-10	-0.428388
125864113	chr8:125864113:A:C	1.23774e-12	-4.92761e-10	-0.397437	0.000258169	-4.92761e-10	-0.428586
125864316	chr8:125864316:G:T	1.56968e-12	-4.92761e-10	-0.159849	0.000326137	-4.92761e-10	-0.194882
125864465	chr8:125864465:T:G	1.23774e-12	-4.92761e-10	-0.397437	0.000258169	-4.92761e-10	-0.428586
125864994	chr8:125864994:T:C	5.08205e-13	-4.92761e-10	-1.28759	0.000109558	-4.92761e-10	-1.28574
125865016	chr8:125865016:G:A	1.23774e-12	-4.92761e-10	-0.397437	0.000258169	-4.92761e-10	-0.428586
125865061	chr8:125865061:G:T	9.96296e-13	-1.96061	1.34618	0.000299918	-1.95558	1.67689
125865115	chr8:125865115:G:A	6.14092e-13	-4.92761e-10	-1.09833	0.000129497	-4.92761e-10	-1.11854
125865859	chr8:125865859:TA:T	1.3798e-13	-1.86761	-0.723754	3.65926e-05	-1.79508	-0.587275
125865894	chr8:125865894:G:A	1.23356e-12	-4.92761e-10	-0.400816	0.000257329	-4.92761e-10	-0.431842
125866191	chr8:125866191:T:C	1.00943e-12	-4.92761e-10	-0.601334	0.000225357	-4.92761e-10	-0.564511
125866364	chr8:125866364:T:C	4.19914e-13	-1.47843	-5.85511e-10	7.643e-05	-1.64582	-5.85511e-10
125866595	chr8:125866595:A:G	1.23774e-12	-4.92761e-10	-0.397437	0.000258169	-4.92761e-10	-0.428586
125866796	chr8:125866796:G:A	1.23774e-12	-4.92761e-10	-0.397437	0.000258169	-4.92761e-10	-0.428586
125866910	chr8:125866910:T:C	1.18296e-12	-4.92761e-10	-0.442705	0.000281024	-4.92761e-10	-0.343759
125866993	chr8:125866993:C:G	5.04753e-13	-4.92761e-10	-1.29441	0.00010845	-4.92761e-10	-1.29591
125868202	chr8:125868202:A:G	2.46559e-13	-2.01088	-5.85511e-10	5.36814e-05	-1.99913	-5.85511e-10
125868606	chr8:125868606:A:G	5.00673e-13	-4.92761e-10	-1.30252	0.000107721	-4.92761e-10	-1.30266
125868613	chr8:125868613:C:T	6.81063e-13	-4.92761e-10	-0.994822	0.000139762	-4.92761e-10	-1.04226
125869388	chr8:125869388:C:T	6.00034e-13	-1.94608	0.824588	0.000173799	-1.94025	1.11595
125870100	chr8:125870100:C:A	1.34183e-12	-4.92761e-10	-0.31669	0.000303467	-4.92761e-10	-0.266925
125870420	chr8:125870420:T:C	1.87215e-12	-4.92761e-10	0.0163667	0.000427878	-4.92761e-10	0.0766387
125870448	chr8:125870448:A:T	8.74909e-14	-1.89243	-1.15451	2.14095e-05	-1.82227	-1.0961
125870591	chr8:125870591:G:A	8.67691e-14	-1.90191	-1.15332	2.11933e-05	-1.83398	-1.09454
125870668	chr8:125870668:A:G	1.64117e-12	-4.92761e-10	-0.11531	0.000370272	-4.92761e-10	-0.067962
125871207	chr8:125871207:T:C	1.78888e-13	-1.89849	-0.433227	4.85927e-05	-1.83299	-0.265734
125871582	chr8:125871582:G:A	2.10271e-13	-1.75124	-0.418838	4.97547e-05	-1.59422	-0.480869
125871591	chr8:125871591:C:G	1.50327e-13	-1.20502	-1.30064	3.02332e-05	-1.27284	-1.30042
125872475	chr8:125872475:T:C	6.77055e-13	-4.92761e-10	-1.00072	0.000152513	-4.92761e-10	-0.954948
125873347	chr8:125873347:A:C	9.17927e-14	-1.90547	-1.09348	2.25643e-05	-1.83914	-1.02669
125874088	chr8:125874088:T:C	5.00872e-13	-4.92761e-10	-1.30213	0.000107722	-4.92761e-10	-1.30264
125874506	chr8:125874506:C:G	2.63252e-13	-1.94537	-5.85511e-10	6.17594e-05	-1.85895	-5.85511e-10
125874547	chr8:125874547:G:T	2.54335e-13	-1.97983	-5.85511e-10	5.3541e-05	-2.00175	-5.85511e-10
125875237	chr8:125875237:T:C	1.14113e-12	-4.92761e-10	-0.478706	0.000270577	-4.92761e-10	-0.381641
125876050	chr8:125876050:G:A	5.66061e-13	-4.92761e-10	-1.17978	0.000120009	-4.92761e-10	-1.19463
125876285	chr8:125876285:T:C	6.11023e-13	-4.92761e-10	-1.10334	0.000132573	-4.92761e-10	-1.09507
125876398	chr8:125876398:G:T	4.52191e-13	-1.40437	-5.85511e-10	0.000102805	-1.34937	-5.85511e-10
125877058	chr8:125877058:A:G	1.06996e-12	-4.92761e-10	-0.543098	0.000241628	-4.92761e-10	-0.4948
125877645	chr8:125877645:A:T	3.89914e-11	-4.92761e-10	3.05262	0.0200251	-4.92761e-10	3.92254
125878867	chr8:125878867:A:T	5.10649e-13	-4.92761e-10	-1.28279	0.000110796	-4.92761e-10	-1.27451
125879162	chr8:125879162:C:A	5.35727e-13	-4.92761e-10	-1.23485	0.000114171	-4.92761e-10	-1.2445
125879888	chr8:125879888:T:A	5.10162e-13	-4.92761e-10	-1.28375	0.000109569	-4.92761e-10	-1.28564
125879934	chr8:125879934:A:AT	8.56829e-13	-4.92761e-10	-0.765238	0.00017971	-4.92761e-10	-0.790857
125879959	chr8:125879959:T:A	3.91001e-11	-4.92761e-10	3.0554	0.0200843	-4.92761e-10	3.9255
125880598	chr8:125880598:T:C	2.7832e-13	-1.8897	-5.85511e-10	5.56002e-05	-1.96401	-5.85511e-10
125880730	chr8:125880730:G:A	2.0511e-13	-1.74324	-0.451694	4.88214e-05	-1.58697	-0.507065
125880804	chr8:125880804:G:T	1.39558e-12	-4.92761e-10	-0.277409	0.000290484	-4.92761e-10	-0.310652
125880934	chr8:125880934:T:G	5.14756e-13	-4.92761e-10	-1.27478	0.000110532	-4.92761e-10	-1.27689
125881392	chr8:125881392:A:T	5.65598e-13	-4.92761e-10	-1.18059	0.000120505	-4.92761e-10	-1.19051
125882222	chr8:125882222:G:C	5.15073e-13	-4.92761e-10	-1.27417	0.000111635	-4.92761e-10	-1.26697
125882279	chr8:125882279:G:A	1.01769e-12	-4.92761e-10	-0.593187	0.000225982	-4.92761e-10	-0.561744
125882429	chr8:125882429:C:T	5.74493e-13	-4.92761e-10	-1.16499	0.000122331	-4.92761e-10	-1.17546
125882927	chr8:125882927:A:G	5.13881e-13	-4.92761e-10	-1.27648	0.000110204	-4.92761e-10	-1.27987
125883032	chr8:125883032:A:G	1.71776e-13	-1.65025	-0.722035	2.96362e-05	-1.69997	-0.893236
125883081	chr8:125883081:A:G	2.45806e-13	-2.01393	-5.85511e-10	5.28819e-05	-2.01414	-5.85511e-10
125884093	chr8:125884093:A:C	1.86099e-13	-1.88253	-0.409666	5.08672e-05	-1.81409	-0.238889
125884217	chr8:125884217:G:A	5.14414e-13	-4.92761e-10	-1.27545	0.000111867	-4.92761e-10	-1.26489
125884474	chr8:125884474:C:A	9.317e-13	-0.681466	-5.85511e-10	0.000218103	-0.597231	-5.85511e-10
125884642	chr8:125884642:G:A	1.78721e-13	-1.15904	-1.17361	4.44495e-05	-0.950792	-1.23705
125884852	chr8:125884852:C:CA	1.00963e-12	-4.92761e-10	-0.601134	0.000211371	-4.92761e-10	-0.628582
125884980	chr8:125884980:G:A	5.85778e-13	-4.92761e-10	-1.14554	0.000124197	-4.92761e-10	-1.16033
125885344	chr8:125885344:G:C	9.49477e-13	-4.92761e-10	-0.662566	0.00020995	-4.92761e-10	-0.635328
125886456	chr8:125886456:A:G	1.14215e-13	-1.93004	-0.850357	2.85355e-05	-1.87185	-0.759199
125887230	chr8:125887230:T:G	1.18151e-13	-1.9141	-0.832418	2.97078e-05	-1.85145	-0.739337
125887596	chr8:125887596:T:C	2.28329e-12	-4.92761e-10	0.214895	0.000519687	-4.92761e-10	0.271029
125888206	chr8:125888206:TG:T	3.57123e-13	-1.6404	-5.85511e-10	9.46362e-05	-1.43216	-5.85511e-10
125888386	chr8:125888386:A:C	2.05241e-13	-1.10256	-1.09173	3.79973e-05	-1.19714	-1.14754
125889217	chr8:125889217:T:C	1.58933e-13	-1.66692	-0.783081	2.77385e-05	-1.71511	-0.944264
125889889	chr8:125889889:A:ATTAAGC	5.37359e-13	-4.92761e-10	-1.23181	0.00011546	-4.92761e-10	-1.23327
125890667	chr8:125890667:T:G	1.18449e-12	-4.92761e-10	-0.441411	0.000280226	-4.92761e-10	-0.346604
125890832	chr8:125890832:A:G	5.07088e-13	-4.92761e-10	-1.28979	0.000108908	-4.92761e-10	-1.29169
125890922	chr8:125890922:A:G	4.04183e-12	-4.92761e-10	0.785975	0.00099764	-4.92761e-10	0.923193
125890926	chr8:125890926:T:C	2.45653e-13	-2.01456	-5.85511e-10	5.28405e-05	-2.01492	-5.85511e-10
125891436	chr8:125891436:A:G	8.58868e-14	-1.99021	-1.07523	1.88521e-05	-2.00207	-1.04351
125891561	chr8:125891561:A:G	8.73795e-14	-1.99471	-1.0535	1.92397e-05	-2.00516	-1.02006
125891571	chr8:125891571:G:T	3.27508e-13	-1.83903	0.112065	9.28782e-05	-1.76269	0.311778
125891706	chr8:125891706:G:T	9.18537e-13	-4.92761e-10	-0.695694	0.000191067	-4.92761e-10	-0.729576
125892025	chr8:125892025:T:G	5.54602e-13	-4.92761e-10	-1.20023	0.000117966	-4.92761e-10	-1.2118
125892237	chr8:125892237:T:A	4.27249e-12	1.74112	-0.899647	0.00119745	1.94861	-0.842863
125892355	chr8:125892355:G:A	5.28346e-13	-4.92761e-10	-1.24873	0.000114125	-4.92761e-10	-1.2449
125892768	chr8:125892768:G:A	1.13292e-13	-1.77331	-1.0152	2.33783e-05	-1.68019	-1.1502
125893888	chr8:125893888:T:A	5.97968e-13	-4.92761e-10	-1.12494	0.0001273	-4.92761e-10	-1.13565
125894498	chr8:125894498:C:T	5.03188e-13	-4.92761e-10	-1.29751	0.00010815	-4.92761e-10	-1.29868
125894768	chr8:125894768:T:C	3.14264e-12	-4.92761e-10	0.534341	0.00109407	-4.92761e-10	1.01546
125894962	chr8:125894962:G:A	8.85092e-13	-4.92761e-10	-0.732786	0.000189412	-4.92761e-10	-0.738274
125895436	chr8:125895436:A:G	2.47404e-13	-2.00745	-5.85511e-10	5.37018e-05	-1.99875	-5.85511e-10
125895649	chr8:125895649:C:A	8.128e-14	-1.83807	-1.2825	1.91924e-05	-1.75432	-1.27337
125896550	chr8:125896550:A:G	4.47763e-13	-1.41421	-5.85511e-10	0.000119698	-1.19723	-5.85511e-10
125896871	chr8:125896871:G:A	2.6053e-13	-1.95576	-5.85511e-10	5.67498e-05	-1.94355	-5.85511e-10
125897031	chr8:125897031:C:T	5.12943e-13	-4.92761e-10	-1.27831	0.000111825	-4.92761e-10	-1.26526
125897813	chr8:125897813:A:T	1.5618e-12	-4.92761e-10	-0.16488	0.000372929	-4.92761e-10	-0.0608101
125897827	chr8:125897827:G:A	3.25358e-13	-1.73355	-5.85511e-10	6.73591e-05	-1.77216	-5.85511e-10
125898110	chr8:125898110:G:A	4.87264e-13	-1.06767	-0.261996	9.60712e-05	-1.15292	-0.264189
125898253	chr8:125898253:T:C	8.37212e-14	-1.89837	-1.19262	1.96872e-05	-1.8286	-1.17363
125899592	chr8:125899592:T:C	2.52606e-13	-1.98664	-5.85511e-10	5.31213e-05	-2.00962	-5.85511e-10
125900036	chr8:125900036:A:G	3.37221e-13	-1.03148	-0.666255	6.69311e-05	-1.11628	-0.662254
125900130	chr8:125900130:A:G	1.88692e-13	-1.90939	-0.368965	5.11802e-05	-1.85013	-0.196716
125900192	chr8:125900192:A:G	4.42086e-12	-4.92761e-10	0.875613	0.000918675	-4.92761e-10	0.840733
125900568	chr8:125900568:G:A	2.74192e-13	-1.90465	-5.85511e-10	5.78764e-05	-1.92389	-5.85511e-10
125900632	chr8:125900632:C:T	1.51323e-12	1.09317	-1.28964	0.000414313	1.33593	-1.29151
125900880	chr8:125900880:T:A	1.39866e-12	-4.92761e-10	-0.275207	0.000332583	-4.92761e-10	-0.17531
125900976	chr8:125900976:G:A	2.45632e-13	-2.01464	-5.85511e-10	5.28695e-05	-2.01437	-5.85511e-10
125901066	chr8:125901066:C:T	2.59828e-13	-1.95846	-5.85511e-10	5.34816e-05	-2.00286	-5.85511e-10
125901103	chr8:125901103:A:G	1.36871e-12	-0.296854	-5.85511e-10	0.000259379	-0.423907	-5.85511e-10
125901283	chr8:125901283:T:A	3.17582e-12	-4.92761e-10	0.544845	0.00110695	-4.92761e-10	1.02717
125901651	chr8:125901651:A:G	6.56148e-13	-4.92761e-10	-1.03209	0.000144577	-4.92761e-10	-1.00839
125902199	chr8:125902199:G:A	4.06264e-13	-0.982652	-0.528822	8.15001e-05	-1.06828	-0.513314
125902230	chr8:125902230:G:A	9.91195e-13	-0.619566	-5.85511e-10	0.000214424	-0.614246	-5.85511e-10
125902391	chr8:125902391:G:A	6.49538e-13	-4.92761e-10	-1.04222	0.000144185	-4.92761e-10	-1.0111
125902534	chr8:125902534:G:A	8.25268e-13	-0.802769	-5.85511e-10	0.000190568	-0.732187	-5.85511e-10
125902984	chr8:125902984:A:C	1.80814e-13	-1.90727	-0.413739	4.89093e-05	-1.8468	-0.245436
125903095	chr8:125903095:A:G	5.00801e-13	-4.92761e-10	-1.30227	0.000107773	-4.92761e-10	-1.30217
125903249	chr8:125903249:T:A	1.07138e-13	-2.0063	-0.838057	2.3698e-05	-2.01267	-0.80414
125903305	chr8:125903305:A:G	2.02156e-13	-0.906896	-1.30254	4.58421e-05	-0.85479	-1.30221
125903335	chr8:125903335:T:C	6.64619e-13	-4.92761e-10	-1.01926	0.000144415	-4.92761e-10	-1.00951
125903546	chr8:125903546:A:T	9.51963e-13	-4.92761e-10	-0.659951	0.000197734	-4.92761e-10	-0.695278
125903670	chr8:125903670:A:G	8.15051e-14	-1.91652	-1.20129	1.9055e-05	-1.85186	-1.18301
125903765	chr8:125903765:G:A	5.12502e-13	-4.92761e-10	-1.27917	0.000111762	-4.92761e-10	-1.26583
125904538	chr8:125904538:T:C	5.34495e-13	-4.92761e-10	-1.23716	0.000113556	-4.92761e-10	-1.2499
125904975	chr8:125904975:C:A	4.63217e-13	-1.06906	-0.311217	9.1415e-05	-1.15377	-0.31302
125905091	chr8:125905091:C:T	5.54842e-13	-4.92761e-10	-1.19979	0.000118051	-4.92761e-10	-1.21108
125905624	chr8:125905624:T:C	1.48776e-12	-4.92761e-10	-0.213449	0.000336075	-4.92761e-10	-0.164865
125906452	chr8:125906452:T:G	8.41799e-14	-1.86443	-1.2211	1.98153e-05	-1.79145	-1.2043
125907011	chr8:125907011:T:C	1.46599e-12	-4.92761e-10	-0.228192	0.000330818	-4.92761e-10	-0.180631
125907987	chr8:125907987:C:T	8.15197e-13	-4.92761e-10	-0.815048	0.000181197	-4.92761e-10	-0.782616
125908292	chr8:125908292:A:G	2.46111e-13	-2.0127	-5.85511e-10	5.3532e-05	-2.00192	-5.85511e-10
125908299	chr8:125908299:C:G	1.38827e-12	-4.92761e-10	-0.282664	0.000330113	-4.92761e-10	-0.182764
125908341	chr8:125908341:G:A	2.47348e-13	-2.00768	-5.85511e-10	5.34626e-05	-2.00322	-5.85511e-10
125908599	chr8:125908599:G:A	5.53287e-13	-4.92761e-10	-1.2026	0.00012125	-4.92761e-10	-1.18434
125908853	chr8:125908853:C:T	5.25604e-13	-4.92761e-10	-1.25393	0.00011262	-4.92761e-10	-1.25818
125909592	chr8:125909592:C:T	5.74485e-13	-4.92761e-10	-1.165	0.000124418	-4.92761e-10	-1.15855
125910090	chr8:125910090:C:T	8.09883e-13	-4.92761e-10	-0.821587	0.000175841	-4.92761e-10	-0.812616
125910178	chr8:125910178:A:G	3.69918e-13	-1.6052	-5.85511e-10	9.91031e-05	-1.38604	-5.85511e-10
125911032	chr8:125911032:G:C	2.49634e-13	-1.08467	-0.913814	7.4277e-05	-0.914611	-0.759786
125911277	chr8:125911277:G:A	1.06772e-12	-4.92761e-10	-0.545194	0.000221362	-4.92761e-10	-0.582398
125911614	chr8:125911614:A:G	8.00964e-13	-0.832661	-5.85511e-10	0.000169346	-0.850254	-5.85511e-10
125911632	chr8:125911632:A:G	1.23645e-13	-1.71621	-0.98485	3.19952e-05	-1.62073	-0.89588
125912505	chr8:125912505:A:G	9.20244e-14	-1.81333	-1.1831	2.13319e-05	-1.76665	-1.15534
125912788	chr8:125912788:G:A	2.47352e-13	-2.00767	-5.85511e-10	5.33147e-05	-2.00599	-5.85511e-10
125913266	chr8:125913266:A:G	6.92709e-13	-4.92761e-10	-0.977868	0.00014699	-4.92761e-10	-0.991833
125913301	chr8:125913301:A:G	2.67168e-13	-1.9306	-5.85511e-10	6.04801e-05	-1.87988	-5.85511e-10
125913691	chr8:125913691:CA:C	5.00616e-13	-4.92761e-10	-1.30264	0.000107787	-4.92761e-10	-1.30204
125914669	chr8:125914669:C:T	7.56913e-13	-4.92761e-10	-0.889229	0.000165927	-4.92761e-10	-0.870653
125914794	chr8:125914794:G:A	2.2781e-12	-4.92761e-10	0.212622	0.000466938	-4.92761e-10	0.163998
125914815	chr8:125914815:G:A	1.05111e-13	-1.58621	-1.27725	2.58624e-05	-1.46215	-1.26726
125914863	chr8:125914863:A:T	8.56466e-13	0.513684	-1.27935	0.000206651	0.632119	-1.28329
125915197	chr8:125915197:C:A	5.43285e-13	-4.92761e-10	-1.22084	0.000115886	-4.92761e-10	-1.22959
125915721	chr8:125915721:T:C	5.53005e-13	-4.92761e-10	-1.20311	0.00012104	-4.92761e-10	-1.18608
125915750	chr8:125915750:G:C	8.9584e-13	-1.98351	1.26279	0.000266319	-1.97846	1.58096
125915765	chr8:125915765:T:A	8.46379e-14	-2.00075	-1.07935	1.91549e-05	-1.9883	-1.04135
125915893	chr8:125915893:T:C	1.35192e-13	-1.71104	-0.90074	2.42539e-05	-1.75081	-1.04282
125916388	chr8:125916388:G:A	9.23685e-14	-1.80663	-1.18606	2.14671e-05	-1.75758	-1.1581
125916698	chr8:125916698:A:G	1.02211e-13	-1.6085	-1.28294	2.50711e-05	-1.48633	-1.27415
125916838	chr8:125916838:C:T	8.33291e-13	-4.92761e-10	-0.793094	0.000183658	-4.92761e-10	-0.769121
125917432	chr8:125917432:TA:T	5.78887e-13	-4.92761e-10	-1.15737	0.000123356	-4.92761e-10	-1.16712
125918289	chr8:125918289:A:G	7.76364e-14	-2.0145	-1.15194	1.69933e-05	-1.99323	-1.15615
125918547	chr8:125918547:AT:A	1.01247e-13	-1.61903	-1.28188	2.47864e-05	-1.49931	-1.27259
125918892	chr8:125918892:TAAAG:T	2.26816e-12	-4.92761e-10	0.208249	0.000469856	-4.92761e-10	0.170228
125919049	chr8:125919049:G:A	7.79831e-13	-4.92761e-10	-0.8594	0.000172899	-4.92761e-10	-0.829492
125919071	chr8:125919071:A:T	1.23775e-12	-4.92761e-10	-0.397431	0.000292706	-4.92761e-10	-0.303032
125919508	chr8:125919508:G:A	1.2998e-12	-4.92761e-10	-0.348515	0.00030763	-4.92761e-10	-0.253302
125919766	chr8:125919766:A:G	7.83379e-14	-1.86916	-1.28829	1.80039e-05	-1.81858	-1.27303
125920023	chr8:125920023:C:T	7.0382e-13	-4.92761e-10	-0.961954	0.000153941	-4.92761e-10	-0.94563
125920738	chr8:125920738:A:AAT	7.66422e-13	-4.92761e-10	-0.876744	0.000199242	-4.92761e-10	-0.687679
125920763	chr8:125920763:G:T	2.5271e-13	-1.98624	-5.85511e-10	5.29694e-05	-2.01248	-5.85511e-10
125921585	chr8:125921585:G:A	7.66422e-13	-4.92761e-10	-0.876744	0.000199242	-4.92761e-10	-0.687679
125921776	chr8:125921776:A:T	7.53781e-13	-4.92761e-10	-0.893375	0.000165325	-4.92761e-10	-0.874288
125921919	chr8:125921919:C:T	1.9641e-12	-4.92761e-10	0.064313	0.00040667	-4.92761e-10	0.0258028
125922709	chr8:125922709:G:T	1.23273e-12	-4.92761e-10	-0.401487	0.000291085	-4.92761e-10	-0.308583
125923083	chr8:125923083:A:G	5.30421e-13	-4.92761e-10	-1.24481	0.000113713	-4.92761e-10	-1.24852
125923264	chr8:125923264:T:C	5.21915e-13	-4.92761e-10	-1.26097	0.000112711	-4.92761e-10	-1.25737
125923573	chr8:125923573:T:C	9.63613e-14	-1.78068	-1.1697	2.30728e-05	-1.69794	-1.14561
125923908	chr8:125923908:T:C	1.20604e-13	-1.58481	-1.14115	2.97126e-05	-1.47288	-1.11774
125924351	chr8:125924351:C:T	6.95327e-13	-4.92761e-10	-0.974095	0.000156735	-4.92761e-10	-0.927642
125924625	chr8:125924625:G:A	2.46536e-13	-2.01097	-5.85511e-10	5.3101e-05	-2.01	-5.85511e-10
125925865	chr8:125925865:T:C	1.87402e-12	-4.92761e-10	0.0173614	0.0004246	-4.92761e-10	0.0689493
125925991	chr8:125925991:G:A	2.50802e-13	-1.99382	-5.85511e-10	5.28458e-05	-2.01482	-5.85511e-10
125926330	chr8:125926330:T:C	9.45605e-14	-1.72303	-1.2462	2.25058e-05	-1.62236	-1.24606
125926612	chr8:125926612:C:T	1.80947e-13	-1.03213	-1.28814	3.93586e-05	-1.02585	-1.28364
125926769	chr8:125926769:T:C	7.74491e-13	-0.866271	-5.85511e-10	0.000176672	-0.807906	-5.85511e-10
125927071	chr8:125927071:T:C	5.75219e-13	-4.92761e-10	-1.16373	0.000125986	-4.92761e-10	-1.14603
125927235	chr8:125927235:CT:C	3.95464e-13	-1.53842	-5.85511e-10	7.93965e-05	-1.60774	-5.85511e-10
125927662	chr8:125927662:A:G	1.15253e-12	-4.92761e-10	-0.468764	0.000271433	-4.92761e-10	-0.378484
125927864	chr8:125927864:G:A	5.61686e-13	-4.92761e-10	-1.18753	0.000123781	-4.92761e-10	-1.16369
125928366	chr8:125928366:G:A	7.53518e-13	-4.92761e-10	-0.893724	0.000165923	-4.92761e-10	-0.870673
125929428	chr8:125929428:T:C	1.27722e-12	-4.92761e-10	-0.366032	0.000301888	-4.92761e-10	-0.272144
125929471	chr8:125929471:A:G	2.09274e-12	-4.92761e-10	0.127755	0.000432703	-4.92761e-10	0.0878536
125929579	chr8:125929579:T:A	1.02271e-13	-2.00497	-0.885884	2.50999e-05	-1.97716	-0.782173
125930098	chr8:125930098:T:G	7.64149e-13	-4.92761e-10	-0.879714	0.000198537	-4.92761e-10	-0.691226
125930276	chr8:125930276:A:G	5.85746e-13	-4.92761e-10	-1.14559	0.000141352	-4.92761e-10	-1.03095
125930320	chr8:125930320:G:T	2.63136e-13	-1.9458	-5.85511e-10	5.80671e-05	-1.9206	-5.85511e-10
125931313	chr8:125931313:G:A	2.56511e-13	-1.9713	-5.85511e-10	5.32699e-05	-2.00683	-5.85511e-10
125931701	chr8:125931701:C:A	1.06496e-12	0.731486	-1.27927	0.00025877	0.856899	-1.28316
125932050	chr8:125932050:G:A	7.66094e-14	-1.89896	-1.28079	1.59905e-05	-1.93461	-1.2756
125932155	chr8:125932155:T:C	8.08062e-13	-4.92761e-10	-0.823838	0.000181159	-4.92761e-10	-0.782825
125933328	chr8:125933328:A:G	8.81142e-13	-4.92761e-10	-0.737258	0.000234065	-4.92761e-10	-0.526602
125933939	chr8:125933939:G:A	9.99382e-13	-4.92761e-10	-0.61134	0.000270922	-4.92761e-10	-0.380366
125934002	chr8:125934002:C:T	8.2251e-14	-1.92139	-1.18732	1.73448e-05	-1.95357	-1.17534
125934039	chr8:125934039:A:C	9.24552e-14	-1.99982	-0.991934	2.25228e-05	-1.96736	-0.900313
125934144	chr8:125934144:A:G	5.06167e-13	-4.92761e-10	-1.29161	0.000109758	-4.92761e-10	-1.28392
125934566	chr8:125934566:A:G	5.29286e-13	-4.92761e-10	-1.24695	0.000114364	-4.92761e-10	-1.24282
125934607	chr8:125934607:T:C	8.85547e-14	-2.00353	-1.03133	2.13872e-05	-1.97418	-0.945227
125934787	chr8:125934787:A:G	6.45492e-13	-4.92761e-10	-1.04846	0.000136453	-4.92761e-10	-1.06622
125934901	chr8:125934901:C:G	8.88283e-14	-2.00358	-1.02819	2.14638e-05	-1.97421	-0.941625
125936087	chr8:125936087:G:C	5.33808e-13	-4.92761e-10	-1.23844	0.000116325	-4.92761e-10	-1.22581
125936387	chr8:125936387:G:A	3.91006e-12	0.752832	-5.85511e-10	0.000726314	0.605783	-5.85511e-10
125936564	chr8:125936564:G:A	9.94115e-14	-1.95494	-0.964273	2.47899e-05	-1.898	-0.873757
125936617	chr8:125936617:G:A	9.83114e-14	-1.94805	-0.982287	2.44915e-05	-1.8891	-0.894778
125936640	chr8:125936640:T:A	1.00039e-13	-1.94383	-0.96909	2.50319e-05	-1.88287	-0.879176
125936645	chr8:125936645:C:A	9.30968e-14	-1.97435	-1.01049	2.28468e-05	-1.92593	-0.927459
125936704	chr8:125936704:T:G	9.96647e-13	0.679476	-1.29356	0.000244238	0.811899	-1.29595
125936979	chr8:125936979:A:G	1.00531e-13	-1.95884	-0.949176	2.50441e-05	-1.90385	-0.857714
125937161	chr8:125937161:G:A	1.08932e-13	-1.95298	-0.874772	2.72957e-05	-1.89597	-0.779496
125937252	chr8:125937252:G:A	9.24718e-14	-1.72004	-1.27153	2.13066e-05	-1.66445	-1.25873
125937433	chr8:125937433:A:T	7.37016e-14	-1.9658	-1.25266	1.56154e-05	-1.98769	-1.24625
125937477	chr8:125937477:G:A	9.87452e-14	-1.95588	-0.970058	2.45897e-05	-1.8995	-0.880368
125937478	chr8:125937478:C:T	9.8626e-14	-1.95908	-0.968062	2.45363e-05	-1.90395	-0.878095
125937545	chr8:125937545:C:T	2.76647e-13	-1.89574	-5.85511e-10	5.83671e-05	-1.91545	-5.85511e-10
125937999	chr8:125937999:A:G	1.534e-12	-4.92761e-10	-0.182843	0.000321891	-4.92761e-10	-0.207987
125938808	chr8:125938808:T:C	9.96365e-14	-1.9502	-0.966752	2.48934e-05	-1.89159	-0.876002
125939082	chr8:125939082:T:A	2.79812e-12	-4.92761e-10	0.418225	0.000578555	-4.92761e-10	0.378335
125939143	chr8:125939143:A:G	8.82993e-14	-2.00506	-1.03269	2.13006e-05	-1.97696	-0.946501
125940223	chr8:125940223:T:A	7.07855e-14	-1.96012	-1.29871	1.53732e-05	-1.95657	-1.293
125940562	chr8:125940562:A:G	7.10922e-14	-2.00003	-1.25447	1.5908e-05	-1.94843	-1.26695
125941498	chr8:125941498:A:G	1.25555e-13	-1.97112	-0.714615	2.86478e-05	-1.89967	-0.727455
125941549	chr8:125941549:G:T	5.0073e-13	-4.92761e-10	-1.30241	0.000107722	-4.92761e-10	-1.30265
125941602	chr8:125941602:G:A	1.59026e-13	-1.97829	-0.471116	4.03249e-05	-1.91796	-0.367265
125942891	chr8:125942891:C:T	5.00694e-13	-4.92761e-10	-1.30248	0.00010779	-4.92761e-10	-1.30202
125943898	chr8:125943898:C:T	5.05451e-13	-4.92761e-10	-1.29303	0.000108701	-4.92761e-10	-1.2936
125944189	chr8:125944189:T:A	5.90432e-13	-4.92761e-10	-1.13762	0.000140921	-4.92761e-10	-1.034
125944467	chr8:125944467:G:A	1.80227e-13	-1.91042	-0.41384	4.78078e-05	-1.8184	-0.296611
125944780	chr8:125944780:T:C	5.13838e-13	-4.92761e-10	-1.27657	0.000109365	-4.92761e-10	-1.28751
125945002	chr8:125945002:A:G	1.56677e-13	-1.9654	-0.498893	3.99126e-05	-1.89891	-0.396596
125945061	chr8:125945061:A:G	1.51218e-12	-4.92761e-10	-0.197168	0.000321798	-4.92761e-10	-0.208275
125946052	chr8:125946052:G:A	1.05977e-13	-1.5973	-1.25795	3.04435e-05	-1.31417	-1.25215
125946402	chr8:125946402:C:T	6.09824e-13	-4.92761e-10	-1.10531	0.000136263	-4.92761e-10	-1.06761
125946462	chr8:125946462:T:C	1.5152e-12	-4.92761e-10	-0.195174	0.000322439	-4.92761e-10	-0.206286
125946561	chr8:125946561:AG:A	1.04415e-12	-4.92761e-10	-0.56752	0.000231234	-4.92761e-10	-0.53877
125947030	chr8:125947030:G:A	1.01511e-13	-1.98413	-0.914179	2.17371e-05	-2.01409	-0.889089
125947257	chr8:125947257:G:A	5.11428e-13	-4.92761e-10	-1.28127	0.000108978	-4.92761e-10	-1.29106
125947528	chr8:125947528:C:T	1.44243e-13	-2.00321	-0.543771	3.5684e-05	-1.96248	-0.445013
125948574	chr8:125948574:A:G	6.92671e-14	-1.97987	-1.30063	1.49347e-05	-1.99852	-1.27999
125948575	chr8:125948575:T:A	6.92014e-14	-1.98082	-1.30063	1.4925e-05	-1.99917	-1.27999
125949157	chr8:125949157:C:T	6.84908e-14	-1.98944	-1.30234	1.47248e-05	-1.99153	-1.30114
125949284	chr8:125949284:G:A	6.98667e-14	-1.97077	-1.30111	1.61891e-05	-1.89687	-1.30099
125949650	chr8:125949650:T:A	6.04814e-13	-4.92761e-10	-1.11356	0.000132357	-4.92761e-10	-1.0967
125950202	chr8:125950202:G:A	6.42583e-13	-4.92761e-10	-1.05298	0.000134287	-4.92761e-10	-1.08222
125950362	chr8:125950362:T:C	4.79583e-13	-2.00911	0.663554	9.11175e-05	-1.99966	0.529616
125950474	chr8:125950474:T:A	6.73464e-14	-2.01488	-1.29375	1.44862e-05	-2.01447	-1.29453
125950668	chr8:125950668:C:A	6.75705e-14	-2.01181	-1.2935	1.45924e-05	-2.0074	-1.29429
125950741	chr8:125950741:C:T	3.07801e-13	-1.78902	-5.85511e-10	7.02427e-05	-1.73024	-5.85511e-10
125951081	chr8:125951081:T:C	5.63363e-13	-4.92761e-10	-1.18455	0.000122358	-4.92761e-10	-1.17525
125951991	chr8:125951991:C:T	5.18351e-13	-4.92761e-10	-1.26782	0.00011233	-4.92761e-10	-1.26076
125952491	chr8:125952491:A:G	5.33786e-13	-4.92761e-10	-1.23848	0.000113002	-4.92761e-10	-1.25479
125952565	chr8:125952565:C:T	7.18149e-13	-2.0136	1.0718	0.000134015	-2.00804	0.923786
125952793	chr8:125952793:T:C	2.27692e-13	-1.23156	-0.858923	4.46071e-05	-1.39964	-0.784663
125952893	chr8:125952893:G:A	6.99532e-14	-2.00781	-1.26284	1.49518e-05	-1.99556	-1.28181
125953570	chr8:125953570:T:C	8.83433e-13	-2.00885	1.27418	0.000164458	-1.99941	1.11987
125953914	chr8:125953914:A:G	6.70056e-14	-2.01106	-1.30264	1.44941e-05	-2.0058	-1.30265
125954154	chr8:125954154:T:C	5.95234e-13	-2.01434	0.884814	0.000112291	-2.012	0.750902
125954155	chr8:125954155:G:A	8.4148e-13	-2.01375	1.23044	0.000155514	-2.01457	1.07911
125954890	chr8:125954890:A:G	1.0494e-12	-4.92761e-10	-0.5625	0.000235523	-4.92761e-10	-0.520392
125955214	chr8:125955214:G:A	2.21123e-13	-2.01274	-0.107015	4.10267e-05	-2.01488	-0.253096
125955771	chr8:125955771:A:G	5.29623e-13	-4.92761e-10	-1.24631	0.000112866	-4.92761e-10	-1.256
125955909	chr8:125955909:C:T	1.02939e-12	-2.01315	1.4314	0.000187453	-2.01481	1.26614
125956043	chr8:125956043:A:C	9.57305e-14	-2.01407	-0.94287	1.90375e-05	-2.00995	-1.02584
125956057	chr8:125956057:A:T	5.35114e-13	-4.92761e-10	-1.236	0.00011325	-4.92761e-10	-1.2526
125956165	chr8:125956165:T:A	5.64888e-13	-4.92761e-10	-1.18185	0.000118056	-4.92761e-10	-1.21104
125956269	chr8:125956269:G:T	2.91072e-12	0.729562	-0.271885	0.000600946	0.758663	-0.342357
125956757	chr8:125956757:C:A	2.13348e-13	-2.01104	-0.144515	3.96322e-05	-2.01493	-0.287627
125957229	chr8:125957229:C:T	1.17936e-12	-2.01389	1.56813	0.000214858	-2.00837	1.39615
125957233	chr8:125957233:T:C	5.01417e-13	-4.92761e-10	-1.30104	0.000108225	-4.92761e-10	-1.29799
125957323	chr8:125957323:T:G	6.25886e-13	-4.92761e-10	-1.07931	0.000133297	-4.92761e-10	-1.08962
125957520	chr8:125957520:T:C	9.78116e-13	-2.0097	1.37685	0.000177684	-2.01464	1.21245
125957553	chr8:125957553:A:G	5.55942e-12	-4.92761e-10	1.10477	0.00131752	-4.92761e-10	1.20131
125957789	chr8:125957789:G:A	7.36766e-13	-2.01438	1.09817	0.000136117	-2.01259	0.943905
125957896	chr8:125957896:A:G	1.96108e-13	-2.01382	-0.225997	3.72473e-05	-2.0128	-0.351817
125958124	chr8:125958124:A:G	6.11957e-13	-4.92761e-10	-1.10181	0.000128251	-4.92761e-10	-1.12821
125958128	chr8:125958128:G:A	9.58975e-14	-1.88996	-1.06524	2.02887e-05	-1.8885	-1.08364
125958564	chr8:125958564:T:C	2.44436e-12	-4.92761e-10	0.28306	0.000549405	-4.92761e-10	0.326637
125958600	chr8:125958600:A:G	5.06251e-13	-4.92761e-10	-1.29145	0.00010848	-4.92761e-10	-1.29563
125958605	chr8:125958605:G:T	9.03416e-14	-2.00944	-1.00544	1.89941e-05	-2.01161	-1.02647
125958615	chr8:125958615:T:C	1.20468e-13	-1.99586	-0.731234	2.59272e-05	-2.00219	-0.724714
125958749	chr8:125958749:T:C	5.34418e-13	-4.92761e-10	-1.2373	0.000112791	-4.92761e-10	-1.25666
125959041	chr8:125959041:C:A	7.25241e-14	-1.98809	-1.24647	1.57654e-05	-2.00668	-1.2177
125959184	chr8:125959184:AG:A	7.6503e-14	-1.94417	-1.23698	1.57043e-05	-1.97898	-1.24928
125959268	chr8:125959268:C:G	8.91984e-13	-4.92761e-10	-0.725029	0.00018081	-4.92761e-10	-0.784753
125959316	chr8:125959316:G:A	4.12434e-13	-1.4964	-5.85511e-10	7.43759e-05	-1.67307	-5.85511e-10
125959571	chr8:125959571:T:A	1.33333e-12	-4.92761e-10	-0.32304	0.000295029	-4.92761e-10	-0.295124
125959632	chr8:125959632:G:A	7.71687e-13	-4.92761e-10	-0.869898	0.000170513	-4.92761e-10	-0.843389
125959672	chr8:125959672:C:A	5.12734e-13	-4.92761e-10	-1.27872	0.000109643	-4.92761e-10	-1.28497
125959984	chr8:125959984:A:G	1.63889e-13	-1.68894	-0.730341	3.60896e-05	-1.6344	-0.761799
125960080	chr8:125960080:T:A	3.36263e-13	-1.70058	-5.85511e-10	7.49309e-05	-1.66563	-5.85511e-10
125960681	chr8:125960681:T:A	1.72e-13	-1.67747	-0.693512	3.7816e-05	-1.62369	-0.725779
125960817	chr8:125960817:G:A	5.21952e-13	-4.92761e-10	-1.2609	0.000111379	-4.92761e-10	-1.26926
125962027	chr8:125962027:G:A	6.29101e-13	-4.92761e-10	-1.07419	0.000132517	-4.92761e-10	-1.09549
125962523	chr8:125962523:G:T	7.27665e-14	-1.9757	-1.25552	1.57049e-05	-1.99929	-1.22893
125962968	chr8:125962968:A:G	8.81063e-14	-1.90975	-1.13018	2.02513e-05	-1.85852	-1.11546
125962976	chr8:125962976:A:G	9.58863e-13	-1.22877	0.576038	0.000199892	-1.05276	0.36834
125963158	chr8:125963158:T:C	8.80599e-14	-1.90344	-1.13702	2.0263e-05	-1.85079	-1.12262
125963488	chr8:125963488:T:C	8.66655e-14	-1.92434	-1.13208	1.98573e-05	-1.87624	-1.11739
125963688	chr8:125963688:A:G	8.87198e-14	-1.9005	-1.1325	2.04415e-05	-1.84681	-1.11782
125964009	chr8:125964009:G:A	6.97444e-13	-4.92761e-10	-0.971054	0.000147405	-4.92761e-10	-0.989016
125964161	chr8:125964161:A:T	8.82345e-13	-4.92761e-10	-0.735894	0.000190589	-4.92761e-10	-0.732078
125964577	chr8:125964577:T:C	6.98901e-14	-1.98673	-1.28483	1.47168e-05	-2.00597	-1.28724
125964925	chr8:125964925:AAATAAAT:A	6.75298e-13	-4.92761e-10	-1.00332	0.000141887	-4.92761e-10	-1.02717
125965314	chr8:125965314:G:A	5.06072e-13	-1.2918	-5.85511e-10	9.3467e-05	-1.44459	-5.85511e-10
125965333	chr8:125965333:C:T	5.53365e-13	-4.92761e-10	-1.20246	0.000117276	-4.92761e-10	-1.21767
125965703	chr8:125965703:T:C	6.10783e-13	-4.92761e-10	-1.10374	0.000135053	-4.92761e-10	-1.07653
125966119	chr8:125966119:A:G	7.07898e-14	-1.99639	-1.26237	1.5383e-05	-2.01128	-1.23765
125966203	chr8:125966203:T:C	6.04238e-13	-4.92761e-10	-1.11451	0.000133435	-4.92761e-10	-1.08858
125966401	chr8:125966401:A:G	5.00907e-13	-4.92761e-10	-1.30206	0.000107722	-4.92761e-10	-1.30265
125966677	chr8:125966677:C:T	6.09684e-13	-4.92761e-10	-1.10554	0.000134718	-4.92761e-10	-1.07902
125966954	chr8:125966954:C:T	6.01885e-13	-4.92761e-10	-1.11841	0.000132882	-4.92761e-10	-1.09274
125967227	chr8:125967227:C:A	6.01885e-13	-4.92761e-10	-1.11841	0.000132882	-4.92761e-10	-1.09274
125967703	chr8:125967703:C:T	5.0064e-13	-4.92761e-10	-1.30259	0.000107762	-4.92761e-10	-1.30228
125967716	chr8:125967716:C:T	1.39732e-13	-1.2854	-1.29335	2.65814e-05	-1.41031	-1.29168
125967762	chr8:125967762:G:T	6.01885e-13	-4.92761e-10	-1.11841	0.000132882	-4.92761e-10	-1.09274
125967931	chr8:125967931:G:A	5.26138e-13	-4.92761e-10	-1.25291	0.000112996	-4.92761e-10	-1.25484
125967998	chr8:125967998:C:A	7.11705e-13	-4.92761e-10	-0.950814	0.000155584	-4.92761e-10	-0.935014
125968015	chr8:125968015:G:A	7.11705e-13	-4.92761e-10	-0.950814	0.000155584	-4.92761e-10	-0.935014
125968454	chr8:125968454:T:C	2.78193e-13	-1.89016	-5.85511e-10	5.86599e-05	-1.91044	-5.85511e-10
125968493	chr8:125968493:G:A	8.17199e-14	-1.92017	-1.19501	1.6795e-05	-1.94295	-1.21817
125968512	chr8:125968512:C:T	5.30311e-13	-4.92761e-10	-1.24501	0.000112144	-4.92761e-10	-1.26241
125968657	chr8:125968657:A:G	9.90938e-14	-1.99798	-0.924429	2.31478e-05	-1.97283	-0.86747
125969207	chr8:125969207:A:G	9.88385e-14	-1.99718	-0.927812	2.30873e-05	-1.97147	-0.871448
125969268	chr8:125969268:T:C	5.4686e-13	-4.92761e-10	-1.21428	0.000120588	-4.92761e-10	-1.18982
125969348	chr8:125969348:A:G	6.13005e-13	-4.92761e-10	-1.1001	0.000135552	-4.92761e-10	-1.07285
125969493	chr8:125969493:CT:C	5.00761e-13	-4.92761e-10	-1.30235	0.000107943	-4.92761e-10	-1.3006
125969970	chr8:125969970:T:G	9.00638e-14	-1.84399	-1.17397	1.98759e-05	-1.81478	-1.17792
125970117	chr8:125970117:CTG:C	7.21314e-13	-4.92761e-10	-0.937402	0.000152113	-4.92761e-10	-0.957577
125970212	chr8:125970212:T:C	8.85235e-13	-4.92761e-10	-0.732624	0.000196317	-4.92761e-10	-0.70247
125970264	chr8:125970264:A:T	1.35803e-12	-4.92761e-10	-0.304689	0.000300724	-4.92761e-10	-0.276005
125970335	chr8:125970335:T:A	7.26537e-13	-4.92761e-10	-0.930187	0.000150729	-4.92761e-10	-0.966713
125970520	chr8:125970520:A:G	8.04443e-14	-1.84896	-1.28195	1.77814e-05	-1.82647	-1.27758
125970558	chr8:125970558:G:C	5.84722e-13	-4.92761e-10	-1.14734	0.000123377	-4.92761e-10	-1.16696
125970630	chr8:125970630:C:A	4.62797e-13	-1.38119	-5.85511e-10	0.0001222	-1.17654	-5.85511e-10
125970773	chr8:125970773:C:T	2.46484e-13	-2.01118	-5.85511e-10	5.29505e-05	-2.01284	-5.85511e-10
125971084	chr8:125971084:G:A	5.27537e-13	-4.92761e-10	-1.25026	0.000112243	-4.92761e-10	-1.26153
125971330	chr8:125971330:T:C	5.4767e-13	-4.92761e-10	-1.2128	0.000120586	-4.92761e-10	-1.18984
125971378	chr8:125971378:G:A	8.44289e-14	-1.90748	-1.17509	1.72872e-05	-1.93161	-1.20063
125971397	chr8:125971397:T:G	1.18358e-13	-1.89808	-0.846687	2.78468e-05	-1.83957	-0.815912
125971709	chr8:125971709:G:T	9.78669e-14	-1.8787	-1.05617	2.23542e-05	-1.813	-1.06218
125972153	chr8:125972153:A:G	5.02188e-13	-4.92761e-10	-1.2995	0.000108387	-4.92761e-10	-1.29649
125972296	chr8:125972296:G:A	5.42838e-13	-4.92761e-10	-1.22167	0.000115193	-4.92761e-10	-1.23559
125972420	chr8:125972420:T:C	8.30869e-14	-1.88639	-1.2122	1.69616e-05	-1.91814	-1.23311
125972430	chr8:125972430:A:G	5.84969e-13	-4.92761e-10	-1.14692	0.000123592	-4.92761e-10	-1.16521
125972501	chr8:125972501:C:T	5.11373e-13	-4.92761e-10	-1.28138	0.000109463	-4.92761e-10	-1.28661
125972526	chr8:125972526:C:G	1.23966e-12	-4.92761e-10	-0.395885	0.000275471	-4.92761e-10	-0.363718
125972702	chr8:125972702:C:T	2.66368e-13	-1.9336	-5.85511e-10	5.61096e-05	-1.95489	-5.85511e-10
125972726	chr8:125972726:G:T	1.21255e-13	-1.82178	-0.898805	2.91732e-05	-1.7582	-0.850748
125972836	chr8:125972836:C:T	5.89148e-13	-4.92761e-10	-1.1398	0.000124422	-4.92761e-10	-1.15852
125972902	chr8:125972902:T:C	5.3486e-13	-4.92761e-10	-1.23647	0.000112773	-4.92761e-10	-1.25682
125972956	chr8:125972956:A:G	5.84969e-13	-4.92761e-10	-1.14692	0.000123592	-4.92761e-10	-1.16521
125973038	chr8:125973038:T:C	5.84969e-13	-4.92761e-10	-1.14692	0.000123592	-4.92761e-10	-1.16521
125973284	chr8:125973284:A:AT	5.84969e-13	-4.92761e-10	-1.14692	0.000123592	-4.92761e-10	-1.16521
125973990	chr8:125973990:G:A	9.36597e-13	-4.92761e-10	-0.676224	0.000244704	-4.92761e-10	-0.482149
125974169	chr8:125974169:C:T	5.84848e-13	-4.92761e-10	-1.14713	0.000123692	-4.92761e-10	-1.1644
125974208	chr8:125974208:T:C	5.18581e-13	-4.92761e-10	-1.26738	0.000112902	-4.92761e-10	-1.25568
125974939	chr8:125974939:T:A	5.97519e-13	-4.92761e-10	-1.12569	0.000124886	-4.92761e-10	-1.1548
125975283	chr8:125975283:T:C	5.3574e-13	-4.92761e-10	-1.23483	0.000113789	-4.92761e-10	-1.24785
125975403	chr8:125975403:C:T	7.03904e-13	-4.92761e-10	-0.961835	0.000147207	-4.92761e-10	-0.990358
125975446	chr8:125975446:A:G	6.76191e-13	-4.92761e-10	-1.002	0.000140179	-4.92761e-10	-1.03928
125975720	chr8:125975720:G:A	1.79253e-12	-4.92761e-10	-0.0270963	0.000413424	-4.92761e-10	0.0422754
125975877	chr8:125975877:A:T	2.46005e-13	-2.01313	-5.85511e-10	5.32335e-05	-2.00751	-5.85511e-10
125976098	chr8:125976098:T:TC	1.56334e-12	-4.92761e-10	-0.163899	0.000322571	-4.92761e-10	-0.205876
125976160	chr8:125976160:T:C	5.55893e-13	-4.92761e-10	-1.1979	0.000117826	-4.92761e-10	-1.21299
125976170	chr8:125976170:T:C	1.25116e-12	-4.92761e-10	-0.386653	0.000259413	-4.92761e-10	-0.423777
125976191	chr8:125976191:C:A	5.55606e-13	-4.92761e-10	-1.19842	0.000117767	-4.92761e-10	-1.21349
125976461	chr8:125976461:G:A	5.55606e-13	-4.92761e-10	-1.19842	0.000117767	-4.92761e-10	-1.21349
125976462	chr8:125976462:A:G	1.61881e-12	-4.92761e-10	-0.129034	0.000322112	-4.92761e-10	-0.2073
125976845	chr8:125976845:A:G	5.57057e-13	-4.92761e-10	-1.19581	0.000121088	-4.92761e-10	-1.18568
125977271	chr8:125977271:G:C	7.94813e-14	-1.9178	-1.22516	1.81932e-05	-1.8949	-1.18625
125977397	chr8:125977397:TGTGA:T	9.34638e-13	-4.92761e-10	-0.678318	0.000196088	-4.92761e-10	-0.703637
125977656	chr8:125977656:T:C	5.98948e-13	-4.92761e-10	-1.1233	0.000126416	-4.92761e-10	-1.14262
125977763	chr8:125977763:G:A	5.98948e-13	-4.92761e-10	-1.1233	0.000126416	-4.92761e-10	-1.14262
125977782	chr8:125977782:T:C	5.92089e-13	-4.92761e-10	-1.13482	0.000125364	-4.92761e-10	-1.15098
125977943	chr8:125977943:CT:C	5.98948e-13	-4.92761e-10	-1.1233	0.000126416	-4.92761e-10	-1.14262
125978384	chr8:125978384:T:A	9.20384e-13	-4.92761e-10	-0.693687	0.000203356	-4.92761e-10	-0.667242
125978566	chr8:125978566:A:T	7.8895e-13	-4.92761e-10	-0.847774	0.000169649	-4.92761e-10	-0.848465
125978580	chr8:125978580:A:G	3.32009e-13	-1.71331	-5.85511e-10	6.77974e-05	-1.76567	-5.85511e-10
125978631	chr8:125978631:C:T	1.28993e-12	-4.92761e-10	-0.356132	0.000286987	-4.92761e-10	-0.322762
125978638	chr8:125978638:C:T	7.52002e-14	-2.01388	-1.18444	1.60771e-05	-2.01144	-1.19337
125978808	chr8:125978808:C:G	7.96878e-14	-1.93983	-1.20053	1.83375e-05	-1.9169	-1.15635
125979251	chr8:125979251:G:A	5.14098e-13	-4.92761e-10	-1.27606	0.00010959	-4.92761e-10	-1.28546
125979269	chr8:125979269:C:T	6.59457e-13	-4.92761e-10	-1.02706	0.000137637	-4.92761e-10	-1.05758
125979608	chr8:125979608:C:T	5.98895e-13	-4.92761e-10	-1.12339	0.000126408	-4.92761e-10	-1.14268
125979610	chr8:125979610:GC:G	5.98948e-13	-4.92761e-10	-1.1233	0.000126416	-4.92761e-10	-1.14262
125980068	chr8:125980068:T:C	7.21951e-14	-1.94057	-1.29854	1.611e-05	-1.91491	-1.28785
125980370	chr8:125980370:A:G	5.19589e-13	-1.26544	-5.85511e-10	9.09012e-05	-1.47243	-5.85511e-10
125980432	chr8:125980432:G:A	5.02618e-13	-4.92761e-10	-1.29865	0.000107867	-4.92761e-10	-1.3013
125980718	chr8:125980718:G:A	5.05772e-13	-4.92761e-10	-1.29239	0.00010954	-4.92761e-10	-1.28591
125981161	chr8:125981161:C:T	5.98948e-13	-4.92761e-10	-1.1233	0.000126416	-4.92761e-10	-1.14262
125981380	chr8:125981380:G:A	4.00779e-13	-1.52507	-5.85511e-10	7.64273e-05	-1.64586	-5.85511e-10
125981537	chr8:125981537:C:G	5.99133e-13	-4.92761e-10	-1.12299	0.000126452	-4.92761e-10	-1.14233
125981541	chr8:125981541:G:A	1.1526e-13	-1.86537	-0.905919	2.47724e-05	-1.88775	-0.88472
125981637	chr8:125981637:T:C	5.98948e-13	-4.92761e-10	-1.1233	0.000126416	-4.92761e-10	-1.14262
125981706	chr8:125981706:C:T	6.29534e-13	-4.92761e-10	-1.0735	0.00013767	-4.92761e-10	-1.05734
125981916	chr8:125981916:C:T	5.53504e-13	-4.92761e-10	-1.20221	0.000117366	-4.92761e-10	-1.2169
125981926	chr8:125981926:T:C	5.99795e-13	-4.92761e-10	-1.12189	0.000126585	-4.92761e-10	-1.14128
125982022	chr8:125982022:TA:T	1.09523e-12	-4.92761e-10	-0.519761	0.000243013	-4.92761e-10	-0.489085
125982078	chr8:125982078:G:A	5.98948e-13	-4.92761e-10	-1.1233	0.000126416	-4.92761e-10	-1.14262
125982168	chr8:125982168:A:G	7.39257e-14	-1.99591	-1.21951	1.61652e-05	-1.99172	-1.20762
125982910	chr8:125982910:T:A	6.75787e-13	-4.92761e-10	-1.0026	0.000141763	-4.92761e-10	-1.02804
125983017	chr8:125983017:T:C	8.96258e-13	-4.92761e-10	-0.720249	0.000186732	-4.92761e-10	-0.752522
125983161	chr8:125983161:G:A	5.44454e-13	-4.92761e-10	-1.21869	0.000114563	-4.92761e-10	-1.24107
125983265	chr8:125983265:C:T	1.00952e-13	-2.00183	-0.902003	2.41641e-05	-1.98534	-0.811992
125983330	chr8:125983330:C:T	6.75787e-13	-4.92761e-10	-1.0026	0.000141763	-4.92761e-10	-1.02804
125983518	chr8:125983518:C:T	6.75819e-13	-4.92761e-10	-1.00255	0.000141769	-4.92761e-10	-1.028
125983663	chr8:125983663:G:A	7.06809e-14	-2.00882	-1.25149	1.51957e-05	-2.00408	-1.25711
125983812	chr8:125983812:T:C	6.762e-13	-4.92761e-10	-1.00199	0.000141845	-4.92761e-10	-1.02746
125984033	chr8:125984033:G:C	6.73954e-13	-4.92761e-10	-1.00532	0.000141393	-4.92761e-10	-1.03065
125984103	chr8:125984103:A:G	5.61446e-13	-4.92761e-10	-1.18796	0.00011869	-4.92761e-10	-1.20569
125984194	chr8:125984194:T:G	8.46913e-14	-2.00309	-1.07638	1.90949e-05	-1.99601	-1.03677
125984276	chr8:125984276:A:G	6.72219e-13	-4.92761e-10	-1.00789	0.000141035	-4.92761e-10	-1.03319
125984497	chr8:125984497:T:C	1.24472e-13	-1.84778	-0.846613	2.68971e-05	-1.86656	-0.823623
125984751	chr8:125984751:C:A	6.75787e-13	-4.92761e-10	-1.0026	0.000141763	-4.92761e-10	-1.02804
125984954	chr8:125984954:A:G	2.76782e-13	-1.89525	-5.85511e-10	5.57427e-05	-1.96145	-5.85511e-10
125985136	chr8:125985136:G:T	5.82052e-13	-4.92761e-10	-1.15192	0.000126939	-4.92761e-10	-1.13849
125985456	chr8:125985456:A:G	1.50281e-13	-1.60927	-0.896704	3.64224e-05	-1.54873	-0.838284
125985731	chr8:125985731:T:C	1.04905e-13	-1.98626	-0.879166	2.5078e-05	-1.99967	-0.760541
125985809	chr8:125985809:A:G	1.19967e-12	-4.92761e-10	-0.428679	0.000245038	-4.92761e-10	-0.480787
125985815	chr8:125985815:A:G	3.20387e-12	-4.92761e-10	0.553638	0.000722696	-4.92761e-10	0.60079
125985889	chr8:125985889:C:G	1.19967e-12	-4.92761e-10	-0.428679	0.000245038	-4.92761e-10	-0.480787
125986074	chr8:125986074:T:C	1.19967e-12	-4.92761e-10	-0.428679	0.000245038	-4.92761e-10	-0.480787
125986079	chr8:125986079:C:T	1.19967e-12	-4.92761e-10	-0.428679	0.000245038	-4.92761e-10	-0.480787
125986298	chr8:125986298:A:G	1.2232e-12	-4.92761e-10	-0.409249	0.00024994	-4.92761e-10	-0.460979
125986400	chr8:125986400:T:G	7.67639e-13	-4.92761e-10	-0.875157	0.000161711	-4.92761e-10	-0.896387
125986680	chr8:125986680:A:G	1.28459e-13	-1.97176	-0.691099	3.11553e-05	-1.98799	-0.555222
125986783	chr8:125986783:G:A	5.39991e-12	-4.92761e-10	1.07566	0.00129245	-4.92761e-10	1.1821
125986833	chr8:125986833:T:C	1.19967e-12	-4.92761e-10	-0.428679	0.000245038	-4.92761e-10	-0.480787
125987065	chr8:125987065:C:A	4.8129e-12	-4.92761e-10	0.960578	0.00114975	-4.92761e-10	1.0651
125987669	chr8:125987669:C:T	6.55209e-13	-4.92761e-10	-1.03352	0.000137291	-4.92761e-10	-1.06009
```
