## Supplementary material for "Characterization of shared and ancestry-specific signals driving complex traits using multi-ancestry fine-mapping": susiex_nc2.cs80.summary

```
# chr8:124978730-125987788
CS_ID	CS_LENGTH	CS_PURITY	MAX_PIP_SNP	BP	REF_ALLELE	ALT_ALLELE	REF_FRQ	BETA	SE	-LOG10P	MAX_PIP	POST-HOC_PROB_POP1	POST-HOC_PROB_POP2
1	7	0.855265	chr8:125464631:T:C	125464631	C,C	T,T	1,1	inf,inf	inf,inf	12.8673,1.72684	0.235602	1	0.538153
2	1599	0	chr8:125861678:A:G	125861678	NA,G	NA,A	NA,1	NA,-inf	NA,inf	NA,3.39714	0.0396136	0.414365	0.439101
```
