## Supplementary material for "Characterization of shared and ancestry-specific signals driving complex traits using multi-ancestry fine-mapping": susiex_nc3.cs80.cs

```
CS_ID	SNP	BP	REF_ALLELE	ALT_ALLELE	REF_FRQ	BETA	SE	-LOG10P	CS_PIP	OVRL_PIP
1	chr8:125464631:T:C	125464631	C,C	T,T	1,1	inf,inf	inf,inf	12.8673,1.72684	0.216556	0.216599
1	chr8:125466208:T:C	125466208	C,C	T,T	1,1	inf,inf	inf,inf	12.7801,1.79023	0.194435	0.194474
1	chr8:125467120:C:T	125467120	T,T	C,C	1,1	inf,inf	inf,inf	12.6562,1.79524	0.149564	0.149605
1	chr8:125467846:G:A	125467846	A,A	G,G	1,1	inf,-inf	inf,inf	12.7812,1.06355	0.0801702	0.0802341
1	chr8:125478730:A:T	125478730	T,T	A,A	1,1	inf,-inf	inf,inf	12.9731,0.69236	0.0733061	0.0733459
1	chr8:125467073:G:A	125467073	A,A	G,G	1,1	inf,-inf	inf,inf	12.7816,0.786997	0.0543135	0.0543551
1	chr8:125466503:A:G	125466503	G,G	A,A	1,1	inf,-inf	inf,inf	12.7115,0.760192	0.0448104	0.0448507
2	chr8:125861678:A:G	125861678	NA,G	NA,A	NA,1	NA,-inf	NA,inf	NA,3.39714	0.0256484	0.0256484
2	chr8:125482075:A:G	125482075	G,G	A,A	1,1	inf,inf	inf,inf	4.15444,2.67747	0.0240151	0.0240151
2	chr8:125879959:T:A	125879959	NA,A	NA,T	NA,1	NA,-inf	NA,inf	NA,3.06558	0.013447	0.013447
2	chr8:125877645:A:T	125877645	NA,T	NA,A	NA,1	NA,-inf	NA,inf	NA,3.06406	0.0134091	0.0134091
2	chr8:125488108:C:G	125488108	G,G	C,C	1,1	-inf,-inf	inf,inf	6.76597,1.77479	0.0119555	0.0119557
2	chr8:125598547:C:A	125598547	NA,A	NA,C	NA,1	NA,inf	NA,inf	NA,2.85578	0.0104732	0.0104732
2	chr8:125485279:C:T	125485279	NA,T	NA,C	NA,1	NA,-inf	NA,inf	NA,2.74458	0.00873617	0.00873617
2	chr8:125490284:A:G	125490284	G,G	A,A	1,1	-inf,-inf	inf,inf	6.85777,1.32954	0.00802931	0.00802943
2	chr8:125376879:G:C	125376879	C,NA	G,NA	1,NA	-inf,NA	inf,NA	3.35767,NA	0.00723486	0.00723486
2	chr8:125540216:A:G	125540216	NA,G	NA,A	NA,1	NA,inf	NA,inf	NA,2.86298	0.00677323	0.00677323
2	chr8:125484961:G:GT	125484961	NA,GT	NA,G	NA,1	NA,-inf	NA,inf	NA,2.53975	0.0062714	0.0062714
2	chr8:125539694:G:A	125539694	NA,A	NA,G	NA,1	NA,inf	NA,inf	NA,2.76559	0.00568042	0.00568042
2	chr8:125540385:C:T	125540385	NA,T	NA,C	NA,1	NA,inf	NA,inf	NA,2.71923	0.00525585	0.00525585
2	chr8:125507340:C:T	125507340	NA,T	NA,C	NA,1	NA,-inf	NA,inf	NA,2.37838	0.00507815	0.00507815
2	chr8:125495783:C:T	125495783	T,T	C,C	1,1	inf,inf	inf,inf	3.44548,2.29759	0.0048273	0.0048273
2	chr8:125634300:A:G	125634300	NA,G	NA,A	NA,1	NA,-inf	NA,inf	NA,2.40199	0.00473354	0.00473354
2	chr8:125603580:A:T	125603580	NA,T	NA,A	NA,1	NA,inf	NA,inf	NA,2.46032	0.00453387	0.00453387
2	chr8:125582454:G:A	125582454	NA,A	NA,G	NA,1	NA,inf	NA,inf	NA,2.31554	0.00430392	0.00430392
2	chr8:125461611:C:G	125461611	NA,G	NA,C	NA,1	NA,inf	NA,inf	NA,2.5604	0.00426161	0.00426161
2	chr8:125493463:T:C	125493463	C,C	T,T	1,1	inf,inf	inf,inf	3.71185,1.6804	0.00422703	0.00422703
2	chr8:125449456:A:T	125449456	NA,T	NA,A	NA,1	NA,inf	NA,inf	NA,2.85772	0.00418999	0.00418999
2	chr8:125635127:T:C	125635127	NA,C	NA,T	NA,1	NA,-inf	NA,inf	NA,2.27196	0.00374003	0.00374003
2	chr8:125634827:T:C	125634827	NA,C	NA,T	NA,1	NA,-inf	NA,inf	NA,2.27004	0.00372685	0.00372685
2	chr8:125630135:C:A	125630135	NA,A	NA,C	NA,1	NA,-inf	NA,inf	NA,2.25335	0.00361798	0.00361798
2	chr8:125635995:C:T	125635995	NA,T	NA,C	NA,1	NA,-inf	NA,inf	NA,2.21029	0.00345266	0.00345266
2	chr8:125491673:G:A	125491673	A,A	G,G	1,1	-inf,-inf	inf,inf	6.83408,0.872262	0.00307197	0.00307203
2	chr8:125500300:A:G	125500300	NA,G	NA,A	NA,1	NA,-inf	NA,inf	NA,2.06538	0.00281664	0.00281664
2	chr8:125500218:C:T	125500218	NA,T	NA,C	NA,1	NA,-inf	NA,inf	NA,2.06051	0.00279066	0.00279066
2	chr8:125536751:T:C	125536751	NA,C	NA,T	NA,1	NA,inf	NA,inf	NA,2.33955	0.00267516	0.00267516
2	chr8:125636977:T:G	125636977	NA,G	NA,T	NA,1	NA,-inf	NA,inf	NA,2.07017	0.00259759	0.00259759
2	chr8:125493898:C:T	125493898	T,T	C,C	1,1	-inf,-inf	inf,inf	6.63422,0.980388	0.00259308	0.00259313
2	chr8:124991446:A:G	124991446	NA,G	NA,A	NA,1	NA,-inf	NA,inf	NA,1.96318	0.00259269	0.00259269
2	chr8:125637125:C:T	125637125	NA,T	NA,C	NA,1	NA,inf	NA,inf	NA,2.14172	0.00257115	0.00257115
2	chr8:125636785:A:G	125636785	NA,G	NA,A	NA,1	NA,-inf	NA,inf	NA,2.04351	0.00248106	0.00248106
2	chr8:125793664:G:A	125793664	NA,A	NA,G	NA,1	NA,inf	NA,inf	NA,2.03845	0.00236278	0.00236278
2	chr8:125553428:C:T	125553428	T,T	C,C	1,1	inf,inf	inf,inf	2.4073,1.2681	0.00225399	0.00225399
2	chr8:125068394:C:T	125068394	NA,T	NA,C	NA,1	NA,inf	NA,inf	NA,2.17984	0.00224337	0.00224337
2	chr8:125205063:C:G	125205063	G,NA	C,NA	1,NA	-inf,NA	inf,NA	1.84809,NA	0.00218673	0.00218673
2	chr8:125490428:A:G	125490428	NA,G	NA,A	NA,1	NA,inf	NA,inf	NA,2.20117	0.00218538	0.00218538
2	chr8:125579032:C:T	125579032	T,NA	C,NA	1,NA	-inf,NA	inf,NA	1.33632,NA	0.00215379	0.00215379
2	chr8:125628846:G:A	125628846	NA,A	NA,G	NA,1	NA,inf	NA,inf	NA,2.04463	0.00215364	0.00215364
2	chr8:125550516:G:A	125550516	A,A	G,G	1,1	inf,-inf	inf,inf	2.81432,0.496136	0.00212853	0.00212853
2	chr8:125565803:C:T	125565803	NA,T	NA,C	NA,1	NA,inf	NA,inf	NA,2.13759	0.00199129	0.00199129
2	chr8:125481615:C:T	125481615	NA,T	NA,C	NA,1	NA,-inf	NA,inf	NA,1.71984	0.00194183	0.00194183
2	chr8:125482715:G:A	125482715	NA,A	NA,G	NA,1	NA,-inf	NA,inf	NA,1.71865	0.00193723	0.00193723
2	chr8:125496809:A:G	125496809	G,G	A,A	1,1	inf,inf	inf,inf	4.26625,0.204385	0.00192676	0.00192676
2	chr8:125599465:C:T	125599465	NA,T	NA,C	NA,1	NA,inf	NA,inf	NA,2.0552	0.00190147	0.00190147
2	chr8:125277716:G:C	125277716	NA,C	NA,G	NA,1	NA,inf	NA,inf	NA,2.09476	0.00187731	0.00187731
2	chr8:125593524:C:T	125593524	NA,T	NA,C	NA,1	NA,inf	NA,inf	NA,1.82019	0.00170864	0.00170864
2	chr8:125577518:T:C	125577518	NA,C	NA,T	NA,1	NA,inf	NA,inf	NA,1.89638	0.0016337	0.0016337
2	chr8:125312349:G:A	125312349	NA,A	NA,G	NA,1	NA,inf	NA,inf	NA,1.95739	0.00163138	0.00163138
2	chr8:125112448:G:A	125112448	NA,A	NA,G	NA,1	NA,inf	NA,inf	NA,1.98203	0.00158458	0.00158458
2	chr8:125112162:A:G	125112162	NA,G	NA,A	NA,1	NA,inf	NA,inf	NA,1.86493	0.00156512	0.00156512
2	chr8:125401003:A:G	125401003	NA,G	NA,A	NA,1	NA,inf	NA,inf	NA,1.83502	0.00155187	0.00155187
2	chr8:125560784:C:T	125560784	NA,T	NA,C	NA,1	NA,inf	NA,inf	NA,1.98642	0.00154064	0.00154064
2	chr8:125450502:C:T	125450502	NA,T	NA,C	NA,1	NA,inf	NA,inf	NA,2.17485	0.00153975	0.00153975
2	chr8:125129632:TCTGA:T	125129632	NA,T	NA,TCTGA	NA,1	NA,inf	NA,inf	NA,1.97276	0.00153335	0.00153335
2	chr8:124979041:G:A	124979041	NA,A	NA,G	NA,1	NA,inf	NA,inf	NA,1.93334	0.00151044	0.00151044
2	chr8:124999288:T:G	124999288	NA,G	NA,T	NA,1	NA,inf	NA,inf	NA,1.93053	0.00149431	0.00149431
2	chr8:125438667:C:T	125438667	NA,T	NA,C	NA,1	NA,inf	NA,inf	NA,2.00134	0.00148892	0.00148892
2	chr8:125195479:C:T	125195479	NA,T	NA,C	NA,1	NA,inf	NA,inf	NA,1.98232	0.00148552	0.00148552
2	chr8:125098808:T:C	125098808	NA,C	NA,T	NA,1	NA,inf	NA,inf	NA,2.21514	0.00148139	0.00148139
2	chr8:125663215:C:T	125663215	NA,T	NA,C	NA,1	NA,-inf	NA,inf	NA,1.70754	0.00147766	0.00147766
2	chr8:125957553:A:G	125957553	NA,G	NA,A	NA,1	NA,-inf	NA,inf	NA,1.64832	0.00147682	0.00147682
2	chr8:125619151:C:T	125619151	NA,T	NA,C	NA,1	NA,-inf	NA,inf	NA,1.76592	0.00145432	0.00145432
2	chr8:125986783:G:A	125986783	NA,A	NA,G	NA,1	NA,-inf	NA,inf	NA,1.62857	0.00145376	0.00145376
2	chr8:125405358:T:C	125405358	NA,C	NA,T	NA,1	NA,inf	NA,inf	NA,1.70499	0.00144502	0.00144502
2	chr8:125487930:G:A	125487930	NA,A	NA,G	NA,1	NA,inf	NA,inf	NA,2.02571	0.00143313	0.00143313
2	chr8:125553907:G:A	125553907	A,A	G,G	1,1	inf,inf	inf,inf	2.43056,0.963093	0.00142917	0.00142917
2	chr8:125892237:T:A	125892237	A,A	T,T	1,1	inf,-inf	inf,inf	2.25899,0.441553	0.00137577	0.00137577
2	chr8:125193194:C:A	125193194	NA,A	NA,C	NA,1	NA,inf	NA,inf	NA,1.9246	0.00134571	0.00134571
2	chr8:125987065:C:A	125987065	NA,A	NA,C	NA,1	NA,-inf	NA,inf	NA,1.5662	0.00129301	0.00129301
2	chr8:125095419:G:A	125095419	NA,A	NA,G	NA,1	NA,inf	NA,inf	NA,1.88092	0.0012844	0.0012844
2	chr8:125020995:A:G	125020995	NA,G	NA,A	NA,1	NA,-inf	NA,inf	NA,1.60765	0.00126517	0.00126517
2	chr8:125186313:C:T	125186313	NA,T	NA,C	NA,1	NA,inf	NA,inf	NA,1.8745	0.00123609	0.00123609
2	chr8:125176655:A:G	125176655	NA,G	NA,A	NA,1	NA,inf	NA,inf	NA,1.87379	0.0012348	0.0012348
2	chr8:125127543:A:G	125127543	NA,G	NA,A	NA,1	NA,inf	NA,inf	NA,1.8456	0.001233	0.001233
2	chr8:125371966:T:C	125371966	NA,C	NA,T	NA,1	NA,inf	NA,inf	NA,1.8344	0.00120699	0.00120699
2	chr8:125528711:C:G	125528711	NA,G	NA,C	NA,1	NA,-inf	NA,inf	NA,1.57918	0.00119638	0.00119638
2	chr8:125111574:C:T	125111574	NA,T	NA,C	NA,1	NA,inf	NA,inf	NA,1.82104	0.00118399	0.00118399
2	chr8:125021464:T:C	125021464	NA,C	NA,T	NA,1	NA,inf	NA,inf	NA,1.84237	0.00117946	0.00117946
2	chr8:125666076:G:T	125666076	NA,T	NA,G	NA,1	NA,inf	NA,inf	NA,1.59177	0.00116875	0.00116875
2	chr8:125179294:T:C	125179294	NA,C	NA,T	NA,1	NA,inf	NA,inf	NA,1.83787	0.00116118	0.00116118
2	chr8:125830402:C:T	125830402	NA,T	NA,C	NA,1	NA,inf	NA,inf	NA,1.71575	0.00115654	0.00115654
2	chr8:125890922:A:G	125890922	NA,G	NA,A	NA,1	NA,-inf	NA,inf	NA,1.45685	0.00113878	0.00113878
2	chr8:125038438:AAG:A	125038438	NA,A	NA,AAG	NA,1	NA,-inf	NA,inf	NA,1.54023	0.00111508	0.00111508
2	chr8:125040176:G:A	125040176	NA,A	NA,G	NA,1	NA,-inf	NA,inf	NA,1.53916	0.00111295	0.00111295
2	chr8:125083576:T:C	125083576	NA,C	NA,T	NA,1	NA,-inf	NA,inf	NA,1.55503	0.00108458	0.00108458
2	chr8:125070712:C:T	125070712	NA,T	NA,C	NA,1	NA,-inf	NA,inf	NA,1.55503	0.00108458	0.00108458
2	chr8:125835843:T:C	125835843	NA,C	NA,T	NA,1	NA,inf	NA,inf	NA,1.70006	0.00105991	0.00105991
2	chr8:125492114:CCACCGTCACCACCACCACCACCACCACCACCAT:C	125492114	C,NA	CCACCGTCACCACCACCACCACCACCACCACCAT,NA	1,NA	-inf,NA	inf,NA	4.42941,NA	0.0010508	0.0010508
2	chr8:125149290:C:T	125149290	NA,T	NA,C	NA,1	NA,inf	NA,inf	NA,1.70746	0.00104027	0.00104027
2	chr8:124981071:TA:T	124981071	NA,T	NA,TA	NA,1	NA,inf	NA,inf	NA,1.7141	0.00103826	0.00103826
2	chr8:124998600:A:G	124998600	NA,G	NA,A	NA,1	NA,-inf	NA,inf	NA,1.4514	0.00102171	0.00102171
2	chr8:125442131:C:T	125442131	NA,T	NA,C	NA,1	NA,inf	NA,inf	NA,1.66958	0.000990711	0.000990711
2	chr8:125491858:G:A	125491858	NA,A	NA,G	NA,1	NA,-inf	NA,inf	NA,1.40867	0.000979057	0.000979057
2	chr8:125900192:A:G	125900192	NA,G	NA,A	NA,1	NA,inf	NA,inf	NA,1.57433	0.000974288	0.000974288
2	chr8:125211262:C:G	125211262	NA,G	NA,C	NA,1	NA,-inf	NA,inf	NA,1.45672	0.000965913	0.000965913
2	chr8:125070595:G:A	125070595	NA,A	NA,G	NA,1	NA,-inf	NA,inf	NA,1.35898	0.000941821	0.000941821
2	chr8:125414543:A:G	125414543	NA,G	NA,A	NA,1	NA,-inf	NA,inf	NA,1.46618	0.000932472	0.000932472
2	chr8:125901283:T:A	125901283	NA,A	NA,T	NA,1	NA,-inf	NA,inf	NA,1.58805	0.000927271	0.000927271
2	chr8:125894768:T:C	125894768	NA,C	NA,T	NA,1	NA,-inf	NA,inf	NA,1.58167	0.000917235	0.000917235
2	chr8:125064927:T:C	125064927	NA,C	NA,T	NA,1	NA,-inf	NA,inf	NA,1.4516	0.000903528	0.000903528
2	chr8:125034484:C:T	125034484	NA,T	NA,C	NA,1	NA,-inf	NA,inf	NA,1.4471	0.000896283	0.000896283
2	chr8:125087704:G:A	125087704	NA,A	NA,G	NA,1	NA,inf	NA,inf	NA,1.56555	0.000894096	0.000894096
2	chr8:125618041:G:A	125618041	NA,A	NA,G	NA,1	NA,inf	NA,inf	NA,1.53377	0.000894087	0.000894087
2	chr8:125115949:G:A	125115949	NA,A	NA,G	NA,1	NA,inf	NA,inf	NA,1.66769	0.000881789	0.000881789
2	chr8:125624564:G:A	125624564	NA,A	NA,G	NA,1	NA,inf	NA,inf	NA,1.52342	0.000878009	0.000878009
2	chr8:125643026:A:C	125643026	NA,C	NA,A	NA,1	NA,inf	NA,inf	NA,1.47361	0.000877053	0.000877053
2	chr8:125349579:T:C	125349579	C,NA	T,NA	1,NA	-inf,NA	inf,NA	2.1412,NA	0.000876781	0.000876781
2	chr8:125431521:A:G	125431521	NA,G	NA,A	NA,1	NA,inf	NA,inf	NA,1.51662	0.000874969	0.000874969
2	chr8:125640056:T:C	125640056	C,NA	T,NA	1,NA	-inf,NA	inf,NA	1.80085,NA	0.000873254	0.000873254
2	chr8:124994839:G:A	124994839	NA,A	NA,G	NA,1	NA,inf	NA,inf	NA,1.47455	0.000863621	0.000863621
2	chr8:125503507:A:G	125503507	G,NA	A,NA	1,NA	-inf,NA	inf,NA	2.79379,NA	0.000860076	0.000860076
2	chr8:125854047:G:A	125854047	NA,A	NA,G	NA,1	NA,inf	NA,inf	NA,1.42622	0.000852771	0.000852771
2	chr8:125809230:C:G	125809230	G,G	C,C	1,1	inf,-inf	inf,inf	0.34067,2.60599	0.000850715	0.000850715
2	chr8:125120039:T:C	125120039	NA,C	NA,T	NA,1	NA,inf	NA,inf	NA,1.62546	0.000833408	0.000833408
2	chr8:125215945:A:G	125215945	NA,G	NA,A	NA,1	NA,inf	NA,inf	NA,1.57611	0.00083047	0.00083047
2	chr8:125936387:G:A	125936387	A,NA	G,NA	1,NA	-inf,NA	inf,NA	1.75742,NA	0.000822454	0.000822454
2	chr8:125456446:C:T	125456446	NA,T	NA,C	NA,1	NA,inf	NA,inf	NA,1.65645	0.000819907	0.000819907
2	chr8:125985815:A:G	125985815	NA,G	NA,A	NA,1	NA,-inf	NA,inf	NA,1.34468	0.000814152	0.000814152
2	chr8:125037575:T:C	125037575	NA,C	NA,T	NA,1	NA,-inf	NA,inf	NA,1.39189	0.000811651	0.000811651
2	chr8:125447781:T:C	125447781	NA,C	NA,T	NA,1	NA,inf	NA,inf	NA,1.62725	0.000810938	0.000810938
2	chr8:125033246:A:G	125033246	NA,G	NA,A	NA,1	NA,-inf	NA,inf	NA,1.38997	0.000808909	0.000808909
2	chr8:125751313:T:C	125751313	C,C	T,T	1,1	-inf,-inf	inf,inf	2.47873,0.175653	0.000801047	0.000801047
2	chr8:125288052:C:A	125288052	NA,A	NA,C	NA,1	NA,inf	NA,inf	NA,1.57774	0.000791951	0.000791951
2	chr8:125422378:T:C	125422378	NA,C	NA,T	NA,1	NA,-inf	NA,inf	NA,1.26141	0.000789333	0.000789333
2	chr8:125625002:G:A	125625002	NA,A	NA,G	NA,1	NA,inf	NA,inf	NA,1.45923	0.00078546	0.00078546
2	chr8:125271981:T:C	125271981	NA,C	NA,T	NA,1	NA,inf	NA,inf	NA,1.54354	0.000760198	0.000760198
2	chr8:125137719:G:A	125137719	NA,A	NA,G	NA,1	NA,inf	NA,inf	NA,1.57338	0.000754719	0.000754719
2	chr8:125129152:G:A	125129152	NA,A	NA,G	NA,1	NA,inf	NA,inf	NA,1.56496	0.000744564	0.000744564
2	chr8:125461924:C:T	125461924	NA,T	NA,C	NA,1	NA,-inf	NA,inf	NA,1.38305	0.000744001	0.000744001
2	chr8:125713028:T:A	125713028	NA,A	NA,T	NA,1	NA,-inf	NA,inf	NA,1.22047	0.000734238	0.000734238
2	chr8:125085779:C:T	125085779	NA,T	NA,C	NA,1	NA,inf	NA,inf	NA,1.45111	0.000729341	0.000729341
2	chr8:125135938:A:C	125135938	NA,C	NA,A	NA,1	NA,inf	NA,inf	NA,1.54872	0.000725097	0.000725097
2	chr8:125644728:G:C	125644728	NA,C	NA,G	NA,1	NA,-inf	NA,inf	NA,1.28623	0.000723001	0.000723001
2	chr8:125374987:C:G	125374987	NA,G	NA,C	NA,1	NA,-inf	NA,inf	NA,1.29706	0.000722553	0.000722553
2	chr8:125125122:A:G	125125122	NA,G	NA,A	NA,1	NA,inf	NA,inf	NA,1.54195	0.000717228	0.000717228
2	chr8:125713102:G:A	125713102	NA,A	NA,G	NA,1	NA,-inf	NA,inf	NA,1.20689	0.00071588	0.00071588
2	chr8:125136299:G:A	125136299	NA,A	NA,G	NA,1	NA,inf	NA,inf	NA,1.53993	0.000714842	0.000714842
2	chr8:125085995:G:A	125085995	NA,A	NA,G	NA,1	NA,inf	NA,inf	NA,1.43477	0.000710026	0.000710026
2	chr8:125367920:A:G	125367920	NA,G	NA,A	NA,1	NA,-inf	NA,inf	NA,1.25967	0.000709554	0.000709554
2	chr8:125402913:G:A	125402913	A,A	G,G	1,1	inf,inf	inf,inf	2.0511,1.28458	0.000708942	0.000708942
2	chr8:125362423:C:T	125362423	NA,T	NA,C	NA,1	NA,-inf	NA,inf	NA,1.25584	0.000704685	0.000704685
2	chr8:125550390:G:A	125550390	NA,A	NA,G	NA,1	NA,inf	NA,inf	NA,1.38258	0.000704345	0.000704345
2	chr8:125086156:G:A	125086156	NA,A	NA,G	NA,1	NA,inf	NA,inf	NA,1.42173	0.000694446	0.000694446
2	chr8:125666057:C:T	125666057	T,T	C,C	1,1	inf,-inf	inf,inf	0.0153685,2.16206	0.00069231	0.00069231
2	chr8:125233898:C:T	125233898	NA,T	NA,C	NA,1	NA,inf	NA,inf	NA,1.50177	0.000690938	0.000690938
2	chr8:125433058:G:A	125433058	NA,A	NA,G	NA,1	NA,inf	NA,inf	NA,1.49897	0.00068728	0.00068728
2	chr8:125131247:T:C	125131247	NA,C	NA,T	NA,1	NA,inf	NA,inf	NA,1.50795	0.000677705	0.000677705
2	chr8:125197514:G:A	125197514	NA,A	NA,G	NA,1	NA,inf	NA,inf	NA,1.50929	0.000675522	0.000675522
2	chr8:125956269:G:T	125956269	T,T	G,G	1,1	inf,inf	inf,inf	1.75526,0.888367	0.000669759	0.000669759
2	chr8:125722532:T:C	125722532	NA,C	NA,T	NA,1	NA,inf	NA,inf	NA,1.3196	0.000666787	0.000666787
2	chr8:125477269:G:A	125477269	NA,A	NA,G	NA,1	NA,inf	NA,inf	NA,1.23459	0.000664296	0.000664296
2	chr8:125825811:C:A	125825811	NA,A	NA,C	NA,1	NA,-inf	NA,inf	NA,1.24067	0.000663375	0.000663375
2	chr8:125749417:C:T	125749417	T,T	C,C	1,1	-inf,-inf	inf,inf	2.61349,0.00580755	0.000660429	0.000660429
2	chr8:125305731:G:A	125305731	NA,A	NA,G	NA,1	NA,inf	NA,inf	NA,1.48895	0.000660146	0.000660146
2	chr8:125130790:C:T	125130790	NA,T	NA,C	NA,1	NA,inf	NA,inf	NA,1.49131	0.000659595	0.000659595
2	chr8:125634532:G:A	125634532	NA,A	NA,G	NA,1	NA,inf	NA,inf	NA,1.38594	0.000658745	0.000658745
2	chr8:125087581:A:G	125087581	NA,G	NA,A	NA,1	NA,inf	NA,inf	NA,1.38811	0.000658296	0.000658296
2	chr8:125126953:G:T	125126953	NA,T	NA,G	NA,1	NA,inf	NA,inf	NA,1.48967	0.000658205	0.000658205
2	chr8:125781771:A:G	125781771	G,G	A,A	1,1	-inf,inf	inf,inf	0.097572,2.42305	0.000656562	0.000656562
2	chr8:125734288:G:A	125734288	NA,A	NA,G	NA,1	NA,inf	NA,inf	NA,1.28512	0.000656085	0.000656085
2	chr8:125726864:C:T	125726864	NA,T	NA,C	NA,1	NA,inf	NA,inf	NA,1.3274	0.000652877	0.000652877
2	chr8:125939082:T:A	125939082	NA,A	NA,T	NA,1	NA,inf	NA,inf	NA,1.2809	0.000651584	0.000651584
2	chr8:125721618:C:T	125721618	NA,T	NA,C	NA,1	NA,inf	NA,inf	NA,1.32787	0.000651199	0.000651199
2	chr8:125713418:AGAGG:A	125713418	NA,A	NA,AGAGG	NA,1	NA,-inf	NA,inf	NA,1.1549	0.000650564	0.000650564
2	chr8:125174170:C:A	125174170	NA,A	NA,C	NA,1	NA,inf	NA,inf	NA,1.48304	0.000648571	0.000648571
2	chr8:125714221:A:C	125714221	NA,C	NA,A	NA,1	NA,-inf	NA,inf	NA,1.15269	0.000647962	0.000647962
2	chr8:125714924:G:A	125714924	NA,A	NA,G	NA,1	NA,-inf	NA,inf	NA,1.15269	0.000647962	0.000647962
2	chr8:125711139:T:C	125711139	NA,C	NA,T	NA,1	NA,-inf	NA,inf	NA,1.15141	0.000647427	0.000647427
2	chr8:125372735:G:A	125372735	A,A	G,G	1,1	-inf,-inf	inf,inf	2.82495,0.282409	0.000646731	0.000646731
2	chr8:125459893:G:A	125459893	A,A	G,G	1,1	inf,inf	inf,inf	3.35292,0.386877	0.000643618	0.000643618
2	chr8:125716370:C:T	125716370	NA,T	NA,C	NA,1	NA,-inf	NA,inf	NA,1.14896	0.000643435	0.000643435
2	chr8:125710874:G:T	125710874	NA,T	NA,G	NA,1	NA,-inf	NA,inf	NA,1.14901	0.000643422	0.000643422
2	chr8:125711453:T:G	125711453	NA,G	NA,T	NA,1	NA,-inf	NA,inf	NA,1.14525	0.000640816	0.000640816
2	chr8:125718312:G:C	125718312	NA,C	NA,G	NA,1	NA,inf	NA,inf	NA,1.36232	0.000639618	0.000639618
2	chr8:125701677:G:A	125701677	NA,A	NA,G	NA,1	NA,-inf	NA,inf	NA,1.20622	0.000637978	0.000637978
2	chr8:125666025:C:T	125666025	NA,T	NA,C	NA,1	NA,-inf	NA,inf	NA,1.1557	0.000634919	0.000634919
2	chr8:125496793:TG:T	125496793	NA,T	NA,TG	NA,1	NA,-inf	NA,inf	NA,1.20485	0.00063428	0.00063428
2	chr8:125773599:G:A	125773599	NA,A	NA,G	NA,1	NA,inf	NA,inf	NA,1.3778	0.000634226	0.000634226
2	chr8:125715109:T:C	125715109	NA,C	NA,T	NA,1	NA,-inf	NA,inf	NA,1.13848	0.000631152	0.000631152
2	chr8:125701447:C:A	125701447	NA,A	NA,C	NA,1	NA,-inf	NA,inf	NA,1.21029	0.00063035	0.00063035
2	chr8:125703163:G:A	125703163	NA,A	NA,G	NA,1	NA,-inf	NA,inf	NA,1.21029	0.00063035	0.00063035
2	chr8:125742085:C:T	125742085	NA,T	NA,C	NA,1	NA,inf	NA,inf	NA,1.25874	0.000626814	0.000626814
2	chr8:125473293:G:A	125473293	A,A	G,G	1,1	inf,inf	inf,inf	0.669701,2.5834	0.000624824	0.000624824
2	chr8:125709379:C:T	125709379	NA,T	NA,C	NA,1	NA,-inf	NA,inf	NA,1.13229	0.000623763	0.000623763
2	chr8:125710202:T:C	125710202	NA,C	NA,T	NA,1	NA,-inf	NA,inf	NA,1.13	0.000623153	0.000623153
2	chr8:125958564:T:C	125958564	NA,C	NA,T	NA,1	NA,-inf	NA,inf	NA,1.19293	0.00062079	0.00062079
2	chr8:125821921:A:G	125821921	G,G	A,A	1,1	inf,-inf	inf,inf	0.317675,2.51458	0.000618005	0.000618005
2	chr8:125711776:T:A	125711776	NA,A	NA,T	NA,1	NA,-inf	NA,inf	NA,1.12521	0.000616232	0.000616232
2	chr8:125709189:T:C	125709189	NA,C	NA,T	NA,1	NA,-inf	NA,inf	NA,1.12361	0.000615988	0.000615988
2	chr8:125715286:T:C	125715286	NA,C	NA,T	NA,1	NA,-inf	NA,inf	NA,1.12378	0.000615043	0.000615043
2	chr8:125502325:T:C	125502325	NA,C	NA,T	NA,1	NA,-inf	NA,inf	NA,1.24398	0.000614819	0.000614819
2	chr8:125208636:G:A	125208636	NA,A	NA,G	NA,1	NA,inf	NA,inf	NA,1.44521	0.000609019	0.000609019
2	chr8:125457080:A:G	125457080	NA,G	NA,A	NA,1	NA,inf	NA,inf	NA,1.45133	0.000606735	0.000606735
2	chr8:125710595:G:A	125710595	NA,A	NA,G	NA,1	NA,-inf	NA,inf	NA,1.11158	0.00060104	0.00060104
2	chr8:125772446:A:G	125772446	G,G	A,A	1,1	inf,-inf	inf,inf	0.214799,2.40878	0.000600687	0.000600687
2	chr8:125207510:TA:T	125207510	NA,T	NA,TA	NA,1	NA,inf	NA,inf	NA,1.43497	0.000599528	0.000599528
2	chr8:125111328:G:A	125111328	NA,A	NA,G	NA,1	NA,inf	NA,inf	NA,1.4299	0.000598966	0.000598966
2	chr8:125510959:G:A	125510959	NA,A	NA,G	NA,1	NA,-inf	NA,inf	NA,1.20317	0.000597819	0.000597819
2	chr8:125325882:G:C	125325882	NA,C	NA,G	NA,1	NA,inf	NA,inf	NA,1.42508	0.000594268	0.000594268
2	chr8:125887596:T:C	125887596	NA,C	NA,T	NA,1	NA,-inf	NA,inf	NA,1.14574	0.000593743	0.000593743
2	chr8:125157729:T:A	125157729	NA,A	NA,T	NA,1	NA,inf	NA,inf	NA,1.42778	0.000593153	0.000593153
2	chr8:125202221:C:T	125202221	NA,T	NA,C	NA,1	NA,inf	NA,inf	NA,1.42748	0.000592345	0.000592345
2	chr8:125198387:T:A	125198387	NA,A	NA,T	NA,1	NA,inf	NA,inf	NA,1.42699	0.000591855	0.000591855
2	chr8:125198594:A:G	125198594	NA,G	NA,A	NA,1	NA,inf	NA,inf	NA,1.42388	0.000589059	0.000589059
2	chr8:125643557:A:C	125643557	C,NA	A,NA	1,NA	-inf,NA	inf,NA	1.6067,NA	0.000587579	0.000587579
2	chr8:125140969:C:T	125140969	NA,T	NA,C	NA,1	NA,inf	NA,inf	NA,1.41838	0.000584314	0.000584314
2	chr8:125380149:C:T	125380149	T,T	C,C	1,1	-inf,-inf	inf,inf	2.71021,0.227076	0.000583686	0.000583686
2	chr8:125194580:A:G	125194580	NA,G	NA,A	NA,1	NA,inf	NA,inf	NA,1.41814	0.000582779	0.000582779
2	chr8:125234945:GCTTTTACCAAAAAA:G	125234945	NA,G	NA,GCTTTTACCAAAAAA	NA,1	NA,inf	NA,inf	NA,1.41833	0.000582535	0.000582535
2	chr8:125446309:G:T	125446309	NA,T	NA,G	NA,1	NA,inf	NA,inf	NA,1.37189	0.000582272	0.000582272
2	chr8:125192215:T:G	125192215	NA,G	NA,T	NA,1	NA,inf	NA,inf	NA,1.41752	0.000582244	0.000582244
2	chr8:125775791:G:A	125775791	A,A	G,G	1,1	inf,-inf	inf,inf	0.247351,2.37152	0.000578966	0.000578966
2	chr8:125266162:G:A	125266162	NA,A	NA,G	NA,1	NA,-inf	NA,inf	NA,1.17125	0.000577787	0.000577787
2	chr8:125431402:C:T	125431402	NA,T	NA,C	NA,1	NA,inf	NA,inf	NA,1.36451	0.000577585	0.000577585
2	chr8:125107561:G:C	125107561	NA,C	NA,G	NA,1	NA,inf	NA,inf	NA,1.4056	0.000575636	0.000575636
2	chr8:125404889:CACG:C	125404889	NA,C	NA,CACG	NA,1	NA,-inf	NA,inf	NA,1.12555	0.000574825	0.000574825
2	chr8:125193452:A:G	125193452	NA,G	NA,A	NA,1	NA,inf	NA,inf	NA,1.40833	0.000573787	0.000573787
2	chr8:125562774:A:G	125562774	NA,G	NA,A	NA,1	NA,-inf	NA,inf	NA,1.08484	0.000572877	0.000572877
2	chr8:125572371:C:A	125572371	NA,A	NA,C	NA,1	NA,inf	NA,inf	NA,1.33697	0.000572433	0.000572433
2	chr8:125030831:T:C	125030831	NA,C	NA,T	NA,1	NA,-inf	NA,inf	NA,1.15369	0.000572246	0.000572246
2	chr8:125180732:G:C	125180732	NA,C	NA,G	NA,1	NA,inf	NA,inf	NA,1.40445	0.000570996	0.000570996
2	chr8:125034853:C:A	125034853	NA,A	NA,C	NA,1	NA,inf	NA,inf	NA,1.329	0.000566461	0.000566461
2	chr8:125863805:A:G	125863805	NA,G	NA,A	NA,1	NA,inf	NA,inf	NA,1.1922	0.000558605	0.000558605
2	chr8:125525115:A:G	125525115	NA,G	NA,A	NA,1	NA,-inf	NA,inf	NA,1.08165	0.000556855	0.000556855
2	chr8:125458589:C:T	125458589	T,T	C,C	1,1	-inf,-inf	inf,inf	6.7843,1.45386	0.000556668	0.000556849
2	chr8:125639408:C:T	125639408	T,T	C,C	1,1	-inf,inf	inf,inf	1.69865,0.883538	0.000556129	0.000556129
2	chr8:125184346:ACTT:A	125184346	NA,A	NA,ACTT	NA,1	NA,inf	NA,inf	NA,1.38698	0.0005552	0.0005552
2	chr8:125770098:G:A	125770098	NA,A	NA,G	NA,1	NA,-inf	NA,inf	NA,1.09687	0.000554377	0.000554377
2	chr8:125166987:G:A	125166987	NA,A	NA,G	NA,1	NA,inf	NA,inf	NA,1.38201	0.000550975	0.000550975
2	chr8:125218420:T:C	125218420	NA,C	NA,T	NA,1	NA,inf	NA,inf	NA,1.38147	0.000550485	0.000550485
2	chr8:125220042:A:G	125220042	NA,G	NA,A	NA,1	NA,inf	NA,inf	NA,1.38135	0.000550286	0.000550286
2	chr8:125370782:A:G	125370782	G,G	A,A	1,1	-inf,-inf	inf,inf	2.72028,0.30614	0.000550145	0.000550145
2	chr8:125043618:C:T	125043618	NA,T	NA,C	NA,1	NA,inf	NA,inf	NA,1.37191	0.000549718	0.000549718
2	chr8:125234701:T:C	125234701	NA,C	NA,T	NA,1	NA,inf	NA,inf	NA,1.37916	0.000548342	0.000548342
2	chr8:124982636:ATAAAAT:A	124982636	NA,A	NA,ATAAAAT	NA,1	NA,inf	NA,inf	NA,1.34327	0.000548273	0.000548273
2	chr8:125176373:G:A	125176373	NA,A	NA,G	NA,1	NA,inf	NA,inf	NA,1.37886	0.000548102	0.000548102
2	chr8:125232472:T:G	125232472	NA,G	NA,T	NA,1	NA,inf	NA,inf	NA,1.37886	0.000548102	0.000548102
2	chr8:125176107:A:G	125176107	NA,G	NA,A	NA,1	NA,inf	NA,inf	NA,1.37886	0.000548102	0.000548102
2	chr8:125168527:C:G	125168527	NA,G	NA,C	NA,1	NA,inf	NA,inf	NA,1.37886	0.000548102	0.000548102
2	chr8:125232506:A:G	125232506	NA,G	NA,A	NA,1	NA,inf	NA,inf	NA,1.37886	0.000548102	0.000548102
2	chr8:125180200:G:A	125180200	NA,A	NA,G	NA,1	NA,inf	NA,inf	NA,1.37886	0.000548102	0.000548102
2	chr8:125226347:A:G	125226347	NA,G	NA,A	NA,1	NA,inf	NA,inf	NA,1.37886	0.000548102	0.000548102
2	chr8:125006229:T:G	125006229	NA,G	NA,T	NA,1	NA,inf	NA,inf	NA,1.21281	0.000547998	0.000547998
2	chr8:125231061:A:G	125231061	NA,G	NA,A	NA,1	NA,inf	NA,inf	NA,1.37779	0.000546619	0.000546619
2	chr8:125012268:T:C	125012268	NA,C	NA,T	NA,1	NA,inf	NA,inf	NA,1.20332	0.000544978	0.000544978
2	chr8:125180262:A:G	125180262	NA,G	NA,A	NA,1	NA,inf	NA,inf	NA,1.37239	0.000542508	0.000542508
2	chr8:125700416:G:T	125700416	NA,T	NA,G	NA,1	NA,-inf	NA,inf	NA,1.11278	0.00054247	0.00054247
2	chr8:125212265:C:T	125212265	NA,T	NA,C	NA,1	NA,inf	NA,inf	NA,1.37179	0.000542445	0.000542445
2	chr8:125825562:C:T	125825562	NA,T	NA,C	NA,1	NA,inf	NA,inf	NA,1.31329	0.000540901	0.000540901
2	chr8:125227587:T:C	125227587	NA,C	NA,T	NA,1	NA,inf	NA,inf	NA,1.36875	0.000539948	0.000539948
2	chr8:125050663:C:T	125050663	NA,T	NA,C	NA,1	NA,inf	NA,inf	NA,1.20413	0.00053755	0.00053755
2	chr8:125331845:G:A	125331845	NA,A	NA,G	NA,1	NA,inf	NA,inf	NA,1.36189	0.000536611	0.000536611
2	chr8:125178678:G:A	125178678	NA,A	NA,G	NA,1	NA,inf	NA,inf	NA,1.36314	0.000534551	0.000534551
2	chr8:125161766:T:C	125161766	NA,C	NA,T	NA,1	NA,inf	NA,inf	NA,1.16901	0.000533458	0.000533458
2	chr8:125703748:G:A	125703748	NA,A	NA,G	NA,1	NA,-inf	NA,inf	NA,1.11272	0.000531554	0.000531554
2	chr8:125217988:C:T	125217988	NA,T	NA,C	NA,1	NA,inf	NA,inf	NA,1.35918	0.000530851	0.000530851
2	chr8:125918892:TAAAG:T	125918892	NA,T	NA,TAAAG	NA,1	NA,inf	NA,inf	NA,1.16141	0.000529683	0.000529683
2	chr8:125055317:G:C	125055317	NA,C	NA,G	NA,1	NA,inf	NA,inf	NA,1.3485	0.000527811	0.000527811
2	chr8:125055146:G:A	125055146	NA,A	NA,G	NA,1	NA,inf	NA,inf	NA,1.34632	0.000525997	0.000525997
2	chr8:125790405:G:T	125790405	NA,T	NA,G	NA,1	NA,-inf	NA,inf	NA,1.10317	0.000525973	0.000525973
2	chr8:125048543:G:A	125048543	NA,A	NA,G	NA,1	NA,inf	NA,inf	NA,1.34611	0.000525816	0.000525816
2	chr8:125779110:A:G	125779110	NA,G	NA,A	NA,1	NA,inf	NA,inf	NA,1.26507	0.00052524	0.00052524
2	chr8:125178722:T:C	125178722	NA,C	NA,T	NA,1	NA,inf	NA,inf	NA,1.35262	0.000525133	0.000525133
2	chr8:125436432:G:T	125436432	NA,T	NA,G	NA,1	NA,inf	NA,inf	NA,1.25654	0.000524836	0.000524836
2	chr8:125052773:A:G	125052773	NA,G	NA,A	NA,1	NA,inf	NA,inf	NA,1.34279	0.000523083	0.000523083
2	chr8:125055065:T:C	125055065	NA,C	NA,T	NA,1	NA,inf	NA,inf	NA,1.34166	0.000522154	0.000522154
2	chr8:125914794:G:A	125914794	NA,A	NA,G	NA,1	NA,inf	NA,inf	NA,1.16422	0.00052118	0.00052118
2	chr8:125200968:G:C	125200968	NA,C	NA,G	NA,1	NA,inf	NA,inf	NA,1.34443	0.000520291	0.000520291
2	chr8:125088469:A:G	125088469	NA,G	NA,A	NA,1	NA,inf	NA,inf	NA,1.34443	0.00052019	0.00052019
2	chr8:125053814:C:T	125053814	NA,T	NA,C	NA,1	NA,inf	NA,inf	NA,1.3358	0.000517271	0.000517271
2	chr8:125149786:T:C	125149786	NA,C	NA,T	NA,1	NA,inf	NA,inf	NA,1.34166	0.000516816	0.000516816
2	chr8:125250543:T:C	125250543	NA,C	NA,T	NA,1	NA,inf	NA,inf	NA,1.31375	0.000513843	0.000513843
2	chr8:125825816:T:C	125825816	NA,C	NA,T	NA,1	NA,inf	NA,inf	NA,1.28083	0.000512961	0.000512961
2	chr8:125707988:T:A	125707988	NA,A	NA,T	NA,1	NA,-inf	NA,inf	NA,1.0127	0.000505475	0.000505475
2	chr8:125327259:C:G	125327259	G,NA	C,NA	1,NA	-inf,NA	inf,NA	1.82484,NA	0.000504008	0.000504008
2	chr8:125045505:G:T	125045505	NA,T	NA,G	NA,1	NA,inf	NA,inf	NA,1.31819	0.000503989	0.000503989
2	chr8:125603224:T:C	125603224	NA,C	NA,T	NA,1	NA,-inf	NA,inf	NA,0.995461	0.000499531	0.000499531
2	chr8:125599739:G:A	125599739	A,NA	G,NA	1,NA	inf,NA	inf,NA	1.02364,NA	0.000498079	0.000498079
2	chr8:125638748:G:A	125638748	A,A	G,G	1,1	-inf,inf	inf,inf	1.62029,0.811299	0.000496081	0.000496081
2	chr8:125335638:T:C	125335638	NA,C	NA,T	NA,1	NA,inf	NA,inf	NA,1.3072	0.000492578	0.000492578
2	chr8:125354057:G:A	125354057	NA,A	NA,G	NA,1	NA,inf	NA,inf	NA,1.31282	0.000492464	0.000492464
2	chr8:125119863:ATTAT:A	125119863	NA,A	NA,ATTAT	NA,1	NA,inf	NA,inf	NA,1.11584	0.000488289	0.000488289
2	chr8:125237819:G:A	125237819	NA,A	NA,G	NA,1	NA,inf	NA,inf	NA,1.11537	0.000487804	0.000487804
2	chr8:125194755:G:A	125194755	NA,A	NA,G	NA,1	NA,inf	NA,inf	NA,1.11369	0.000486424	0.000486424
2	chr8:125118935:C:T	125118935	NA,T	NA,C	NA,1	NA,inf	NA,inf	NA,1.11369	0.000486424	0.000486424
2	chr8:125181774:G:A	125181774	NA,A	NA,G	NA,1	NA,inf	NA,inf	NA,1.11369	0.000486424	0.000486424
2	chr8:125714219:T:A	125714219	NA,A	NA,T	NA,1	NA,-inf	NA,inf	NA,1.03233	0.000484835	0.000484835
2	chr8:125870420:T:C	125870420	NA,C	NA,T	NA,1	NA,-inf	NA,inf	NA,1.03861	0.000483284	0.000483284
2	chr8:125925865:T:C	125925865	NA,C	NA,T	NA,1	NA,-inf	NA,inf	NA,1.03503	0.000482686	0.000482686
2	chr8:125929471:A:G	125929471	NA,G	NA,A	NA,1	NA,inf	NA,inf	NA,1.11665	0.000482115	0.000482115
2	chr8:125324942:G:GT	125324942	GT,GT	G,G	1,1	-inf,-inf	inf,inf	2.62261,0.396152	0.000478283	0.000478283
2	chr8:125435101:G:C	125435101	NA,C	NA,G	NA,1	NA,-inf	NA,inf	NA,1.0802	0.000478241	0.000478241
2	chr8:125777656:C:T	125777656	NA,T	NA,C	NA,1	NA,inf	NA,inf	NA,1.20352	0.000476563	0.000476563
2	chr8:125640628:T:G	125640628	NA,G	NA,T	NA,1	NA,inf	NA,inf	NA,1.1037	0.000473617	0.000473617
2	chr8:125130864:C:T	125130864	NA,T	NA,C	NA,1	NA,inf	NA,inf	NA,1.097	0.000473423	0.000473423
2	chr8:125451684:A:T	125451684	NA,T	NA,A	NA,1	NA,inf	NA,inf	NA,1.31513	0.000472644	0.000472644
2	chr8:125900632:C:T	125900632	T,T	C,C	1,1	inf,inf	inf,inf	1.93392,0.0663352	0.000472484	0.000472484
2	chr8:125218434:CAG:C	125218434	NA,C	NA,CAG	NA,1	NA,inf	NA,inf	NA,1.28949	0.000470106	0.000470106
2	chr8:125767808:G:C	125767808	NA,C	NA,G	NA,1	NA,-inf	NA,inf	NA,1.00549	0.000469379	0.000469379
2	chr8:125834946:A:T	125834946	NA,T	NA,A	NA,1	NA,inf	NA,inf	NA,1.21128	0.00046733	0.00046733
2	chr8:125801342:T:A	125801342	NA,A	NA,T	NA,1	NA,-inf	NA,inf	NA,1.0333	0.000467105	0.000467105
2	chr8:125840772:C:T	125840772	NA,T	NA,C	NA,1	NA,inf	NA,inf	NA,1.2109	0.000467008	0.000467008
2	chr8:125549104:C:T	125549104	NA,T	NA,C	NA,1	NA,-inf	NA,inf	NA,0.968509	0.000466462	0.000466462
2	chr8:125796724:C:T	125796724	NA,T	NA,C	NA,1	NA,-inf	NA,inf	NA,1.03231	0.000466353	0.000466353
2	chr8:125836925:T:A	125836925	NA,A	NA,T	NA,1	NA,inf	NA,inf	NA,1.20838	0.000465124	0.000465124
2	chr8:125067531:A:T	125067531	NA,T	NA,A	NA,1	NA,inf	NA,inf	NA,1.27522	0.000464739	0.000464739
2	chr8:125846010:T:C	125846010	NA,C	NA,T	NA,1	NA,inf	NA,inf	NA,1.20713	0.000464216	0.000464216
2	chr8:125842554:C:A	125842554	NA,A	NA,C	NA,1	NA,inf	NA,inf	NA,1.20713	0.000464216	0.000464216
2	chr8:125843511:C:A	125843511	NA,A	NA,C	NA,1	NA,inf	NA,inf	NA,1.20713	0.000464216	0.000464216
2	chr8:125975720:G:A	125975720	NA,A	NA,G	NA,1	NA,-inf	NA,inf	NA,1.01757	0.000464158	0.000464158
2	chr8:125842854:ACT:A	125842854	NA,A	NA,ACT	NA,1	NA,inf	NA,inf	NA,1.20652	0.000463733	0.000463733
2	chr8:125068929:T:C	125068929	NA,C	NA,T	NA,1	NA,inf	NA,inf	NA,1.27329	0.000462123	0.000462123
2	chr8:125716195:T:C	125716195	NA,C	NA,T	NA,1	NA,inf	NA,inf	NA,1.10182	0.000460118	0.000460118
2	chr8:125752707:A:C	125752707	NA,C	NA,A	NA,1	NA,-inf	NA,inf	NA,1.01546	0.000459829	0.000459829
2	chr8:125750723:G:A	125750723	A,A	G,G	1,1	-inf,-inf	inf,inf	2.24696,0.0916156	0.000457646	0.000457646
2	chr8:125817192:G:C	125817192	NA,C	NA,G	NA,1	NA,-inf	NA,inf	NA,1.02087	0.000455702	0.000455702
2	chr8:125602661:C:T	125602661	NA,T	NA,C	NA,1	NA,-inf	NA,inf	NA,0.945447	0.000455272	0.000455272
2	chr8:125921919:C:T	125921919	NA,T	NA,C	NA,1	NA,inf	NA,inf	NA,1.07997	0.000453121	0.000453121
2	chr8:125303178:T:C	125303178	NA,C	NA,T	NA,1	NA,inf	NA,inf	NA,1.2591	0.000452683	0.000452683
2	chr8:125060460:TG:T	125060460	NA,T	NA,TG	NA,1	NA,inf	NA,inf	NA,1.25516	0.000449116	0.000449116
2	chr8:125539494:A:C	125539494	NA,C	NA,A	NA,1	NA,-inf	NA,inf	NA,0.869378	0.000445426	0.000445426
2	chr8:125355096:C:T	125355096	NA,T	NA,C	NA,1	NA,inf	NA,inf	NA,1.23996	0.000444182	0.000444182
2	chr8:125834575:A:G	125834575	NA,G	NA,A	NA,1	NA,inf	NA,inf	NA,1.19785	0.000442168	0.000442168
2	chr8:125104232:C:T	125104232	NA,T	NA,C	NA,1	NA,inf	NA,inf	NA,1.05878	0.00044149	0.00044149
2	chr8:125834799:T:G	125834799	NA,G	NA,T	NA,1	NA,inf	NA,inf	NA,1.19676	0.000441408	0.000441408
2	chr8:125834808:A:C	125834808	NA,C	NA,A	NA,1	NA,inf	NA,inf	NA,1.19676	0.000441408	0.000441408
2	chr8:125018826:T:C	125018826	NA,C	NA,T	NA,1	NA,inf	NA,inf	NA,1.23264	0.000440355	0.000440355
2	chr8:125839468:TGAGTCTCTGCTTTTCTCTG:T	125839468	NA,T	NA,TGAGTCTCTGCTTTTCTCTG	NA,1	NA,inf	NA,inf	NA,1.17291	0.000439607	0.000439607
2	chr8:125839959:T:A	125839959	NA,A	NA,T	NA,1	NA,inf	NA,inf	NA,1.17291	0.000439607	0.000439607
2	chr8:125835799:A:G	125835799	NA,G	NA,A	NA,1	NA,inf	NA,inf	NA,1.19297	0.000438736	0.000438736
2	chr8:125847679:A:G	125847679	NA,G	NA,A	NA,1	NA,inf	NA,inf	NA,1.17079	0.000438076	0.000438076
2	chr8:125645803:G:T	125645803	NA,T	NA,G	NA,1	NA,inf	NA,inf	NA,0.923925	0.000437663	0.000437663
2	chr8:125506684:T:G	125506684	NA,G	NA,T	NA,1	NA,inf	NA,inf	NA,1.14117	0.000437083	0.000437083
2	chr8:125062710:T:C	125062710	NA,C	NA,T	NA,1	NA,inf	NA,inf	NA,1.23486	0.000435818	0.000435818
2	chr8:125834783:T:A	125834783	NA,A	NA,T	NA,1	NA,inf	NA,inf	NA,1.18857	0.000435697	0.000435697
2	chr8:125066080:T:C	125066080	NA,C	NA,T	NA,1	NA,inf	NA,inf	NA,1.2348	0.000435579	0.000435579
2	chr8:125068374:C:T	125068374	NA,T	NA,C	NA,1	NA,inf	NA,inf	NA,1.23356	0.00043512	0.00043512
2	chr8:125836441:G:A	125836441	NA,A	NA,G	NA,1	NA,inf	NA,inf	NA,1.18701	0.000434693	0.000434693
2	chr8:125356998:C:T	125356998	T,T	C,C	1,1	-inf,-inf	inf,inf	1.31319,1.50327	0.000434555	0.000434555
2	chr8:125061303:G:A	125061303	NA,A	NA,G	NA,1	NA,inf	NA,inf	NA,1.22954	0.000431809	0.000431809
2	chr8:125849494:C:T	125849494	NA,T	NA,C	NA,1	NA,inf	NA,inf	NA,1.16159	0.00043177	0.00043177
2	chr8:125514632:C:T	125514632	NA,T	NA,C	NA,1	NA,inf	NA,inf	NA,1.0567	0.000431348	0.000431348
2	chr8:125811160:C:T	125811160	NA,T	NA,C	NA,1	NA,-inf	NA,inf	NA,0.946279	0.000430329	0.000430329
2	chr8:125825079:G:A	125825079	NA,A	NA,G	NA,1	NA,-inf	NA,inf	NA,0.946279	0.000430329	0.000430329
2	chr8:125060315:C:T	125060315	NA,T	NA,C	NA,1	NA,inf	NA,inf	NA,1.22666	0.0004301	0.0004301
2	chr8:125150121:C:T	125150121	T,NA	C,NA	1,NA	inf,NA	inf,NA	1.37704,NA	0.000427916	0.000427916
2	chr8:125062075:G:A	125062075	NA,A	NA,G	NA,1	NA,inf	NA,inf	NA,1.22249	0.000427819	0.000427819
2	chr8:125716350:G:T	125716350	NA,T	NA,G	NA,1	NA,inf	NA,inf	NA,1.03365	0.000427279	0.000427279
2	chr8:125712692:T:C	125712692	NA,C	NA,T	NA,1	NA,-inf	NA,inf	NA,0.98753	0.000427169	0.000427169
2	chr8:125063846:A:C	125063846	NA,C	NA,A	NA,1	NA,inf	NA,inf	NA,1.22118	0.000426538	0.000426538
2	chr8:125060252:C:T	125060252	NA,T	NA,C	NA,1	NA,inf	NA,inf	NA,1.22018	0.00042598	0.00042598
2	chr8:125719799:G:T	125719799	NA,T	NA,G	NA,1	NA,-inf	NA,inf	NA,0.920177	0.000425825	0.000425825
2	chr8:125254308:G:C	125254308	C,NA	G,NA	1,NA	-inf,NA	inf,NA	1.54571,NA	0.000425796	0.000425796
2	chr8:125897813:A:T	125897813	NA,T	NA,A	NA,1	NA,-inf	NA,inf	NA,0.919643	0.000425363	0.000425363
2	chr8:125719484:T:C	125719484	NA,C	NA,T	NA,1	NA,-inf	NA,inf	NA,0.918833	0.000424795	0.000424795
2	chr8:125760094:G:T	125760094	NA,T	NA,G	NA,1	NA,inf	NA,inf	NA,1.0341	0.000424121	0.000424121
2	chr8:125759496:C:T	125759496	NA,T	NA,C	NA,1	NA,inf	NA,inf	NA,1.03384	0.000423924	0.000423924
2	chr8:125071012:A:C	125071012	NA,C	NA,A	NA,1	NA,inf	NA,inf	NA,1.21775	0.000423916	0.000423916
2	chr8:125326475:CTG:C	125326475	NA,C	NA,CTG	NA,1	NA,inf	NA,inf	NA,1.03183	0.000423535	0.000423535
2	chr8:125841705:G:A	125841705	NA,A	NA,G	NA,1	NA,inf	NA,inf	NA,1.16992	0.000423491	0.000423491
2	chr8:125822917:C:T	125822917	T,T	C,C	1,1	inf,-inf	inf,inf	0.341821,2.3157	0.000422994	0.000422994
2	chr8:125807373:G:A	125807373	NA,A	NA,G	NA,1	NA,-inf	NA,inf	NA,0.92037	0.000422861	0.000422861
2	chr8:125203973:G:A	125203973	NA,A	NA,G	NA,1	NA,inf	NA,inf	NA,1.03012	0.000422645	0.000422645
2	chr8:125070575:A:G	125070575	NA,G	NA,A	NA,1	NA,inf	NA,inf	NA,1.2146	0.000421815	0.000421815
2	chr8:125063172:C:CA	125063172	NA,CA	NA,C	NA,1	NA,inf	NA,inf	NA,1.21323	0.000421357	0.000421357
2	chr8:125069143:GC:G	125069143	NA,G	NA,GC	NA,1	NA,inf	NA,inf	NA,1.21332	0.000420937	0.000420937
2	chr8:125061429:G:A	125061429	NA,A	NA,G	NA,1	NA,inf	NA,inf	NA,1.21227	0.000420719	0.000420719
2	chr8:125462146:G:A	125462146	NA,A	NA,G	NA,1	NA,inf	NA,inf	NA,1.16482	0.00042054	0.00042054
2	chr8:125455284:T:C	125455284	NA,C	NA,T	NA,1	NA,inf	NA,inf	NA,1.22044	0.000419036	0.000419036
2	chr8:125060250:C:G	125060250	NA,G	NA,C	NA,1	NA,inf	NA,inf	NA,1.20937	0.000418854	0.000418854
2	chr8:125062686:T:C	125062686	NA,C	NA,T	NA,1	NA,inf	NA,inf	NA,1.20922	0.00041875	0.00041875
2	chr8:125066159:C:G	125066159	NA,G	NA,C	NA,1	NA,inf	NA,inf	NA,1.20817	0.000418086	0.000418086
2	chr8:125070977:A:G	125070977	NA,G	NA,A	NA,1	NA,inf	NA,inf	NA,1.20835	0.000417777	0.000417777
2	chr8:125070735:C:T	125070735	NA,T	NA,C	NA,1	NA,inf	NA,inf	NA,1.20835	0.000417777	0.000417777
2	chr8:125068716:T:C	125068716	NA,C	NA,T	NA,1	NA,inf	NA,inf	NA,1.20835	0.000417777	0.000417777
2	chr8:125070263:C:T	125070263	NA,T	NA,C	NA,1	NA,inf	NA,inf	NA,1.20835	0.000417777	0.000417777
2	chr8:125069662:C:T	125069662	NA,T	NA,C	NA,1	NA,inf	NA,inf	NA,1.20835	0.000417777	0.000417777
2	chr8:125070982:T:C	125070982	NA,C	NA,T	NA,1	NA,inf	NA,inf	NA,1.20835	0.000417777	0.000417777
2	chr8:125870668:A:G	125870668	NA,G	NA,A	NA,1	NA,-inf	NA,inf	NA,0.96383	0.000417263	0.000417263
2	chr8:125061493:A:T	125061493	NA,T	NA,A	NA,1	NA,inf	NA,inf	NA,1.20688	0.000417167	0.000417167
2	chr8:125069569:T:C	125069569	NA,C	NA,T	NA,1	NA,inf	NA,inf	NA,1.20701	0.000416917	0.000416917
2	chr8:125169650:C:G	125169650	NA,G	NA,C	NA,1	NA,inf	NA,inf	NA,1.00415	0.000416382	0.000416382
2	chr8:125573059:A:AC	125573059	NA,AC	NA,A	NA,1	NA,-inf	NA,inf	NA,0.970745	0.000415898	0.000415898
2	chr8:125069565:T:C	125069565	NA,C	NA,T	NA,1	NA,inf	NA,inf	NA,1.20508	0.000415817	0.000415817
2	chr8:125061512:A:G	125061512	NA,G	NA,A	NA,1	NA,inf	NA,inf	NA,1.20373	0.000415284	0.000415284
2	chr8:125069293:T:G	125069293	NA,G	NA,T	NA,1	NA,inf	NA,inf	NA,1.20357	0.000414813	0.000414813
2	chr8:125825802:G:A	125825802	NA,A	NA,G	NA,1	NA,inf	NA,inf	NA,1.14552	0.000414493	0.000414493
2	chr8:125069301:C:T	125069301	NA,T	NA,C	NA,1	NA,inf	NA,inf	NA,1.20239	0.000414114	0.000414114
2	chr8:125075304:A:G	125075304	NA,G	NA,A	NA,1	NA,inf	NA,inf	NA,1.20263	0.00041405	0.00041405
2	chr8:125592298:A:G	125592298	NA,G	NA,A	NA,1	NA,inf	NA,inf	NA,0.954727	0.000413673	0.000413673
2	chr8:125448293:A:G	125448293	G,G	A,A	1,1	-inf,inf	inf,inf	6.16576,1.32034	0.000412686	0.000412734
2	chr8:125059602:G:A	125059602	NA,A	NA,G	NA,1	NA,inf	NA,inf	NA,1.19945	0.000412523	0.000412523
2	chr8:125064473:T:C	125064473	NA,C	NA,T	NA,1	NA,inf	NA,inf	NA,1.19802	0.0004116	0.0004116
2	chr8:125061368:A:C	125061368	NA,C	NA,A	NA,1	NA,inf	NA,inf	NA,1.19792	0.000411541	0.000411541
2	chr8:125062314:C:T	125062314	NA,T	NA,C	NA,1	NA,inf	NA,inf	NA,1.19747	0.000411452	0.000411452
2	chr8:125602239:A:G	125602239	NA,G	NA,A	NA,1	NA,-inf	NA,inf	NA,0.889062	0.000411342	0.000411342
2	chr8:125548354:C:T	125548354	NA,T	NA,C	NA,1	NA,-inf	NA,inf	NA,0.885211	0.000410966	0.000410966
2	chr8:125557352:A:C	125557352	NA,C	NA,A	NA,1	NA,inf	NA,inf	NA,1.18106	0.000410555	0.000410555
2	chr8:125823213:A:G	125823213	NA,G	NA,A	NA,1	NA,inf	NA,inf	NA,1.1394	0.000410414	0.000410414
2	chr8:125062462:C:T	125062462	NA,T	NA,C	NA,1	NA,inf	NA,inf	NA,1.19567	0.000410121	0.000410121
2	chr8:125063943:C:T	125063943	NA,T	NA,C	NA,1	NA,inf	NA,inf	NA,1.19516	0.000409804	0.000409804
2	chr8:125061877:G:C	125061877	NA,C	NA,G	NA,1	NA,inf	NA,inf	NA,1.19462	0.000409471	0.000409471
2	chr8:125061866:T:A	125061866	NA,A	NA,T	NA,1	NA,inf	NA,inf	NA,1.19462	0.000409471	0.000409471
2	chr8:125061230:C:T	125061230	NA,T	NA,C	NA,1	NA,inf	NA,inf	NA,1.19412	0.000409158	0.000409158
2	chr8:125065168:A:G	125065168	NA,G	NA,A	NA,1	NA,inf	NA,inf	NA,1.19412	0.000409158	0.000409158
2	chr8:125064077:C:T	125064077	NA,T	NA,C	NA,1	NA,inf	NA,inf	NA,1.19412	0.000409158	0.000409158
2	chr8:125063515:T:C	125063515	NA,C	NA,T	NA,1	NA,inf	NA,inf	NA,1.19412	0.000409158	0.000409158
2	chr8:125060191:T:C	125060191	NA,C	NA,T	NA,1	NA,inf	NA,inf	NA,1.19412	0.000409158	0.000409158
2	chr8:125066953:C:T	125066953	NA,T	NA,C	NA,1	NA,inf	NA,inf	NA,1.19412	0.000409158	0.000409158
2	chr8:125060830:T:G	125060830	NA,G	NA,T	NA,1	NA,inf	NA,inf	NA,1.19412	0.000409158	0.000409158
2	chr8:125057351:A:G	125057351	NA,G	NA,A	NA,1	NA,inf	NA,inf	NA,1.19412	0.000409158	0.000409158
2	chr8:125062977:T:G	125062977	NA,G	NA,T	NA,1	NA,inf	NA,inf	NA,1.19412	0.000409158	0.000409158
2	chr8:125067479:A:G	125067479	NA,G	NA,A	NA,1	NA,inf	NA,inf	NA,1.19412	0.000409158	0.000409158
2	chr8:125063274:A:C	125063274	NA,C	NA,A	NA,1	NA,inf	NA,inf	NA,1.19412	0.000409158	0.000409158
2	chr8:125412931:C:T	125412931	NA,T	NA,C	NA,1	NA,-inf	NA,inf	NA,1.0046	0.000408457	0.000408457
2	chr8:125434681:C:T	125434681	NA,T	NA,C	NA,1	NA,-inf	NA,inf	NA,0.987808	0.000408378	0.000408378
2	chr8:125066324:A:C	125066324	NA,C	NA,A	NA,1	NA,inf	NA,inf	NA,1.19108	0.000407302	0.000407302
2	chr8:125062131:A:G	125062131	NA,G	NA,A	NA,1	NA,inf	NA,inf	NA,1.19104	0.000407248	0.000407249
2	chr8:125062067:A:T	125062067	NA,T	NA,A	NA,1	NA,inf	NA,inf	NA,1.19096	0.000407236	0.000407236
2	chr8:125357656:G:C	125357656	C,C	G,G	1,1	-inf,-inf	inf,inf	2.45491,0.0353789	0.000407126	0.000407126
2	chr8:125060827:T:G	125060827	NA,G	NA,T	NA,1	NA,inf	NA,inf	NA,1.19058	0.000406943	0.000406943
2	chr8:125059652:T:A	125059652	NA,A	NA,T	NA,1	NA,inf	NA,inf	NA,1.18957	0.000406294	0.000406294
2	chr8:125472386:C:T	125472386	NA,T	NA,C	NA,1	NA,inf	NA,inf	NA,0.952281	0.000406022	0.000406022
2	chr8:125461323:T:C	125461323	C,C	T,T	1,1	-inf,-inf	inf,inf	6.7673,1.28581	0.000405508	0.000405636
2	chr8:125060658:T:C	125060658	NA,C	NA,T	NA,1	NA,inf	NA,inf	NA,1.18787	0.000405245	0.000405245
2	chr8:125070384:A:G	125070384	NA,G	NA,A	NA,1	NA,inf	NA,inf	NA,1.18835	0.000405142	0.000405142
2	chr8:125615580:C:T	125615580	T,NA	C,NA	1,NA	-inf,NA	inf,NA	0.785729,NA	0.000404771	0.000404771
2	chr8:125065774:A:G	125065774	NA,G	NA,A	NA,1	NA,inf	NA,inf	NA,1.18685	0.000404564	0.000404564
2	chr8:125410439:A:G	125410439	NA,G	NA,A	NA,1	NA,inf	NA,inf	NA,1.07661	0.00040455	0.00040455
2	chr8:125824288:A:T	125824288	NA,T	NA,A	NA,1	NA,inf	NA,inf	NA,1.12791	0.000403134	0.000403134
2	chr8:125304119:C:T	125304119	NA,T	NA,C	NA,1	NA,inf	NA,inf	NA,0.983159	0.000402524	0.000402524
2	chr8:125063402:T:G	125063402	NA,G	NA,T	NA,1	NA,inf	NA,inf	NA,1.18149	0.000401556	0.000401556
2	chr8:125841319:C:G	125841319	G,G	C,C	1,1	inf,-inf	inf,inf	0.378027,2.2331	0.000400919	0.000400919
2	chr8:125623623:A:T	125623623	NA,T	NA,A	NA,1	NA,inf	NA,inf	NA,1.07475	0.000400381	0.000400381
2	chr8:125450610:C:G	125450610	NA,G	NA,C	NA,1	NA,inf	NA,inf	NA,1.22793	0.000400373	0.000400373
2	chr8:125067317:C:A	125067317	NA,A	NA,C	NA,1	NA,inf	NA,inf	NA,1.17988	0.000400332	0.000400332
2	chr8:125068026:C:T	125068026	NA,T	NA,C	NA,1	NA,inf	NA,inf	NA,1.17994	0.000399993	0.000399993
2	chr8:125470507:A:G	125470507	NA,G	NA,A	NA,1	NA,inf	NA,inf	NA,1.33575	0.000399428	0.000399428
2	chr8:125065708:G:T	125065708	NA,T	NA,G	NA,1	NA,inf	NA,inf	NA,1.17721	0.000398574	0.000398574
2	chr8:125065744:A:G	125065744	NA,G	NA,A	NA,1	NA,inf	NA,inf	NA,1.17695	0.00039855	0.00039855
2	chr8:125757439:T:C	125757439	NA,C	NA,T	NA,1	NA,-inf	NA,inf	NA,0.901171	0.00039785	0.00039785
2	chr8:125472490:C:T	125472490	NA,T	NA,C	NA,1	NA,inf	NA,inf	NA,0.940417	0.000397556	0.000397556
2	chr8:125364140:C:T	125364140	NA,T	NA,C	NA,1	NA,inf	NA,inf	NA,1.16623	0.000396705	0.000396705
2	chr8:125259945:C:T	125259945	NA,T	NA,C	NA,1	NA,inf	NA,inf	NA,1.01256	0.000396565	0.000396565
2	chr8:125485260:TG:T	125485260	NA,T	NA,TG	NA,1	NA,inf	NA,inf	NA,1.24964	0.000396288	0.000396288
2	chr8:125823818:C:T	125823818	NA,T	NA,C	NA,1	NA,inf	NA,inf	NA,1.11634	0.000395987	0.000395987
2	chr8:125067625:T:C	125067625	NA,C	NA,T	NA,1	NA,inf	NA,inf	NA,1.1713	0.000395079	0.000395079
2	chr8:125065680:T:C	125065680	NA,C	NA,T	NA,1	NA,inf	NA,inf	NA,1.16709	0.000392471	0.000392471
2	chr8:125472883:C:T	125472883	NA,T	NA,C	NA,1	NA,inf	NA,inf	NA,1.24744	0.00039241	0.00039241
2	chr8:125063117:T:C	125063117	NA,C	NA,T	NA,1	NA,inf	NA,inf	NA,1.16354	0.000390405	0.000390405
2	chr8:125086178:T:C	125086178	NA,C	NA,T	NA,1	NA,inf	NA,inf	NA,1.16889	0.000390315	0.000390315
2	chr8:125442715:C:T	125442715	NA,T	NA,C	NA,1	NA,inf	NA,inf	NA,1.17595	0.000389049	0.000389049
2	chr8:125660156:A:G	125660156	NA,G	NA,A	NA,1	NA,-inf	NA,inf	NA,0.886784	0.000389016	0.000389016
2	chr8:125454255:G:A	125454255	NA,A	NA,G	NA,1	NA,-inf	NA,inf	NA,0.88133	0.000388931	0.000388931
2	chr8:125319664:A:G	125319664	NA,G	NA,A	NA,1	NA,inf	NA,inf	NA,1.15363	0.000388296	0.000388296
2	chr8:125714042:C:T	125714042	NA,T	NA,C	NA,1	NA,-inf	NA,inf	NA,0.864477	0.000387068	0.000387068
2	chr8:125023927:T:G	125023927	NA,G	NA,T	NA,1	NA,-inf	NA,inf	NA,0.917958	0.000386607	0.000386607
2	chr8:125847717:A:T	125847717	NA,T	NA,A	NA,1	NA,-inf	NA,inf	NA,0.921527	0.000386464	0.000386464
2	chr8:125338552:T:G	125338552	G,G	T,T	1,1	inf,-inf	inf,inf	0.284493,2.07648	0.000386153	0.000386153
2	chr8:125268181:C:A	125268181	NA,A	NA,C	NA,1	NA,inf	NA,inf	NA,1.10732	0.000384769	0.000384769
2	chr8:125061534:A:G	125061534	NA,G	NA,A	NA,1	NA,inf	NA,inf	NA,1.15243	0.000383807	0.000383807
2	chr8:125748193:AAAAG:A	125748193	NA,A	NA,AAAAG	NA,1	NA,-inf	NA,inf	NA,0.860118	0.000383717	0.000383717
2	chr8:125115738:AT:A	125115738	NA,A	NA,AT	NA,1	NA,inf	NA,inf	NA,0.970021	0.000383486	0.000383486
2	chr8:125000536:C:T	125000536	T,NA	C,NA	1,NA	-inf,NA	inf,NA	1.44432,NA	0.000383479	0.000383479
2	chr8:125841160:A:G	125841160	G,G	A,A	1,1	inf,-inf	inf,inf	0.370626,2.24209	0.000383101	0.000383101
2	chr8:125809404:T:C	125809404	C,C	T,T	1,1	inf,-inf	inf,inf	0.329091,2.26663	0.000382551	0.000382551
2	chr8:125088777:C:T	125088777	NA,T	NA,C	NA,1	NA,inf	NA,inf	NA,1.1523	0.000381637	0.000381637
2	chr8:125665556:T:C	125665556	C,C	T,T	1,1	-inf,-inf	inf,inf	0.0926832,1.81242	0.000381013	0.000381013
2	chr8:125755818:T:C	125755818	NA,C	NA,T	NA,1	NA,-inf	NA,inf	NA,0.875029	0.000380801	0.000380801
2	chr8:125088776:G:A	125088776	NA,A	NA,G	NA,1	NA,inf	NA,inf	NA,1.1503	0.000380508	0.000380508
2	chr8:125732842:T:C	125732842	NA,C	NA,T	NA,1	NA,-inf	NA,inf	NA,0.916955	0.000379485	0.000379485
2	chr8:125900880:T:A	125900880	NA,A	NA,T	NA,1	NA,-inf	NA,inf	NA,0.853596	0.00037929	0.00037929
2	chr8:125905624:T:C	125905624	NA,C	NA,T	NA,1	NA,-inf	NA,inf	NA,0.903033	0.000379184	0.000379184
2	chr8:125078553:T:C	125078553	NA,C	NA,T	NA,1	NA,inf	NA,inf	NA,1.14803	0.000377379	0.000377379
2	chr8:125447108:C:T	125447108	NA,T	NA,C	NA,1	NA,inf	NA,inf	NA,1.14448	0.000377092	0.000377092
2	chr8:125847218:A:T	125847218	T,T	A,A	1,1	inf,-inf	inf,inf	0.332674,2.25502	0.000376977	0.000376977
2	chr8:125908299:C:G	125908299	NA,G	NA,C	NA,1	NA,-inf	NA,inf	NA,0.849055	0.000376485	0.000376485
2	chr8:125907011:T:C	125907011	NA,C	NA,T	NA,1	NA,-inf	NA,inf	NA,0.890384	0.000375837	0.000375837
2	chr8:125811695:A:G	125811695	NA,G	NA,A	NA,1	NA,inf	NA,inf	NA,1.07273	0.00037553	0.00037553
2	chr8:125760130:C:T	125760130	NA,T	NA,C	NA,1	NA,-inf	NA,inf	NA,0.866733	0.000375313	0.000375313
2	chr8:125759450:A:G	125759450	NA,G	NA,A	NA,1	NA,-inf	NA,inf	NA,0.866733	0.000375313	0.000375313
2	chr8:125759605:G:A	125759605	NA,A	NA,G	NA,1	NA,-inf	NA,inf	NA,0.866733	0.000375313	0.000375313
2	chr8:125759923:T:C	125759923	NA,C	NA,T	NA,1	NA,-inf	NA,inf	NA,0.866733	0.000375313	0.000375313
2	chr8:125759143:T:C	125759143	NA,C	NA,T	NA,1	NA,-inf	NA,inf	NA,0.866733	0.000375313	0.000375313
2	chr8:125760178:T:G	125760178	NA,G	NA,T	NA,1	NA,-inf	NA,inf	NA,0.866733	0.000375313	0.000375313
2	chr8:125088248:C:A	125088248	NA,A	NA,C	NA,1	NA,inf	NA,inf	NA,1.14151	0.000374043	0.000374043
2	chr8:125830076:T:A	125830076	NA,A	NA,T	NA,1	NA,-inf	NA,inf	NA,0.89559	0.000373947	0.000373947
2	chr8:125811179:A:T	125811179	NA,T	NA,A	NA,1	NA,-inf	NA,inf	NA,0.89559	0.000373947	0.000373947
2	chr8:125824249:C:G	125824249	NA,G	NA,C	NA,1	NA,-inf	NA,inf	NA,0.89559	0.000373947	0.000373947
2	chr8:125791421:G:A	125791421	NA,A	NA,G	NA,1	NA,-inf	NA,inf	NA,0.865454	0.000373935	0.000373935
2	chr8:125784157:T:C	125784157	C,C	T,T	1,1	inf,-inf	inf,inf	0.229235,2.31149	0.000372413	0.000372413
2	chr8:125468125:C:T	125468125	T,T	C,C	1,1	inf,-inf	inf,inf	4.62497,2.50657	0.00037225	0.00037228
2	chr8:125249000:T:A	125249000	NA,A	NA,T	NA,1	NA,inf	NA,inf	NA,0.975057	0.000371975	0.000371975
2	chr8:125389115:C:G	125389115	NA,G	NA,C	NA,1	NA,-inf	NA,inf	NA,0.878967	0.000371481	0.000371481
2	chr8:125540646:A:G	125540646	NA,G	NA,A	NA,1	NA,inf	NA,inf	NA,1.14301	0.000371355	0.000371355
2	chr8:125770056:C:T	125770056	T,T	C,C	1,1	inf,-inf	inf,inf	0.23226,2.13752	0.00037048	0.00037048
2	chr8:125710796:A:G	125710796	NA,G	NA,A	NA,1	NA,-inf	NA,inf	NA,0.845007	0.000370295	0.000370295
2	chr8:125296005:G:A	125296005	A,NA	G,NA	1,NA	inf,NA	inf,NA	0.991126,NA	0.000368262	0.000368262
2	chr8:125829060:A:G	125829060	G,G	A,A	1,1	inf,-inf	inf,inf	0.332174,2.23929	0.000366495	0.000366495
2	chr8:125819688:C:T	125819688	NA,T	NA,C	NA,1	NA,-inf	NA,inf	NA,0.89202	0.000366074	0.000366074
2	chr8:125246335:C:T	125246335	NA,T	NA,C	NA,1	NA,-inf	NA,inf	NA,0.890392	0.000365208	0.000365208
2	chr8:125433811:C:T	125433811	NA,T	NA,C	NA,1	NA,inf	NA,inf	NA,1.04543	0.000364815	0.000364815
2	chr8:125078542:T:G	125078542	NA,G	NA,T	NA,1	NA,inf	NA,inf	NA,1.12536	0.000364719	0.000364719
2	chr8:125745276:G:A	125745276	NA,A	NA,G	NA,1	NA,-inf	NA,inf	NA,0.830857	0.000364422	0.000364422
2	chr8:125864316:G:T	125864316	NA,T	NA,G	NA,1	NA,inf	NA,inf	NA,0.950087	0.000363247	0.000363247
2	chr8:125976098:T:TC	125976098	NA,TC	NA,T	NA,1	NA,inf	NA,inf	NA,0.942704	0.000362785	0.000362785
2	chr8:125088251:C:T	125088251	NA,T	NA,C	NA,1	NA,inf	NA,inf	NA,1.12015	0.000362724	0.000362724
2	chr8:125714002:G:C	125714002	NA,C	NA,G	NA,1	NA,-inf	NA,inf	NA,0.832366	0.000362523	0.000362523
2	chr8:125976462:A:G	125976462	NA,G	NA,A	NA,1	NA,inf	NA,inf	NA,0.966415	0.000362273	0.000362273
2	chr8:125621293:TG:T	125621293	NA,T	NA,TG	NA,1	NA,inf	NA,inf	NA,0.955776	0.000361482	0.000361482
2	chr8:125252250:C:T	125252250	NA,T	NA,C	NA,1	NA,inf	NA,inf	NA,0.958506	0.000361358	0.000361358
2	chr8:125645379:TTA:T	125645379	T,NA	TTA,NA	1,NA	-inf,NA	inf,NA	1.34084,NA	0.000361289	0.000361289
2	chr8:125789290:C:G	125789290	NA,G	NA,C	NA,1	NA,-inf	NA,inf	NA,0.844615	0.000360741	0.000360741
2	chr8:125086866:A:G	125086866	NA,G	NA,A	NA,1	NA,inf	NA,inf	NA,1.11612	0.000360432	0.000360432
2	chr8:125649929:T:G	125649929	G,NA	T,NA	1,NA	-inf,NA	inf,NA	1.34346,NA	0.000359662	0.000359662
2	chr8:125937999:A:G	125937999	NA,G	NA,A	NA,1	NA,inf	NA,inf	NA,0.932119	0.000359649	0.000359649
2	chr8:125633272:C:T	125633272	NA,T	NA,C	NA,1	NA,inf	NA,inf	NA,0.952305	0.000359302	0.000359302
2	chr8:125946462:T:C	125946462	NA,C	NA,T	NA,1	NA,inf	NA,inf	NA,0.929714	0.000357854	0.000357854
2	chr8:125786416:A:G	125786416	NA,G	NA,A	NA,1	NA,-inf	NA,inf	NA,0.839399	0.00035751	0.00035751
2	chr8:125840538:T:C	125840538	C,C	T,T	1,1	inf,-inf	inf,inf	0.35959,2.17863	0.000357301	0.000357301
2	chr8:125945061:A:G	125945061	NA,G	NA,A	NA,1	NA,inf	NA,inf	NA,0.928506	0.000357153	0.000357153
2	chr8:125758393:G:A	125758393	NA,A	NA,G	NA,1	NA,-inf	NA,inf	NA,0.844075	0.000356648	0.000356648
2	chr8:125351215:C:T	125351215	NA,T	NA,C	NA,1	NA,inf	NA,inf	NA,1.09214	0.000355285	0.000355285
2	chr8:125828959:T:G	125828959	NA,G	NA,T	NA,1	NA,inf	NA,inf	NA,0.934122	0.000355223	0.000355223
2	chr8:125650295:C:T	125650295	T,NA	C,NA	1,NA	-inf,NA	inf,NA	1.3384,NA	0.000355132	0.000355132
2	chr8:125807813:C:T	125807813	NA,T	NA,C	NA,1	NA,-inf	NA,inf	NA,0.864367	0.000354807	0.000354807
2	chr8:125445311:A:G	125445311	G,G	A,A	1,1	-inf,-inf	inf,inf	6.51474,1.43217	0.000354767	0.000354866
2	chr8:125604308:C:T	125604308	NA,T	NA,C	NA,1	NA,-inf	NA,inf	NA,0.814669	0.00035472	0.00035472
2	chr8:125853352:C:T	125853352	NA,T	NA,C	NA,1	NA,-inf	NA,inf	NA,0.849423	0.000354627	0.000354627
2	chr8:125088006:G:A	125088006	NA,A	NA,G	NA,1	NA,inf	NA,inf	NA,1.10393	0.000354023	0.000354023
2	chr8:125343645:A:T	125343645	NA,T	NA,A	NA,1	NA,inf	NA,inf	NA,1.08871	0.000353708	0.000353708
2	chr8:125848570:C:T	125848570	T,T	C,C	1,1	inf,-inf	inf,inf	0.331282,2.21966	0.000353705	0.000353705
2	chr8:125919508:G:A	125919508	NA,A	NA,G	NA,1	NA,-inf	NA,inf	NA,0.809332	0.000350746	0.000350746
2	chr8:125809023:A:G	125809023	NA,G	NA,A	NA,1	NA,-inf	NA,inf	NA,0.837267	0.000349788	0.000349788
2	chr8:125841076:G:A	125841076	NA,A	NA,G	NA,1	NA,inf	NA,inf	NA,1.04436	0.000349511	0.000349511
2	chr8:125827403:C:T	125827403	NA,T	NA,C	NA,1	NA,inf	NA,inf	NA,1.05576	0.000349314	0.000349314
2	chr8:125809146:A:G	125809146	NA,G	NA,A	NA,1	NA,-inf	NA,inf	NA,0.8364	0.000349285	0.000349285
2	chr8:125745766:A:G	125745766	NA,G	NA,A	NA,1	NA,inf	NA,inf	NA,0.909895	0.000349257	0.000349257
2	chr8:125087088:G:A	125087088	NA,A	NA,G	NA,1	NA,inf	NA,inf	NA,1.09502	0.000349231	0.000349231
2	chr8:125743210:G:A	125743210	NA,A	NA,G	NA,1	NA,inf	NA,inf	NA,0.90848	0.000348452	0.000348452
2	chr8:125443823:A:G	125443823	NA,G	NA,A	NA,1	NA,inf	NA,inf	NA,1.10278	0.000348291	0.000348291
2	chr8:125443825:A:T	125443825	NA,T	NA,A	NA,1	NA,inf	NA,inf	NA,1.10278	0.000348291	0.000348291
2	chr8:125355329:G:T	125355329	NA,T	NA,G	NA,1	NA,inf	NA,inf	NA,1.0856	0.000347991	0.000347991
2	chr8:125492141:CCACCAT:C	125492141	NA,C	NA,CCACCAT	NA,1	NA,inf	NA,inf	NA,1.69789	0.000346452	0.000346452
2	chr8:125021401:A:G	125021401	G,NA	A,NA	1,NA	-inf,NA	inf,NA	1.17579,NA	0.000345827	0.000345827
2	chr8:125252006:A:G	125252006	NA,G	NA,A	NA,1	NA,inf	NA,inf	NA,0.9285	0.000345492	0.000345492
2	chr8:125251607:T:C	125251607	NA,C	NA,T	NA,1	NA,inf	NA,inf	NA,0.9285	0.000345492	0.000345492
2	chr8:125086318:G:T	125086318	NA,T	NA,G	NA,1	NA,inf	NA,inf	NA,1.08761	0.000345492	0.000345492
2	chr8:125865061:G:T	125865061	T,T	G,G	1,1	-inf,inf	inf,inf	0.135287,1.74692	0.000345281	0.000345281
2	chr8:125084937:C:G	125084937	NA,G	NA,C	NA,1	NA,inf	NA,inf	NA,1.08696	0.000345091	0.000345091
2	chr8:125086204:C:G	125086204	NA,G	NA,C	NA,1	NA,inf	NA,inf	NA,1.08696	0.000345091	0.000345091
2	chr8:125086871:A:G	125086871	NA,G	NA,A	NA,1	NA,inf	NA,inf	NA,1.08696	0.000345091	0.000345091
2	chr8:125929428:T:C	125929428	NA,C	NA,T	NA,1	NA,-inf	NA,inf	NA,0.798592	0.000344158	0.000344158
2	chr8:125397372:A:G	125397372	G,G	A,A	1,1	-inf,inf	inf,inf	1.23885,1.03223	0.000343877	0.000343877
2	chr8:125479140:G:A	125479140	NA,A	NA,G	NA,1	NA,inf	NA,inf	NA,1.00937	0.000343844	0.000343844
2	chr8:125870100:C:A	125870100	NA,A	NA,C	NA,1	NA,-inf	NA,inf	NA,0.838431	0.000343647	0.000343647
2	chr8:125409412:A:G	125409412	G,G	A,A	1,1	inf,inf	inf,inf	1.55468,1.35892	0.000343178	0.000343178
2	chr8:124995572:C:T	124995572	T,T	C,C	1,1	inf,inf	inf,inf	0.0221506,2.09458	0.000343166	0.000343166
2	chr8:125010456:T:C	125010456	NA,C	NA,T	NA,1	NA,inf	NA,inf	NA,1.06714	0.000343082	0.000343082
2	chr8:125703790:T:G	125703790	NA,G	NA,T	NA,1	NA,inf	NA,inf	NA,0.902858	0.000342479	0.000342479
2	chr8:125088247:T:TGGTGA	125088247	NA,TGGTGA	NA,T	NA,1	NA,inf	NA,inf	NA,1.08093	0.000341734	0.000341734
2	chr8:125970264:A:T	125970264	NA,T	NA,A	NA,1	NA,-inf	NA,inf	NA,0.846281	0.000341452	0.000341452
2	chr8:125440189:A:G	125440189	NA,G	NA,A	NA,1	NA,inf	NA,inf	NA,1.00789	0.000341197	0.000341197
2	chr8:125760312:G:A	125760312	NA,A	NA,G	NA,1	NA,-inf	NA,inf	NA,0.816519	0.000340693	0.000340693
2	chr8:125088552:G:C	125088552	NA,C	NA,G	NA,1	NA,inf	NA,inf	NA,1.07811	0.000340645	0.000340645
2	chr8:125556716:C:T	125556716	NA,T	NA,C	NA,1	NA,inf	NA,inf	NA,0.937268	0.000340441	0.000340441
2	chr8:125023793:C:T	125023793	NA,T	NA,C	NA,1	NA,-inf	NA,inf	NA,0.797436	0.00034026	0.00034026
2	chr8:125455553:A:G	125455553	NA,G	NA,A	NA,1	NA,-inf	NA,inf	NA,0.80325	0.000339613	0.000339613
2	chr8:125051891:A:T	125051891	NA,T	NA,A	NA,1	NA,inf	NA,inf	NA,1.05603	0.000338389	0.000338389
2	chr8:125438570:C:T	125438570	NA,T	NA,C	NA,1	NA,inf	NA,inf	NA,0.940907	0.000336726	0.000336726
2	chr8:125086039:T:G	125086039	NA,G	NA,T	NA,1	NA,inf	NA,inf	NA,1.06958	0.000336308	0.000336308
2	chr8:125193158:A:G	125193158	NA,G	NA,A	NA,1	NA,-inf	NA,inf	NA,0.827723	0.000335663	0.000335663
2	chr8:125959571:T:A	125959571	NA,A	NA,T	NA,1	NA,-inf	NA,inf	NA,0.834906	0.000335059	0.000335059
2	chr8:125817047:G:T	125817047	NA,T	NA,G	NA,1	NA,-inf	NA,inf	NA,0.83568	0.00033379	0.00033379
2	chr8:125919071:A:T	125919071	NA,T	NA,A	NA,1	NA,-inf	NA,inf	NA,0.779239	0.000333673	0.000333673
2	chr8:125358503:C:T	125358503	NA,T	NA,C	NA,1	NA,inf	NA,inf	NA,1.05483	0.000332338	0.000332338
2	chr8:125922709:G:T	125922709	NA,T	NA,G	NA,1	NA,-inf	NA,inf	NA,0.776794	0.000331778	0.000331778
2	chr8:125371250:G:A	125371250	NA,A	NA,G	NA,1	NA,inf	NA,inf	NA,1.04488	0.000331536	0.000331536
2	chr8:125722215:C:G	125722215	NA,G	NA,C	NA,1	NA,inf	NA,inf	NA,0.932309	0.000330125	0.000330125
2	chr8:125777444:T:C	125777444	NA,C	NA,T	NA,1	NA,inf	NA,inf	NA,0.876575	0.000329805	0.000329805
2	chr8:125771024:G:A	125771024	NA,A	NA,G	NA,1	NA,inf	NA,inf	NA,0.876575	0.000329805	0.000329805
2	chr8:125620949:G:A	125620949	A,A	G,G	1,1	inf,-inf	inf,inf	1.89497,0.300855	0.000328393	0.000328393
2	chr8:125088293:C:CA	125088293	NA,CA	NA,C	NA,1	NA,inf	NA,inf	NA,1.05293	0.000328278	0.000328278
2	chr8:125978631:C:T	125978631	NA,T	NA,C	NA,1	NA,-inf	NA,inf	NA,0.807615	0.000328174	0.000328174
2	chr8:125287148:A:G	125287148	NA,G	NA,A	NA,1	NA,-inf	NA,inf	NA,0.852553	0.000328166	0.000328166
2	chr8:125720834:G:A	125720834	NA,A	NA,G	NA,1	NA,inf	NA,inf	NA,0.927492	0.000327703	0.000327703
2	chr8:125827816:A:G	125827816	NA,G	NA,A	NA,1	NA,inf	NA,inf	NA,0.998576	0.00032694	0.00032694
2	chr8:125504282:G:A	125504282	NA,A	NA,G	NA,1	NA,inf	NA,inf	NA,1.11131	0.000326685	0.000326685
2	chr8:125657680:C:T	125657680	T,T	C,C	1,1	inf,inf	inf,inf	0.497732,1.50773	0.00032666	0.00032666
2	chr8:125466886:C:T	125466886	T,T	C,C	1,1	inf,inf	inf,inf	1.01783,1.86998	0.000325077	0.000325077
2	chr8:125636954:T:A	125636954	NA,A	NA,T	NA,1	NA,inf	NA,inf	NA,0.96365	0.000324656	0.000324656
2	chr8:125721219:G:A	125721219	NA,A	NA,G	NA,1	NA,inf	NA,inf	NA,0.920737	0.00032427	0.00032427
2	chr8:125051827:C:T	125051827	NA,T	NA,C	NA,1	NA,inf	NA,inf	NA,0.853476	0.000324258	0.000324258
2	chr8:125880804:G:T	125880804	NA,T	NA,G	NA,1	NA,inf	NA,inf	NA,0.878677	0.000324011	0.000324011
2	chr8:125823118:G:C	125823118	NA,C	NA,G	NA,1	NA,inf	NA,inf	NA,1.00332	0.000323338	0.000323338
2	chr8:125066242:T:C	125066242	NA,C	NA,T	NA,1	NA,inf	NA,inf	NA,0.851704	0.000323334	0.000323334
2	chr8:125525170:G:A	125525170	NA,A	NA,G	NA,1	NA,inf	NA,inf	NA,0.947283	0.000322828	0.000322828
2	chr8:125771421:C:A	125771421	A,A	C,C	1,1	inf,-inf	inf,inf	0.228595,2.06437	0.000322763	0.000322763
2	chr8:125512829:C:T	125512829	NA,T	NA,C	NA,1	NA,inf	NA,inf	NA,1.05134	0.000321526	0.000321526
2	chr8:125866910:T:C	125866910	NA,C	NA,T	NA,1	NA,-inf	NA,inf	NA,0.748635	0.000321456	0.000321456
2	chr8:125006910:G:A	125006910	NA,A	NA,G	NA,1	NA,-inf	NA,inf	NA,0.77645	0.000321159	0.000321159
2	chr8:125760320:G:A	125760320	NA,A	NA,G	NA,1	NA,-inf	NA,inf	NA,0.780739	0.000320743	0.000320743
2	chr8:125240324:C:T	125240324	NA,T	NA,C	NA,1	NA,inf	NA,inf	NA,0.881001	0.000320402	0.000320402
2	chr8:125773869:TA:T	125773869	T,T	TA,TA	1,1	inf,-inf	inf,inf	0.219582,2.06338	0.000320139	0.000320139
2	chr8:125890667:T:G	125890667	NA,G	NA,T	NA,1	NA,-inf	NA,inf	NA,0.750873	0.000319913	0.000319913
2	chr8:125709620:G:C	125709620	NA,C	NA,G	NA,1	NA,inf	NA,inf	NA,0.852258	0.000319297	0.000319297
2	chr8:125774828:G:A	125774828	A,A	G,G	1,1	inf,-inf	inf,inf	0.232916,2.04934	0.000317852	0.000317852
2	chr8:125560340:C:G	125560340	NA,G	NA,C	NA,1	NA,-inf	NA,inf	NA,0.802841	0.000317212	0.000317212
2	chr8:125838639:G:A	125838639	A,A	G,G	1,1	inf,-inf	inf,inf	0.343492,2.11981	0.000317166	0.000317166
2	chr8:125300551:T:C	125300551	NA,C	NA,T	NA,1	NA,-inf	NA,inf	NA,0.815535	0.000316636	0.000316636
2	chr8:125774268:G:A	125774268	A,A	G,G	1,1	inf,-inf	inf,inf	0.218515,2.05222	0.000316316	0.000316316
2	chr8:125834923:GCACT:G	125834923	G,G	GCACT,GCACT	1,1	inf,-inf	inf,inf	0.338814,2.11981	0.000316094	0.000316094
2	chr8:125972526:C:G	125972526	NA,G	NA,C	NA,1	NA,-inf	NA,inf	NA,0.782322	0.00031533	0.00031533
2	chr8:125442145:C:T	125442145	NA,T	NA,C	NA,1	NA,inf	NA,inf	NA,0.968486	0.000315198	0.000315198
2	chr8:125292352:C:T	125292352	NA,T	NA,C	NA,1	NA,-inf	NA,inf	NA,0.812125	0.000314887	0.000314887
2	chr8:125783029:T:C	125783029	NA,C	NA,T	NA,1	NA,-inf	NA,inf	NA,0.769487	0.000314775	0.000314775
2	chr8:125287405:A:G	125287405	NA,G	NA,A	NA,1	NA,-inf	NA,inf	NA,0.811571	0.000314608	0.000314608
2	chr8:125483301:T:G	125483301	G,NA	T,NA	1,NA	-inf,NA	inf,NA	2.5855,NA	0.000314354	0.000314354
2	chr8:125817981:C:T	125817981	NA,T	NA,C	NA,1	NA,-inf	NA,inf	NA,0.761486	0.000314056	0.000314056
2	chr8:125790751:A:T	125790751	NA,T	NA,A	NA,1	NA,-inf	NA,inf	NA,0.743115	0.000313418	0.000313418
2	chr8:125407142:C:T	125407142	NA,T	NA,C	NA,1	NA,inf	NA,inf	NA,0.881372	0.000313166	0.000313166
2	chr8:125739368:T:A	125739368	NA,A	NA,T	NA,1	NA,inf	NA,inf	NA,0.865683	0.000312494	0.000312494
2	chr8:125240359:G:A	125240359	NA,A	NA,G	NA,1	NA,inf	NA,inf	NA,0.864587	0.000312378	0.000312378
2	chr8:125385849:G:A	125385849	A,A	G,G	1,1	-inf,-inf	inf,inf	2.1929,0.282361	0.000312248	0.000312248
2	chr8:125770828:TA:T	125770828	T,T	TA,TA	1,1	inf,-inf	inf,inf	0.244246,2.03446	0.000311879	0.000311879
2	chr8:125334735:G:A	125334735	A,A	G,G	1,1	-inf,-inf	inf,inf	2.34475,0.434444	0.000311622	0.000311622
2	chr8:125722479:C:T	125722479	NA,T	NA,C	NA,1	NA,inf	NA,inf	NA,0.893587	0.000310902	0.000310902
2	chr8:125699246:T:A	125699246	NA,A	NA,T	NA,1	NA,-inf	NA,inf	NA,0.783322	0.000310556	0.000310556
2	chr8:125491702:G:A	125491702	NA,A	NA,G	NA,1	NA,inf	NA,inf	NA,1.04306	0.000310529	0.000310529
2	chr8:125064399:T:G	125064399	NA,G	NA,T	NA,1	NA,inf	NA,inf	NA,1.01905	0.000310419	0.000310419
2	chr8:125467167:A:G	125467167	G,G	A,A	1,1	inf,inf	inf,inf	0.988704,1.86998	0.000310011	0.000310011
2	chr8:125875237:T:C	125875237	NA,C	NA,T	NA,1	NA,-inf	NA,inf	NA,0.726227	0.000309402	0.000309402
2	chr8:125927662:A:G	125927662	NA,G	NA,A	NA,1	NA,-inf	NA,inf	NA,0.735005	0.000309339	0.000309339
2	chr8:125378901:T:C	125378901	C,C	T,T	1,1	-inf,inf	inf,inf	2.20818,0.0705492	0.000309132	0.000309132
2	chr8:125491878:G:A	125491878	NA,A	NA,G	NA,1	NA,inf	NA,inf	NA,0.845413	0.000307934	0.000307934
2	chr8:125082581:CTAGTTCATGGTCCTTCATGCTCTTAAGAATACAG:C	125082581	NA,C	NA,CTAGTTCATGGTCCTTCATGCTCTTAAGAATACAG	NA,1	NA,inf	NA,inf	NA,0.821616	0.000307905	0.000307905
2	chr8:125489136:G:A	125489136	NA,A	NA,G	NA,1	NA,inf	NA,inf	NA,0.807612	0.000307839	0.000307839
2	chr8:125384339:G:A	125384339	NA,A	NA,G	NA,1	NA,inf	NA,inf	NA,0.994155	0.000307072	0.000307072
2	chr8:125915750:G:C	125915750	C,C	G,G	1,1	-inf,inf	inf,inf	0.1007,1.70222	0.000307055	0.000307055
2	chr8:125290937:A:G	125290937	NA,G	NA,A	NA,1	NA,-inf	NA,inf	NA,0.798013	0.000306927	0.000306927
2	chr8:125742733:A:C	125742733	NA,C	NA,A	NA,1	NA,inf	NA,inf	NA,0.834024	0.000306854	0.000306854
2	chr8:125639178:T:C	125639178	NA,C	NA,T	NA,1	NA,inf	NA,inf	NA,0.788319	0.000306006	0.000306006
2	chr8:125309180:A:C	125309180	NA,C	NA,A	NA,1	NA,-inf	NA,inf	NA,0.802956	0.000305723	0.000305723
2	chr8:125746508:C:T	125746508	NA,T	NA,C	NA,1	NA,inf	NA,inf	NA,0.844273	0.000305576	0.000305576
2	chr8:125755390:C:T	125755390	NA,T	NA,C	NA,1	NA,-inf	NA,inf	NA,0.74546	0.000305284	0.000305284
2	chr8:125755144:C:T	125755144	NA,T	NA,C	NA,1	NA,-inf	NA,inf	NA,0.74546	0.000305284	0.000305284
2	chr8:125809716:G:C	125809716	NA,C	NA,G	NA,1	NA,inf	NA,inf	NA,0.82518	0.000305165	0.000305165
2	chr8:125498284:A:T	125498284	NA,T	NA,A	NA,1	NA,inf	NA,inf	NA,0.84109	0.000304385	0.000304385
2	chr8:125265349:G:A	125265349	NA,A	NA,G	NA,1	NA,-inf	NA,inf	NA,0.773777	0.000303255	0.000303255
2	chr8:125476374:G:A	125476374	NA,A	NA,G	NA,1	NA,inf	NA,inf	NA,1.0115	0.000302306	0.000302306
2	chr8:125858654:A:G	125858654	NA,G	NA,A	NA,1	NA,inf	NA,inf	NA,0.834	0.000302143	0.000302143
2	chr8:125739391:A:G	125739391	NA,G	NA,A	NA,1	NA,inf	NA,inf	NA,0.873896	0.000301001	0.000301001
2	chr8:125218574:G:A	125218574	NA,A	NA,G	NA,1	NA,inf	NA,inf	NA,0.819613	0.00030072	0.00030072
2	chr8:125296745:G:A	125296745	NA,A	NA,G	NA,1	NA,inf	NA,inf	NA,0.844766	0.00030056	0.00030056
2	chr8:125472533:C:T	125472533	NA,T	NA,C	NA,1	NA,inf	NA,inf	NA,0.845525	0.000300418	0.000300418
2	chr8:125812320:A:C	125812320	NA,C	NA,A	NA,1	NA,-inf	NA,inf	NA,0.733365	0.000299804	0.000299804
2	chr8:125568478:T:C	125568478	NA,C	NA,T	NA,1	NA,-inf	NA,inf	NA,0.770165	0.000299443	0.000299443
2	chr8:125096270:A:C	125096270	NA,C	NA,A	NA,1	NA,inf	NA,inf	NA,0.845824	0.000299325	0.000299325
2	chr8:125224035:G:A	125224035	NA,A	NA,G	NA,1	NA,inf	NA,inf	NA,0.844508	0.000298607	0.000298607
2	chr8:125231631:G:A	125231631	NA,A	NA,G	NA,1	NA,inf	NA,inf	NA,0.844508	0.000298607	0.000298607
2	chr8:125206871:G:GGATGACCTCTGTA	125206871	NA,GGATGACCTCTGTA	NA,G	NA,1	NA,inf	NA,inf	NA,0.846116	0.00029815	0.00029815
2	chr8:125630870:T:G	125630870	NA,G	NA,T	NA,1	NA,-inf	NA,inf	NA,0.743082	0.000298116	0.000298116
2	chr8:125218237:T:C	125218237	NA,C	NA,T	NA,1	NA,inf	NA,inf	NA,0.8133	0.000297762	0.000297762
2	chr8:125628987:T:C	125628987	NA,C	NA,T	NA,1	NA,-inf	NA,inf	NA,0.751545	0.000297658	0.000297658
2	chr8:125104054:G:A	125104054	NA,A	NA,G	NA,1	NA,inf	NA,inf	NA,0.810806	0.00029716	0.00029716
2	chr8:125338853:G:A	125338853	NA,A	NA,G	NA,1	NA,-inf	NA,inf	NA,0.784543	0.000297027	0.000297027
2	chr8:125832494:T:C	125832494	NA,C	NA,T	NA,1	NA,inf	NA,inf	NA,0.918143	0.000296798	0.000296798
2	chr8:125832722:T:G	125832722	NA,G	NA,T	NA,1	NA,inf	NA,inf	NA,0.917583	0.000296607	0.000296607
2	chr8:125094663:G:A	125094663	NA,A	NA,G	NA,1	NA,inf	NA,inf	NA,0.809525	0.000296605	0.000296605
2	chr8:125111329:G:A	125111329	NA,A	NA,G	NA,1	NA,inf	NA,inf	NA,0.809525	0.000296605	0.000296605
2	chr8:125448486:A:G	125448486	NA,G	NA,A	NA,1	NA,-inf	NA,inf	NA,0.768968	0.000296299	0.000296299
2	chr8:125170910:CAG:C	125170910	NA,C	NA,CAG	NA,1	NA,-inf	NA,inf	NA,0.784951	0.000296235	0.000296235
2	chr8:125931701:C:A	125931701	A,A	C,C	1,1	inf,inf	inf,inf	1.75074,0.0898824	0.000295568	0.000295568
2	chr8:125468703:G:A	125468703	A,A	G,G	1,1	inf,inf	inf,inf	0.937486,1.88708	0.000295084	0.000295084
2	chr8:125303640:T:G	125303640	NA,G	NA,T	NA,1	NA,-inf	NA,inf	NA,0.781126	0.000295052	0.000295052
2	chr8:125901103:A:G	125901103	G,NA	A,NA	1,NA	inf,NA	inf,NA	1.20845,NA	0.000294653	0.000294653
2	chr8:125097014:G:A	125097014	A,A	G,G	1,1	-inf,inf	inf,inf	0.851822,1.49169	0.000294635	0.000294635
2	chr8:125643809:C:G	125643809	G,NA	C,NA	1,NA	-inf,NA	inf,NA	1.26471,NA	0.000294091	0.000294091
2	chr8:125757758:G:T	125757758	NA,T	NA,G	NA,1	NA,-inf	NA,inf	NA,0.726024	0.000293974	0.000293974
2	chr8:125540563:C:CTT	125540563	NA,CTT	NA,C	NA,1	NA,inf	NA,inf	NA,0.882687	0.000293802	0.000293802
2	chr8:125222853:C:T	125222853	NA,T	NA,C	NA,1	NA,inf	NA,inf	NA,0.832637	0.000293071	0.000293071
2	chr8:125388781:G:A	125388781	A,A	G,G	1,1	inf,-inf	inf,inf	0.367764,2.10805	0.000292772	0.000292772
2	chr8:125111382:C:G	125111382	NA,G	NA,C	NA,1	NA,inf	NA,inf	NA,0.926239	0.000292406	0.000292406
2	chr8:125737728:C:T	125737728	NA,T	NA,C	NA,1	NA,inf	NA,inf	NA,0.865264	0.000292274	0.000292274
2	chr8:125976170:T:C	125976170	NA,C	NA,T	NA,1	NA,inf	NA,inf	NA,0.806462	0.000292178	0.000292178
2	chr8:125829671:G:A	125829671	NA,A	NA,G	NA,1	NA,inf	NA,inf	NA,0.906772	0.000292124	0.000292124
2	chr8:125769563:C:T	125769563	T,T	C,C	1,1	inf,-inf	inf,inf	0.227313,1.99943	0.000292096	0.000292096
2	chr8:125698665:C:T	125698665	NA,T	NA,C	NA,1	NA,-inf	NA,inf	NA,0.698886	0.000291378	0.000291378
2	chr8:125470691:G:A	125470691	A,A	G,G	1,1	inf,inf	inf,inf	1.01084,1.80425	0.000290306	0.000290306
2	chr8:125837649:TG:T	125837649	T,T	TG,TG	1,1	inf,-inf	inf,inf	0.35682,2.06048	0.000290255	0.000290255
2	chr8:125519912:G:A	125519912	NA,A	NA,G	NA,1	NA,-inf	NA,inf	NA,0.783957	0.000289991	0.000289991
2	chr8:125492484:T:C	125492484	C,C	T,T	1,1	-inf,inf	inf,inf	2.67692,1.71776	0.000289237	0.000289238
2	chr8:125862338:G:A	125862338	NA,A	NA,G	NA,1	NA,inf	NA,inf	NA,0.805429	0.000288667	0.000288667
2	chr8:125832573:C:T	125832573	NA,T	NA,C	NA,1	NA,inf	NA,inf	NA,0.898924	0.000288496	0.000288496
2	chr8:125862189:A:G	125862189	NA,G	NA,A	NA,1	NA,inf	NA,inf	NA,0.804992	0.000288467	0.000288467
2	chr8:125864022:A:G	125864022	NA,G	NA,A	NA,1	NA,inf	NA,inf	NA,0.804634	0.000288301	0.000288301
2	chr8:125864113:A:C	125864113	NA,C	NA,A	NA,1	NA,inf	NA,inf	NA,0.80449	0.000288246	0.000288246
2	chr8:125861414:G:A	125861414	NA,A	NA,G	NA,1	NA,inf	NA,inf	NA,0.80449	0.000288246	0.000288246
2	chr8:125866796:G:A	125866796	NA,A	NA,G	NA,1	NA,inf	NA,inf	NA,0.80449	0.000288246	0.000288246
2	chr8:125863157:T:G	125863157	NA,G	NA,T	NA,1	NA,inf	NA,inf	NA,0.80449	0.000288246	0.000288246
2	chr8:125866595:A:G	125866595	NA,G	NA,A	NA,1	NA,inf	NA,inf	NA,0.80449	0.000288246	0.000288246
2	chr8:125865016:G:A	125865016	NA,A	NA,G	NA,1	NA,inf	NA,inf	NA,0.80449	0.000288246	0.000288246
2	chr8:125864465:T:G	125864465	NA,G	NA,T	NA,1	NA,inf	NA,inf	NA,0.80449	0.000288246	0.000288246
2	chr8:125059668:A:G	125059668	NA,G	NA,A	NA,1	NA,inf	NA,inf	NA,0.951561	0.000288113	0.000288113
2	chr8:125861892:A:G	125861892	NA,G	NA,A	NA,1	NA,inf	NA,inf	NA,0.803393	0.00028775	0.00028775
2	chr8:125604508:A:G	125604508	NA,G	NA,A	NA,1	NA,-inf	NA,inf	NA,0.687806	0.000287705	0.000287705
2	chr8:125400576:G:A	125400576	NA,A	NA,G	NA,1	NA,-inf	NA,inf	NA,0.723769	0.000287697	0.000287697
2	chr8:125817296:A:G	125817296	NA,G	NA,A	NA,1	NA,-inf	NA,inf	NA,0.738406	0.000287325	0.000287325
2	chr8:125865894:G:A	125865894	NA,A	NA,G	NA,1	NA,inf	NA,inf	NA,0.802387	0.000287312	0.000287312
2	chr8:125756616:T:A	125756616	NA,A	NA,T	NA,1	NA,-inf	NA,inf	NA,0.711213	0.000287209	0.000287209
2	chr8:125111645:G:C	125111645	NA,C	NA,G	NA,1	NA,inf	NA,inf	NA,0.78369	0.00028718	0.00028718
2	chr8:125502315:A:T	125502315	NA,T	NA,A	NA,1	NA,inf	NA,inf	NA,0.875327	0.000286663	0.000286663
2	chr8:125766658:C:T	125766658	T,NA	C,NA	1,NA	-inf,NA	inf,NA	1.33215,NA	0.000286496	0.000286496
2	chr8:125498332:C:T	125498332	NA,T	NA,C	NA,1	NA,inf	NA,inf	NA,1.01616	0.000286449	0.000286449
2	chr8:125476423:C:G	125476423	NA,G	NA,C	NA,1	NA,-inf	NA,inf	NA,0.697018	0.000285293	0.000285293
2	chr8:125497001:T:C	125497001	NA,C	NA,T	NA,1	NA,inf	NA,inf	NA,0.800149	0.000284976	0.000284976
2	chr8:125652980:G:A	125652980	NA,A	NA,G	NA,1	NA,-inf	NA,inf	NA,0.747216	0.000284967	0.000284967
2	chr8:125828396:C:A	125828396	NA,A	NA,C	NA,1	NA,inf	NA,inf	NA,0.917047	0.000284816	0.000284816
2	chr8:125736386:A:G	125736386	NA,G	NA,A	NA,1	NA,inf	NA,inf	NA,0.803403	0.000283752	0.000283752
2	chr8:125438038:T:C	125438038	NA,C	NA,T	NA,1	NA,-inf	NA,inf	NA,0.667035	0.00028345	0.00028345
2	chr8:125448709:G:A	125448709	NA,A	NA,G	NA,1	NA,inf	NA,inf	NA,0.994765	0.000283164	0.000283164
2	chr8:125786428:C:A	125786428	NA,A	NA,C	NA,1	NA,inf	NA,inf	NA,0.88967	0.000282538	0.000282538
2	chr8:125625913:T:C	125625913	NA,C	NA,T	NA,1	NA,inf	NA,inf	NA,0.846491	0.000282527	0.000282527
2	chr8:125829841:T:C	125829841	NA,C	NA,T	NA,1	NA,inf	NA,inf	NA,0.889333	0.000281979	0.000281979
2	chr8:125807636:T:G	125807636	NA,G	NA,T	NA,1	NA,-inf	NA,inf	NA,0.694803	0.000281687	0.000281687
2	chr8:125398672:GT:G	125398672	NA,G	NA,GT	NA,1	NA,-inf	NA,inf	NA,0.710579	0.000281359	0.000281359
2	chr8:125415166:C:T	125415166	NA,T	NA,C	NA,1	NA,inf	NA,inf	NA,0.902911	0.000281143	0.000281143
2	chr8:125986298:A:G	125986298	NA,G	NA,A	NA,1	NA,inf	NA,inf	NA,0.793844	0.000280804	0.000280804
2	chr8:125813046:A:T	125813046	NA,T	NA,A	NA,1	NA,-inf	NA,inf	NA,0.670165	0.000280699	0.000280699
2	chr8:125589112:G:A	125589112	NA,A	NA,G	NA,1	NA,inf	NA,inf	NA,0.783102	0.000280174	0.000280174
2	chr8:125723964:G:A	125723964	NA,A	NA,G	NA,1	NA,inf	NA,inf	NA,0.788271	0.000279978	0.000279978
2	chr8:125494624:C:T	125494624	NA,T	NA,C	NA,1	NA,inf	NA,inf	NA,0.869972	0.000279723	0.000279723
2	chr8:125846729:T:C	125846729	NA,C	NA,T	NA,1	NA,-inf	NA,inf	NA,0.724889	0.000279286	0.000279286
2	chr8:125936704:T:G	125936704	G,G	T,T	1,1	inf,inf	inf,inf	1.72433,0.0558973	0.00027895	0.00027895
2	chr8:125335524:T:G	125335524	NA,G	NA,T	NA,1	NA,-inf	NA,inf	NA,0.748087	0.000278827	0.000278827
2	chr8:125049597:G:A	125049597	NA,A	NA,G	NA,1	NA,-inf	NA,inf	NA,0.7265	0.000278768	0.000278768
2	chr8:125279778:T:C	125279778	NA,C	NA,T	NA,1	NA,inf	NA,inf	NA,0.794401	0.000277877	0.000277877
2	chr8:125982022:TA:T	125982022	NA,T	NA,TA	NA,1	NA,-inf	NA,inf	NA,0.705512	0.000277774	0.000277774
2	chr8:125786418:C:T	125786418	NA,T	NA,C	NA,1	NA,inf	NA,inf	NA,0.877919	0.000277693	0.000277693
2	chr8:125383262:T:C	125383262	NA,C	NA,T	NA,1	NA,inf	NA,inf	NA,0.923464	0.000277537	0.000277537
2	chr8:125616013:C:T	125616013	NA,T	NA,C	NA,1	NA,inf	NA,inf	NA,0.801025	0.000277396	0.000277396
2	chr8:125516369:GCT:G	125516369	NA,G	NA,GCT	NA,1	NA,-inf	NA,inf	NA,0.758046	0.000277025	0.000277025
2	chr8:125295710:G:A	125295710	NA,A	NA,G	NA,1	NA,-inf	NA,inf	NA,0.718197	0.000275842	0.000275842
2	chr8:125201209:A:G	125201209	NA,G	NA,A	NA,1	NA,inf	NA,inf	NA,0.780758	0.000275475	0.000275475
2	chr8:125986079:C:T	125986079	NA,T	NA,C	NA,1	NA,inf	NA,inf	NA,0.781518	0.000275416	0.000275416
2	chr8:125985809:A:G	125985809	NA,G	NA,A	NA,1	NA,inf	NA,inf	NA,0.781518	0.000275416	0.000275416
2	chr8:125986074:T:C	125986074	NA,C	NA,T	NA,1	NA,inf	NA,inf	NA,0.781518	0.000275416	0.000275416
2	chr8:125985889:C:G	125985889	NA,G	NA,C	NA,1	NA,inf	NA,inf	NA,0.781518	0.000275416	0.000275416
2	chr8:125986833:T:C	125986833	NA,C	NA,T	NA,1	NA,inf	NA,inf	NA,0.781518	0.000275416	0.000275416
2	chr8:125405766:A:G	125405766	NA,G	NA,A	NA,1	NA,-inf	NA,inf	NA,0.689748	0.000275118	0.000275118
2	chr8:125450358:G:T	125450358	T,NA	G,NA	1,NA	inf,NA	inf,NA	2.48395,NA	0.000274645	0.000274645
2	chr8:125809428:C:T	125809428	NA,T	NA,C	NA,1	NA,-inf	NA,inf	NA,0.678519	0.000274015	0.000274015
2	chr8:125523923:G:A	125523923	NA,A	NA,G	NA,1	NA,inf	NA,inf	NA,0.840373	0.000273896	0.000273896
2	chr8:125851995:G:A	125851995	A,A	G,G	1,1	inf,-inf	inf,inf	0.284338,1.80454	0.000273155	0.000273155
2	chr8:125364334:C:T	125364334	T,T	C,C	1,1	-inf,-inf	inf,inf	2.24115,0.0798007	0.000273087	0.000273087
2	chr8:125877058:A:G	125877058	NA,G	NA,A	NA,1	NA,-inf	NA,inf	NA,0.699843	0.00027303	0.00027303
2	chr8:125456353:C:G	125456353	NA,G	NA,C	NA,1	NA,-inf	NA,inf	NA,0.752245	0.000272842	0.000272842
2	chr8:125089900:A:G	125089900	NA,G	NA,A	NA,1	NA,inf	NA,inf	NA,0.909706	0.00027263	0.00027263
2	chr8:125580055:T:C	125580055	NA,C	NA,T	NA,1	NA,-inf	NA,inf	NA,0.709517	0.000272595	0.000272595
2	chr8:125091031:C:A	125091031	NA,A	NA,C	NA,1	NA,inf	NA,inf	NA,0.777277	0.000272532	0.000272532
2	chr8:125765430:G:C	125765430	NA,C	NA,G	NA,1	NA,inf	NA,inf	NA,0.750957	0.00027239	0.00027239
2	chr8:125763989:A:G	125763989	NA,G	NA,A	NA,1	NA,-inf	NA,inf	NA,0.682458	0.000272176	0.000272176
2	chr8:125067256:G:T	125067256	NA,T	NA,G	NA,1	NA,-inf	NA,inf	NA,0.712548	0.000271499	0.000271499
2	chr8:125125955:A:G	125125955	G,G	A,A	1,1	-inf,inf	inf,inf	0.256669,1.95978	0.000271339	0.000271339
2	chr8:125623350:T:C	125623350	C,NA	T,NA	1,NA	-inf,NA	inf,NA	1.86644,NA	0.00027129	0.00027129
2	chr8:125834499:G:A	125834499	NA,A	NA,G	NA,1	NA,inf	NA,inf	NA,0.761728	0.000270757	0.000270757
2	chr8:125829474:T:TA	125829474	NA,TA	NA,T	NA,1	NA,inf	NA,inf	NA,0.861403	0.000270695	0.000270695
2	chr8:125509280:T:C	125509280	NA,C	NA,T	NA,1	NA,-inf	NA,inf	NA,0.834452	0.000270528	0.000270528
2	chr8:125692323:G:C	125692323	NA,C	NA,G	NA,1	NA,-inf	NA,inf	NA,0.659289	0.000269957	0.000269957
2	chr8:125222507:A:C	125222507	C,C	A,A	1,1	-inf,inf	inf,inf	0.188466,2.00527	0.000269188	0.000269188
2	chr8:125512346:GAGA:G	125512346	NA,G	NA,GAGA	NA,1	NA,inf	NA,inf	NA,0.844199	0.000269162	0.000269162
2	chr8:125764755:A:G	125764755	NA,G	NA,A	NA,1	NA,-inf	NA,inf	NA,0.674486	0.000268996	0.000268996
2	chr8:125672819:C:T	125672819	T,NA	C,NA	1,NA	inf,NA	inf,NA	0.855723,NA	0.000268959	0.000268959
2	chr8:125371853:T:G	125371853	G,G	T,T	1,1	-inf,-inf	inf,inf	2.24003,0.198807	0.000268523	0.000268523
2	chr8:125954890:A:G	125954890	NA,G	NA,A	NA,1	NA,-inf	NA,inf	NA,0.681491	0.000267939	0.000267939
2	chr8:125401779:A:G	125401779	NA,G	NA,A	NA,1	NA,inf	NA,inf	NA,0.794826	0.000267905	0.000267905
2	chr8:125933939:G:A	125933939	NA,A	NA,G	NA,1	NA,-inf	NA,inf	NA,0.784262	0.000267794	0.000267794
2	chr8:125805115:G:A	125805115	NA,A	NA,G	NA,1	NA,-inf	NA,inf	NA,0.663608	0.000267623	0.000267623
2	chr8:125816291:G:A	125816291	NA,A	NA,G	NA,1	NA,inf	NA,inf	NA,0.741517	0.000267521	0.000267521
2	chr8:125552281:G:A	125552281	NA,A	NA,G	NA,1	NA,inf	NA,inf	NA,0.841233	0.000266698	0.000266698
2	chr8:125408714:C:A	125408714	NA,A	NA,C	NA,1	NA,-inf	NA,inf	NA,0.699195	0.000266522	0.000266522
2	chr8:125749243:T:C	125749243	NA,C	NA,T	NA,1	NA,-inf	NA,inf	NA,0.574525	0.000266404	0.000266404
2	chr8:125842168:A:C	125842168	NA,C	NA,A	NA,1	NA,inf	NA,inf	NA,0.844089	0.000265696	0.000265696
2	chr8:125112136:T:C	125112136	NA,C	NA,T	NA,1	NA,-inf	NA,inf	NA,0.648277	0.000265633	0.000265633
2	chr8:125461257:C:T	125461257	T,T	C,C	1,1	-inf,-inf	inf,inf	6.55746,1.15752	0.000265418	0.000265489
2	chr8:125683394:C:T	125683394	NA,T	NA,C	NA,1	NA,inf	NA,inf	NA,0.690147	0.000264841	0.000264841
2	chr8:125813447:T:C	125813447	NA,C	NA,T	NA,1	NA,inf	NA,inf	NA,0.753378	0.000264659	0.000264659
2	chr8:125485313:T:C	125485313	NA,C	NA,T	NA,1	NA,-inf	NA,inf	NA,0.647482	0.00026456	0.00026456
2	chr8:125946561:AG:A	125946561	NA,A	NA,AG	NA,1	NA,-inf	NA,inf	NA,0.676506	0.000263996	0.000263996
2	chr8:125538155:A:C	125538155	NA,C	NA,A	NA,1	NA,inf	NA,inf	NA,0.810212	0.000263449	0.000263449
2	chr8:125830718:A:G	125830718	NA,G	NA,A	NA,1	NA,inf	NA,inf	NA,0.842763	0.000263379	0.000263379
2	chr8:125117550:T:C	125117550	NA,C	NA,T	NA,1	NA,-inf	NA,inf	NA,0.680857	0.000263217	0.000263217
2	chr8:125459870:T:C	125459870	NA,C	NA,T	NA,1	NA,inf	NA,inf	NA,0.963305	0.000263105	0.000263105
2	chr8:125538882:C:T	125538882	NA,T	NA,C	NA,1	NA,inf	NA,inf	NA,0.808543	0.000262805	0.000262805
2	chr8:125414403:G:C	125414403	NA,C	NA,G	NA,1	NA,inf	NA,inf	NA,0.773808	0.000262014	0.000262014
2	chr8:125829802:A:G	125829802	NA,G	NA,A	NA,1	NA,inf	NA,inf	NA,0.837717	0.000261553	0.000261553
2	chr8:125452866:A:G	125452866	NA,G	NA,A	NA,1	NA,-inf	NA,inf	NA,0.695153	0.000259911	0.000259911
2	chr8:125696595:A:G	125696595	NA,G	NA,A	NA,1	NA,inf	NA,inf	NA,0.700474	0.00025989	0.00025989
2	chr8:125453169:G:A	125453169	NA,A	NA,G	NA,1	NA,inf	NA,inf	NA,0.895287	0.000259004	0.000259004
2	chr8:125787006:TCTC:T	125787006	NA,T	NA,TCTC	NA,1	NA,-inf	NA,inf	NA,0.623413	0.000258844	0.000258844
2	chr8:125787131:AC:A	125787131	NA,A	NA,AC	NA,1	NA,-inf	NA,inf	NA,0.623413	0.000258844	0.000258844
2	chr8:125794087:T:C	125794087	NA,C	NA,T	NA,1	NA,inf	NA,inf	NA,0.725402	0.000258801	0.000258801
2	chr8:125187871:G:A	125187871	NA,A	NA,G	NA,1	NA,inf	NA,inf	NA,0.732489	0.000258177	0.000258177
2	chr8:125830352:T:C	125830352	NA,C	NA,T	NA,1	NA,inf	NA,inf	NA,0.827553	0.000257923	0.000257923
2	chr8:125188043:T:C	125188043	NA,C	NA,T	NA,1	NA,inf	NA,inf	NA,0.730495	0.000257402	0.000257402
2	chr8:125866191:T:C	125866191	NA,C	NA,T	NA,1	NA,-inf	NA,inf	NA,0.654605	0.000256833	0.000256833
2	chr8:125882279:G:A	125882279	NA,A	NA,G	NA,1	NA,-inf	NA,inf	NA,0.665636	0.000256306	0.000256306
2	chr8:125556370:A:G	125556370	NA,G	NA,A	NA,1	NA,inf	NA,inf	NA,0.825389	0.000255983	0.000255983
2	chr8:125662952:G:A	125662952	NA,A	NA,G	NA,1	NA,inf	NA,inf	NA,0.795964	0.000255876	0.000255876
2	chr8:125155366:T:C	125155366	NA,C	NA,T	NA,1	NA,-inf	NA,inf	NA,0.662626	0.000255874	0.000255874
2	chr8:125834088:A:G	125834088	NA,G	NA,A	NA,1	NA,inf	NA,inf	NA,0.723812	0.000255707	0.000255707
2	chr8:124998826:G:T	124998826	NA,T	NA,G	NA,1	NA,inf	NA,inf	NA,0.730264	0.00025562	0.00025562
2	chr8:125364457:C:T	125364457	T,T	C,C	1,1	-inf,-inf	inf,inf	2.20381,0.0848514	0.000255503	0.000255503
2	chr8:125349383:C:A	125349383	A,A	C,C	1,1	-inf,-inf	inf,inf	2.22029,0.182406	0.000255388	0.000255388
2	chr8:125150210:T:C	125150210	NA,C	NA,T	NA,1	NA,-inf	NA,inf	NA,0.661161	0.000255279	0.000255279
2	chr8:125374942:C:T	125374942	T,T	C,C	1,1	-inf,inf	inf,inf	2.09692,0.0716255	0.000255232	0.000255232
2	chr8:125833954:T:C	125833954	NA,C	NA,T	NA,1	NA,inf	NA,inf	NA,0.721979	0.000254991	0.000254991
2	chr8:125768495:G:A	125768495	NA,A	NA,G	NA,1	NA,-inf	NA,inf	NA,0.640497	0.000254768	0.000254768
2	chr8:125837186:G:T	125837186	NA,T	NA,G	NA,1	NA,inf	NA,inf	NA,0.721285	0.000254727	0.000254727
2	chr8:125836687:C:T	125836687	NA,T	NA,C	NA,1	NA,inf	NA,inf	NA,0.721285	0.000254727	0.000254727
2	chr8:125138459:G:C	125138459	C,C	G,G	1,1	-inf,inf	inf,inf	0.264366,1.91784	0.000254494	0.000254494
2	chr8:125063124:G:A	125063124	NA,A	NA,G	NA,1	NA,-inf	NA,inf	NA,0.670799	0.000254373	0.000254373
2	chr8:125754051:T:C	125754051	NA,C	NA,T	NA,1	NA,-inf	NA,inf	NA,0.621502	0.000254329	0.000254329
2	chr8:125282841:A:G	125282841	G,G	A,A	1,1	inf,inf	inf,inf	0.0452163,1.6653	0.000253115	0.000253115
2	chr8:125210271:G:A	125210271	NA,A	NA,G	NA,1	NA,inf	NA,inf	NA,0.734953	0.000252559	0.000252559
2	chr8:125220973:C:T	125220973	NA,T	NA,C	NA,1	NA,inf	NA,inf	NA,0.734953	0.000252559	0.000252559
2	chr8:125812623:G:A	125812623	NA,A	NA,G	NA,1	NA,inf	NA,inf	NA,0.721825	0.000252456	0.000252456
2	chr8:125441363:A:G	125441363	G,NA	A,NA	1,NA	-inf,NA	inf,NA	0.485877,NA	0.000252441	0.000252441
2	chr8:125374939:A:G	125374939	G,G	A,A	1,1	-inf,inf	inf,inf	2.08971,0.0718219	0.000252376	0.000252376
2	chr8:125096588:G:C	125096588	C,C	G,G	1,1	-inf,inf	inf,inf	0.369855,1.70786	0.000252089	0.000252089
2	chr8:125275442:C:A	125275442	NA,A	NA,C	NA,1	NA,-inf	NA,inf	NA,0.681727	0.000252044	0.000252044
2	chr8:125544825:C:T	125544825	NA,T	NA,C	NA,1	NA,inf	NA,inf	NA,0.713144	0.00025198	0.00025198
2	chr8:125186393:T:A	125186393	NA,A	NA,T	NA,1	NA,inf	NA,inf	NA,0.732325	0.000251576	0.000251576
2	chr8:125765049:G:A	125765049	NA,A	NA,G	NA,1	NA,-inf	NA,inf	NA,0.576854	0.000251404	0.000251404
2	chr8:125813360:G:A	125813360	NA,A	NA,G	NA,1	NA,inf	NA,inf	NA,0.718144	0.00025104	0.00025104
2	chr8:125467280:T:C	125467280	C,C	T,T	1,1	inf,inf	inf,inf	0.0406816,2.96288	0.000250445	0.000250445
2	chr8:125501958:C:T	125501958	NA,T	NA,C	NA,1	NA,inf	NA,inf	NA,0.91498	0.000250011	0.000250011
2	chr8:125552121:G:A	125552121	NA,A	NA,G	NA,1	NA,-inf	NA,inf	NA,0.663783	0.000249308	0.000249308
2	chr8:125848710:A:G	125848710	NA,G	NA,A	NA,1	NA,-inf	NA,inf	NA,0.651111	0.000248851	0.000248851
2	chr8:125445684:A:T	125445684	NA,T	NA,A	NA,1	NA,inf	NA,inf	NA,0.839472	0.00024873	0.00024873
2	chr8:125911277:G:A	125911277	NA,A	NA,G	NA,1	NA,inf	NA,inf	NA,0.70731	0.000248595	0.000248595
2	chr8:125041529:T:C	125041529	C,NA	T,NA	1,NA	inf,NA	inf,NA	0.991656,NA	0.000248346	0.000248346
2	chr8:125426664:G:A	125426664	NA,A	NA,G	NA,1	NA,-inf	NA,inf	NA,0.692677	0.000248175	0.000248175
2	chr8:125002757:A:G	125002757	NA,G	NA,A	NA,1	NA,inf	NA,inf	NA,0.692645	0.000248041	0.000248041
2	chr8:125635089:C:T	125635089	NA,T	NA,C	NA,1	NA,inf	NA,inf	NA,0.714824	0.000247979	0.000247979
2	chr8:125539091:T:C	125539091	NA,C	NA,T	NA,1	NA,inf	NA,inf	NA,0.763394	0.000247784	0.000247784
2	chr8:125558066:T:A	125558066	NA,A	NA,T	NA,1	NA,inf	NA,inf	NA,0.690978	0.000247324	0.000247324
2	chr8:125973990:G:A	125973990	NA,A	NA,G	NA,1	NA,-inf	NA,inf	NA,0.72397	0.000247155	0.000247155
2	chr8:125817977:G:C	125817977	NA,C	NA,G	NA,1	NA,inf	NA,inf	NA,0.707376	0.000247004	0.000247004
2	chr8:125821664:GA:G	125821664	NA,G	NA,GA	NA,1	NA,-inf	NA,inf	NA,0.604231	0.000246256	0.000246256
2	chr8:125298827:C:T	125298827	T,T	C,C	1,1	-inf,inf	inf,inf	1.70677,0.336317	0.000245963	0.000245963
2	chr8:125792803:G:A	125792803	A,NA	G,NA	1,NA	-inf,NA	inf,NA	1.22924,NA	0.000245881	0.000245881
2	chr8:125851269:G:A	125851269	NA,A	NA,G	NA,1	NA,-inf	NA,inf	NA,0.624581	0.000245808	0.000245808
2	chr8:125410381:A:G	125410381	NA,G	NA,A	NA,1	NA,-inf	NA,inf	NA,0.61441	0.000245756	0.000245756
2	chr8:125884474:C:A	125884474	A,NA	C,NA	1,NA	inf,NA	inf,NA	1.00533,NA	0.000245748	0.000245748
2	chr8:125029145:C:T	125029145	NA,T	NA,C	NA,1	NA,-inf	NA,inf	NA,0.628508	0.00024493	0.00024493
2	chr8:125257475:G:A	125257475	NA,A	NA,G	NA,1	NA,-inf	NA,inf	NA,0.622607	0.000244806	0.000244806
2	chr8:125957229:C:T	125957229	T,T	C,C	1,1	-inf,-inf	inf,inf	0.018976,1.8959	0.000244704	0.000244704
2	chr8:125177226:A:G	125177226	NA,G	NA,A	NA,1	NA,inf	NA,inf	NA,0.716822	0.000244509	0.000244509
2	chr8:125212231:A:G	125212231	NA,G	NA,A	NA,1	NA,-inf	NA,inf	NA,0.630182	0.000244441	0.000244441
2	chr8:125550756:A:C	125550756	NA,C	NA,A	NA,1	NA,inf	NA,inf	NA,0.691336	0.000243994	0.000243994
2	chr8:125158215:A:G	125158215	NA,G	NA,A	NA,1	NA,inf	NA,inf	NA,0.714655	0.000243716	0.000243716
2	chr8:125902230:G:A	125902230	A,NA	G,NA	1,NA	-inf,NA	inf,NA	1.03601,NA	0.000243639	0.000243639
2	chr8:125786482:G:A	125786482	NA,A	NA,G	NA,1	NA,-inf	NA,inf	NA,0.628015	0.000243539	0.000243539
2	chr8:125134974:A:C	125134974	C,C	A,A	1,1	-inf,inf	inf,inf	0.196569,1.97376	0.000243497	0.000243497
2	chr8:125852996:T:G	125852996	NA,G	NA,T	NA,1	NA,-inf	NA,inf	NA,0.618472	0.000243476	0.000243476
2	chr8:125813860:A:G	125813860	NA,G	NA,A	NA,1	NA,inf	NA,inf	NA,0.69634	0.000243026	0.000243026
2	chr8:125340146:C:T	125340146	T,T	C,C	1,1	-inf,-inf	inf,inf	2.16945,0.19585	0.000242962	0.000242962
2	chr8:125367715:TTG:T	125367715	NA,T	NA,TTG	NA,1	NA,inf	NA,inf	NA,0.791101	0.000242511	0.000242511
2	chr8:125698566:A:G	125698566	NA,G	NA,A	NA,1	NA,-inf	NA,inf	NA,0.605287	0.00024247	0.00024247
2	chr8:125179922:T:C	125179922	NA,C	NA,T	NA,1	NA,inf	NA,inf	NA,0.711072	0.000242426	0.000242426
2	chr8:125148966:T:C	125148966	NA,C	NA,T	NA,1	NA,inf	NA,inf	NA,0.709925	0.000242033	0.000242033
2	chr8:125153696:T:C	125153696	NA,C	NA,T	NA,1	NA,inf	NA,inf	NA,0.709925	0.000242033	0.000242033
2	chr8:125796854:C:T	125796854	NA,T	NA,C	NA,1	NA,inf	NA,inf	NA,0.738047	0.000241894	0.000241894
2	chr8:125354869:C:A	125354869	A,NA	C,NA	1,NA	inf,NA	inf,NA	1.19634,NA	0.00024116	0.00024116
2	chr8:125754417:A:C	125754417	NA,C	NA,A	NA,1	NA,-inf	NA,inf	NA,0.593727	0.000241115	0.000241115
2	chr8:125230299:AC:A	125230299	A,A	AC,AC	1,1	-inf,inf	inf,inf	0.139932,2.0103	0.000240999	0.000240999
2	chr8:125668462:T:C	125668462	NA,C	NA,T	NA,1	NA,inf	NA,inf	NA,0.694961	0.000240872	0.000240872
2	chr8:125818444:G:A	125818444	NA,A	NA,G	NA,1	NA,inf	NA,inf	NA,0.681685	0.000240868	0.000240868
2	chr8:125636535:C:T	125636535	NA,T	NA,C	NA,1	NA,inf	NA,inf	NA,0.759119	0.000240797	0.000240797
2	chr8:125203412:A:G	125203412	NA,G	NA,A	NA,1	NA,inf	NA,inf	NA,0.708179	0.000240564	0.000240564
2	chr8:125536895:G:A	125536895	NA,A	NA,G	NA,1	NA,-inf	NA,inf	NA,0.622597	0.000240468	0.000240468
2	chr8:125697936:A:G	125697936	NA,G	NA,A	NA,1	NA,inf	NA,inf	NA,0.765778	0.000240312	0.000240312
2	chr8:125564674:G:A	125564674	NA,A	NA,G	NA,1	NA,-inf	NA,inf	NA,0.682343	0.000240101	0.000240101
2	chr8:125425809:G:T	125425809	T,T	G,G	1,1	-inf,inf	inf,inf	0.608781,1.74973	0.000239994	0.000239994
2	chr8:125537938:G:A	125537938	NA,A	NA,G	NA,1	NA,-inf	NA,inf	NA,0.621185	0.000239946	0.000239946
2	chr8:125475092:T:A	125475092	A,A	T,T	1,1	inf,inf	inf,inf	0.239242,2.45781	0.00023969	0.00023969
2	chr8:125885344:G:C	125885344	NA,C	NA,G	NA,1	NA,-inf	NA,inf	NA,0.615638	0.000239678	0.000239678
2	chr8:125811285:A:C	125811285	NA,C	NA,A	NA,1	NA,inf	NA,inf	NA,0.682453	0.000239626	0.000239626
2	chr8:125211043:A:G	125211043	NA,G	NA,A	NA,1	NA,inf	NA,inf	NA,0.70301	0.000239597	0.000239597
2	chr8:125716114:G:A	125716114	NA,A	NA,G	NA,1	NA,-inf	NA,inf	NA,0.588854	0.000239426	0.000239426
2	chr8:125204586:G:A	125204586	NA,A	NA,G	NA,1	NA,inf	NA,inf	NA,0.704764	0.000239374	0.000239374
2	chr8:125507578:C:T	125507578	NA,T	NA,C	NA,1	NA,-inf	NA,inf	NA,0.680132	0.000239363	0.000239363
2	chr8:125149556:A:G	125149556	NA,G	NA,A	NA,1	NA,inf	NA,inf	NA,0.700054	0.000238565	0.000238565
2	chr8:125813578:A:G	125813578	NA,G	NA,A	NA,1	NA,inf	NA,inf	NA,0.68279	0.000238193	0.000238193
2	chr8:125304829:A:G	125304829	NA,G	NA,A	NA,1	NA,inf	NA,inf	NA,0.657395	0.000238003	0.000238003
2	chr8:125416153:T:C	125416153	NA,C	NA,T	NA,1	NA,-inf	NA,inf	NA,0.594613	0.000237933	0.000237933
2	chr8:125815271:T:C	125815271	NA,C	NA,T	NA,1	NA,inf	NA,inf	NA,0.680426	0.000237407	0.000237407
2	chr8:125145306:G:A	125145306	NA,A	NA,G	NA,1	NA,inf	NA,inf	NA,0.683392	0.000237093	0.000237093
2	chr8:125150116:GA:G	125150116	NA,G	NA,GA	NA,1	NA,inf	NA,inf	NA,0.695235	0.000236931	0.000236931
2	chr8:125271043:C:T	125271043	NA,T	NA,C	NA,1	NA,-inf	NA,inf	NA,0.625403	0.000236884	0.000236884
2	chr8:125189083:T:C	125189083	NA,C	NA,T	NA,1	NA,-inf	NA,inf	NA,0.615634	0.00023684	0.00023684
2	chr8:125173368:G:A	125173368	NA,A	NA,G	NA,1	NA,inf	NA,inf	NA,0.682647	0.000236839	0.000236839
2	chr8:125174767:A:G	125174767	NA,G	NA,A	NA,1	NA,inf	NA,inf	NA,0.682647	0.000236839	0.000236839
2	chr8:125173017:G:A	125173017	NA,A	NA,G	NA,1	NA,inf	NA,inf	NA,0.682647	0.000236839	0.000236839
2	chr8:125630806:T:C	125630806	NA,C	NA,T	NA,1	NA,inf	NA,inf	NA,0.742822	0.000236742	0.000236742
2	chr8:125884852:C:CA	125884852	NA,CA	NA,C	NA,1	NA,inf	NA,inf	NA,0.673948	0.000236625	0.000236625
2	chr8:125534503:G:T	125534503	NA,T	NA,G	NA,1	NA,-inf	NA,inf	NA,0.652676	0.000236554	0.000236554
2	chr8:125773549:A:G	125773549	NA,G	NA,A	NA,1	NA,-inf	NA,inf	NA,0.605059	0.000236466	0.000236466
2	chr8:125233008:G:T	125233008	NA,T	NA,G	NA,1	NA,inf	NA,inf	NA,0.681562	0.000236292	0.000236292
2	chr8:125232795:G:C	125232795	NA,C	NA,G	NA,1	NA,inf	NA,inf	NA,0.681072	0.000236133	0.000236133
2	chr8:125164776:T:C	125164776	NA,C	NA,T	NA,1	NA,inf	NA,inf	NA,0.680817	0.000236039	0.000236039
2	chr8:125914863:A:T	125914863	T,T	A,A	1,1	inf,inf	inf,inf	1.64007,0.0898492	0.00023594	0.00023594
2	chr8:125086548:A:T	125086548	NA,T	NA,A	NA,1	NA,inf	NA,inf	NA,0.628622	0.000235871	0.000235871
2	chr8:125652897:G:T	125652897	NA,T	NA,G	NA,1	NA,-inf	NA,inf	NA,0.62664	0.000235794	0.000235794
2	chr8:125815434:A:T	125815434	NA,T	NA,A	NA,1	NA,inf	NA,inf	NA,0.667077	0.000235778	0.000235778
2	chr8:125188650:CTTA:C	125188650	NA,C	NA,CTTA	NA,1	NA,inf	NA,inf	NA,0.679894	0.000235715	0.000235715
2	chr8:125554716:GC:G	125554716	NA,G	NA,GC	NA,1	NA,-inf	NA,inf	NA,0.62712	0.000235697	0.000235697
2	chr8:124999073:A:G	124999073	NA,G	NA,A	NA,1	NA,inf	NA,inf	NA,0.687054	0.000235661	0.000235661
2	chr8:125371965:T:C	125371965	C,C	T,T	1,1	-inf,-inf	inf,inf	2.15757,0.105817	0.000235628	0.000235628
2	chr8:125214397:G:A	125214397	NA,A	NA,G	NA,1	NA,inf	NA,inf	NA,0.67912	0.000235451	0.000235451
2	chr8:125818392:T:C	125818392	NA,C	NA,T	NA,1	NA,inf	NA,inf	NA,0.674362	0.000235337	0.000235337
2	chr8:125166414:G:A	125166414	NA,A	NA,G	NA,1	NA,inf	NA,inf	NA,0.689825	0.000235048	0.000235048
2	chr8:125785792:A:C	125785792	NA,C	NA,A	NA,1	NA,-inf	NA,inf	NA,0.60436	0.000234892	0.000234892
2	chr8:125933328:A:G	125933328	NA,G	NA,A	NA,1	NA,-inf	NA,inf	NA,0.691185	0.000234502	0.000234502
2	chr8:125353016:C:T	125353016	NA,T	NA,C	NA,1	NA,-inf	NA,inf	NA,0.575614	0.000234341	0.000234341
2	chr8:125336525:A:T	125336525	NA,T	NA,A	NA,1	NA,-inf	NA,inf	NA,0.516164	0.000234179	0.000234179
2	chr8:125184298:A:G	125184298	NA,G	NA,A	NA,1	NA,inf	NA,inf	NA,0.685777	0.000233698	0.000233698
2	chr8:125529624:A:T	125529624	NA,T	NA,A	NA,1	NA,inf	NA,inf	NA,0.722539	0.000233496	0.000233496
2	chr8:125493695:T:G	125493695	NA,G	NA,T	NA,1	NA,-inf	NA,inf	NA,0.571009	0.000233439	0.000233439
2	chr8:125526107:A:G	125526107	NA,G	NA,A	NA,1	NA,-inf	NA,inf	NA,0.564712	0.000232938	0.000232938
2	chr8:125474664:A:G	125474664	G,G	A,A	1,1	-inf,-inf	inf,inf	4.56179,2.13194	0.000232881	0.000232887
2	chr8:125040812:T:C	125040812	C,NA	T,NA	1,NA	inf,NA	inf,NA	0.956825,NA	0.000232838	0.000232838
2	chr8:125978384:T:A	125978384	NA,A	NA,T	NA,1	NA,-inf	NA,inf	NA,0.592305	0.00023233	0.00023233
2	chr8:125812535:A:G	125812535	NA,G	NA,A	NA,1	NA,inf	NA,inf	NA,0.664795	0.000232163	0.000232163
2	chr8:125091381:C:T	125091381	NA,T	NA,C	NA,1	NA,inf	NA,inf	NA,0.670863	0.00023204	0.00023204
2	chr8:125855635:T:G	125855635	G,G	T,T	1,1	inf,inf	inf,inf	0.4753,1.31176	0.000231948	0.000231948
2	chr8:125441153:AT:A	125441153	NA,A	NA,AT	NA,1	NA,inf	NA,inf	NA,0.698152	0.000231561	0.000231561
2	chr8:125134792:A:G	125134792	NA,G	NA,A	NA,1	NA,inf	NA,inf	NA,0.678788	0.000231196	0.000231196
2	chr8:124999714:G:T	124999714	NA,T	NA,G	NA,1	NA,inf	NA,inf	NA,0.672506	0.000230802	0.000230802
2	chr8:125141146:A:G	125141146	NA,G	NA,A	NA,1	NA,inf	NA,inf	NA,0.672868	0.0002307	0.0002307
2	chr8:124978987:G:A	124978987	NA,A	NA,G	NA,1	NA,-inf	NA,inf	NA,0.567117	0.000230245	0.000230245
2	chr8:125241807:C:T	125241807	T,T	C,C	1,1	inf,-inf	inf,inf	1.08133,1.0196	0.000229988	0.000229988
2	chr8:125741300:C:T	125741300	NA,T	NA,C	NA,1	NA,inf	NA,inf	NA,0.639331	0.000229395	0.000229395
2	chr8:125096901:C:T	125096901	NA,T	NA,C	NA,1	NA,inf	NA,inf	NA,0.667945	0.000228708	0.000228708
2	chr8:125735950:T:C	125735950	NA,C	NA,T	NA,1	NA,inf	NA,inf	NA,0.648674	0.000228543	0.000228543
2	chr8:125142025:C:A	125142025	NA,A	NA,C	NA,1	NA,inf	NA,inf	NA,0.667511	0.000228533	0.000228533
2	chr8:125425899:T:C	125425899	C,C	T,T	1,1	-inf,inf	inf,inf	1.00915,1.64346	0.000227877	0.000227877
2	chr8:125811262:A:T	125811262	NA,T	NA,A	NA,1	NA,inf	NA,inf	NA,0.646607	0.000227437	0.000227437
2	chr8:125574031:C:T	125574031	NA,T	NA,C	NA,1	NA,-inf	NA,inf	NA,0.607092	0.000226575	0.000226575
2	chr8:125816332:T:TC	125816332	NA,TC	NA,T	NA,1	NA,inf	NA,inf	NA,0.639187	0.000226289	0.000226289
2	chr8:125835102:T:A	125835102	NA,A	NA,T	NA,1	NA,-inf	NA,inf	NA,0.548842	0.000226117	0.000226117
2	chr8:125093479:G:A	125093479	NA,A	NA,G	NA,1	NA,inf	NA,inf	NA,0.635243	0.000226034	0.000226034
2	chr8:125665366:C:T	125665366	NA,T	NA,C	NA,1	NA,-inf	NA,inf	NA,0.549078	0.000225925	0.000225925
2	chr8:125829273:C:T	125829273	NA,T	NA,C	NA,1	NA,inf	NA,inf	NA,0.728851	0.000225721	0.000225721
2	chr8:125340155:C:T	125340155	T,T	C,C	1,1	-inf,-inf	inf,inf	2.12178,0.201132	0.000225295	0.000225295
2	chr8:125083014:A:G	125083014	G,NA	A,NA	1,NA	inf,NA	inf,NA	0.940744,NA	0.000224787	0.000224787
2	chr8:125826635:T:C	125826635	NA,C	NA,T	NA,1	NA,inf	NA,inf	NA,0.634366	0.000224754	0.000224754
2	chr8:125812002:A:G	125812002	NA,G	NA,A	NA,1	NA,inf	NA,inf	NA,0.638682	0.000224625	0.000224625
2	chr8:125970212:T:C	125970212	NA,C	NA,T	NA,1	NA,-inf	NA,inf	NA,0.564836	0.000224584	0.000224584
2	chr8:125204726:C:T	125204726	NA,T	NA,C	NA,1	NA,inf	NA,inf	NA,0.650163	0.00022452	0.00022452
2	chr8:125827879:T:C	125827879	NA,C	NA,T	NA,1	NA,inf	NA,inf	NA,0.633514	0.00022449	0.00022449
2	chr8:125749012:G:A	125749012	NA,A	NA,G	NA,1	NA,-inf	NA,inf	NA,0.584977	0.000224269	0.000224269
2	chr8:125534918:T:C	125534918	NA,C	NA,T	NA,1	NA,-inf	NA,inf	NA,0.576964	0.000224061	0.000224061
2	chr8:125825255:C:T	125825255	NA,T	NA,C	NA,1	NA,inf	NA,inf	NA,0.631708	0.000223903	0.000223903
2	chr8:125962976:A:G	125962976	G,G	A,A	1,1	inf,-inf	inf,inf	0.682705,1.3858	0.000223245	0.000223245
2	chr8:125777068:A:G	125777068	G,G	A,A	1,1	inf,-inf	inf,inf	0.177047,1.9042	0.000223098	0.000223098
2	chr8:125903546:A:T	125903546	NA,T	NA,A	NA,1	NA,inf	NA,inf	NA,0.631485	0.000222384	0.000222384
2	chr8:125506455:T:C	125506455	NA,C	NA,T	NA,1	NA,-inf	NA,inf	NA,0.555493	0.000222329	0.000222329
2	chr8:125294177:C:A	125294177	A,A	C,C	1,1	-inf,inf	inf,inf	1.62759,0.386815	0.000221994	0.000221994
2	chr8:125840038:T:G	125840038	NA,G	NA,T	NA,1	NA,inf	NA,inf	NA,0.616963	0.000221945	0.000221945
2	chr8:125660928:ACT:A	125660928	NA,A	NA,ACT	NA,1	NA,-inf	NA,inf	NA,0.607505	0.000221393	0.000221393
2	chr8:125284022:C:T	125284022	NA,T	NA,C	NA,1	NA,-inf	NA,inf	NA,0.580142	0.000221035	0.000221035
2	chr8:125554378:G:A	125554378	NA,A	NA,G	NA,1	NA,-inf	NA,inf	NA,0.583902	0.000221009	0.000221009
2	chr8:125089710:C:T	125089710	NA,T	NA,C	NA,1	NA,inf	NA,inf	NA,0.665103	0.000220959	0.000220959
2	chr8:125722457:C:T	125722457	NA,T	NA,C	NA,1	NA,inf	NA,inf	NA,0.667453	0.000220839	0.000220839
2	chr8:125726986:G:T	125726986	NA,T	NA,G	NA,1	NA,inf	NA,inf	NA,0.667316	0.000220778	0.000220778
2	chr8:125735400:T:C	125735400	NA,C	NA,T	NA,1	NA,inf	NA,inf	NA,0.624962	0.000220628	0.000220628
2	chr8:125139749:G:A	125139749	NA,A	NA,G	NA,1	NA,inf	NA,inf	NA,0.645079	0.000220523	0.000220523
2	chr8:125472467:G:A	125472467	A,A	G,G	1,1	-inf,-inf	inf,inf	4.44769,2.12086	0.00022051	0.000220514
2	chr8:125977397:TGTGA:T	125977397	NA,T	NA,TGTGA	NA,1	NA,inf	NA,inf	NA,0.619838	0.000220349	0.000220349
2	chr8:125698216:C:T	125698216	NA,T	NA,C	NA,1	NA,inf	NA,inf	NA,0.66211	0.000220255	0.000220255
2	chr8:125405526:C:T	125405526	NA,T	NA,C	NA,1	NA,-inf	NA,inf	NA,0.467441	0.000220128	0.000220128
2	chr8:125964161:A:T	125964161	NA,T	NA,A	NA,1	NA,-inf	NA,inf	NA,0.557785	0.000220095	0.000220095
2	chr8:125097330:C:G	125097330	NA,G	NA,C	NA,1	NA,inf	NA,inf	NA,0.5955	0.000219351	0.000219351
2	chr8:125702581:T:C	125702581	NA,C	NA,T	NA,1	NA,inf	NA,inf	NA,0.621016	0.000219104	0.000219104
2	chr8:125530047:GT:G	125530047	NA,G	NA,GT	NA,1	NA,-inf	NA,inf	NA,0.521945	0.000219043	0.000219043
2	chr8:125297061:A:G	125297061	G,G	A,A	1,1	-inf,-inf	inf,inf	1.8584,0.373734	0.000218746	0.000218746
2	chr8:125474885:C:T	125474885	NA,T	NA,C	NA,1	NA,inf	NA,inf	NA,0.84334	0.0002187	0.0002187
2	chr8:125409890:A:G	125409890	NA,G	NA,A	NA,1	NA,-inf	NA,inf	NA,0.480535	0.000218388	0.000218388
2	chr8:125446517:A:G	125446517	NA,G	NA,A	NA,1	NA,-inf	NA,inf	NA,0.526668	0.000217991	0.000217991
2	chr8:125720870:A:C	125720870	NA,C	NA,A	NA,1	NA,inf	NA,inf	NA,0.655333	0.000217112	0.000217112
2	chr8:125143144:G:A	125143144	NA,A	NA,G	NA,1	NA,inf	NA,inf	NA,0.621969	0.000216901	0.000216901
2	chr8:125747184:C:T	125747184	NA,T	NA,C	NA,1	NA,-inf	NA,inf	NA,0.563501	0.00021657	0.00021657
2	chr8:125092793:A:G	125092793	NA,G	NA,A	NA,1	NA,inf	NA,inf	NA,0.605068	0.000216493	0.000216493
2	chr8:125756853:A:T	125756853	NA,T	NA,A	NA,1	NA,-inf	NA,inf	NA,0.496397	0.00021638	0.00021638
2	chr8:125853866:T:C	125853866	C,C	T,T	1,1	inf,-inf	inf,inf	0.223389,1.97089	0.000216327	0.000216327
2	chr8:125529536:T:C	125529536	NA,C	NA,T	NA,1	NA,-inf	NA,inf	NA,0.51269	0.000215964	0.000215964
2	chr8:125113493:A:T	125113493	NA,T	NA,A	NA,1	NA,inf	NA,inf	NA,0.617968	0.000215854	0.000215854
2	chr8:125845950:A:G	125845950	NA,G	NA,A	NA,1	NA,-inf	NA,inf	NA,0.536088	0.000215486	0.000215486
2	chr8:125769450:T:C	125769450	NA,C	NA,T	NA,1	NA,-inf	NA,inf	NA,0.531743	0.000215472	0.000215472
2	chr8:125726581:T:C	125726581	NA,C	NA,T	NA,1	NA,inf	NA,inf	NA,0.607683	0.000215346	0.000215346
2	chr8:125730951:A:G	125730951	NA,G	NA,A	NA,1	NA,inf	NA,inf	NA,0.649142	0.000215228	0.000215228
2	chr8:125443598:G:A	125443598	NA,A	NA,G	NA,1	NA,-inf	NA,inf	NA,0.501137	0.000215096	0.000215096
2	chr8:125891706:G:T	125891706	NA,T	NA,G	NA,1	NA,inf	NA,inf	NA,0.607692	0.000214884	0.000214884
2	chr8:125461250:G:A	125461250	NA,A	NA,G	NA,1	NA,inf	NA,inf	NA,0.808398	0.000214689	0.000214689
2	chr8:125497937:T:A	125497937	NA,A	NA,T	NA,1	NA,-inf	NA,inf	NA,0.531143	0.000214589	0.000214589
2	chr8:125154684:T:G	125154684	NA,G	NA,T	NA,1	NA,-inf	NA,inf	NA,0.55028	0.00021445	0.00021445
2	chr8:125799349:C:G	125799349	NA,G	NA,C	NA,1	NA,inf	NA,inf	NA,0.703335	0.000214337	0.000214337
2	chr8:125277635:T:C	125277635	C,C	T,T	1,1	-inf,inf	inf,inf	1.78867,0.242497	0.000214311	0.000214311
2	chr8:125724626:T:C	125724626	NA,C	NA,T	NA,1	NA,inf	NA,inf	NA,0.645903	0.000214225	0.000214225
2	chr8:125745486:G:T	125745486	NA,T	NA,G	NA,1	NA,inf	NA,inf	NA,0.589547	0.000213805	0.000213805
2	chr8:125811967:G:A	125811967	NA,A	NA,G	NA,1	NA,inf	NA,inf	NA,0.603769	0.000213738	0.000213738
2	chr8:125837245:G:A	125837245	NA,A	NA,G	NA,1	NA,-inf	NA,inf	NA,0.532851	0.000213723	0.000213723
2	chr8:125955909:C:T	125955909	T,T	C,C	1,1	inf,-inf	inf,inf	0.0190526,1.8234	0.000213431	0.000213431
2	chr8:125310227:A:G	125310227	NA,G	NA,A	NA,1	NA,inf	NA,inf	NA,0.562129	0.000212947	0.000212947
2	chr8:125727004:G:A	125727004	NA,A	NA,G	NA,1	NA,inf	NA,inf	NA,0.64022	0.000212664	0.000212664
2	chr8:125473903:T:C	125473903	C,C	T,T	1,1	-inf,-inf	inf,inf	4.54467,2.07878	0.000212265	0.00021227
2	chr8:125753928:G:A	125753928	NA,A	NA,G	NA,1	NA,-inf	NA,inf	NA,0.497555	0.000212252	0.000212252
2	chr8:125730939:A:G	125730939	NA,G	NA,A	NA,1	NA,inf	NA,inf	NA,0.638618	0.000212123	0.000212123
2	chr8:125894962:G:A	125894962	NA,A	NA,G	NA,1	NA,inf	NA,inf	NA,0.587854	0.000211975	0.000211975
2	chr8:125326072:A:G	125326072	NA,G	NA,A	NA,1	NA,-inf	NA,inf	NA,0.451439	0.000211516	0.000211516
2	chr8:125126853:A:G	125126853	G,G	A,A	1,1	-inf,inf	inf,inf	0.177668,1.90458	0.000211214	0.000211214
2	chr8:125189443:A:G	125189443	G,G	A,A	1,1	-inf,inf	inf,inf	0.191407,1.86469	0.00021103	0.00021103
2	chr8:125983017:T:C	125983017	NA,C	NA,T	NA,1	NA,inf	NA,inf	NA,0.590201	0.000210785	0.000210785
2	chr8:125902534:G:A	125902534	A,NA	G,NA	1,NA	inf,NA	inf,NA	0.948433,NA	0.000210567	0.000210567
2	chr8:125201612:A:G	125201612	NA,G	NA,A	NA,1	NA,inf	NA,inf	NA,0.600945	0.000210143	0.000210143
2	chr8:125840700:G:A	125840700	NA,A	NA,G	NA,1	NA,inf	NA,inf	NA,0.577656	0.000210062	0.000210062
2	chr8:125552055:G:A	125552055	NA,A	NA,G	NA,1	NA,inf	NA,inf	NA,0.605316	0.000210009	0.000210009
2	chr8:125628123:A:G	125628123	NA,G	NA,A	NA,1	NA,-inf	NA,inf	NA,0.527545	0.000209976	0.000209976
2	chr8:125473658:C:T	125473658	NA,T	NA,C	NA,1	NA,-inf	NA,inf	NA,0.502311	0.000209897	0.000209897
2	chr8:125916838:C:T	125916838	NA,T	NA,C	NA,1	NA,-inf	NA,inf	NA,0.527012	0.000209602	0.000209602
2	chr8:125522004:A:T	125522004	NA,T	NA,A	NA,1	NA,inf	NA,inf	NA,0.771759	0.000209485	0.000209485
2	chr8:125721551:T:C	125721551	NA,C	NA,T	NA,1	NA,inf	NA,inf	NA,0.628474	0.000209262	0.000209262
2	chr8:125540586:T:C	125540586	NA,C	NA,T	NA,1	NA,inf	NA,inf	NA,0.638273	0.000208986	0.000208986
2	chr8:125841463:C:T	125841463	NA,T	NA,C	NA,1	NA,inf	NA,inf	NA,0.675919	0.000208929	0.000208929
2	chr8:125816969:AT:A	125816969	NA,A	NA,AT	NA,1	NA,inf	NA,inf	NA,0.586299	0.000208537	0.000208537
2	chr8:125137073:A:G	125137073	G,G	A,A	1,1	-inf,-inf	inf,inf	0.356103,1.65465	0.000208475	0.000208475
2	chr8:125721560:C:G	125721560	NA,G	NA,C	NA,1	NA,inf	NA,inf	NA,0.625052	0.000208307	0.000208307
2	chr8:125592042:A:G	125592042	G,G	A,A	1,1	inf,inf	inf,inf	1.68986,0.00219141	0.000208015	0.000208015
2	chr8:125835805:T:G	125835805	NA,G	NA,T	NA,1	NA,inf	NA,inf	NA,0.672413	0.000208006	0.000208006
2	chr8:125721135:A:G	125721135	NA,G	NA,A	NA,1	NA,inf	NA,inf	NA,0.623555	0.000207875	0.000207875
2	chr8:125080055:C:T	125080055	NA,T	NA,C	NA,1	NA,inf	NA,inf	NA,0.592581	0.000207778	0.000207778
2	chr8:125396373:G:A	125396373	A,NA	G,NA	1,NA	inf,NA	inf,NA	0.913457,NA	0.000207602	0.000207602
2	chr8:125401541:G:A	125401541	NA,A	NA,G	NA,1	NA,inf	NA,inf	NA,0.602508	0.000207281	0.000207281
2	chr8:125814233:G:A	125814233	NA,A	NA,G	NA,1	NA,-inf	NA,inf	NA,0.500234	0.000207276	0.000207276
2	chr8:125541349:AGAG:A	125541349	NA,A	NA,AGAG	NA,1	NA,-inf	NA,inf	NA,0.500967	0.000206965	0.000206965
2	chr8:125520491:C:T	125520491	NA,T	NA,C	NA,1	NA,inf	NA,inf	NA,0.760992	0.000206948	0.000206948
2	chr8:125549410:C:T	125549410	NA,T	NA,C	NA,1	NA,-inf	NA,inf	NA,0.500716	0.000206869	0.000206869
2	chr8:125839557:C:A	125839557	NA,A	NA,C	NA,1	NA,-inf	NA,inf	NA,0.523574	0.000206823	0.000206823
2	chr8:125839582:C:T	125839582	NA,T	NA,C	NA,1	NA,-inf	NA,inf	NA,0.523574	0.000206823	0.000206823
2	chr8:125832839:G:A	125832839	NA,A	NA,G	NA,1	NA,-inf	NA,inf	NA,0.523574	0.000206823	0.000206823
2	chr8:125723324:T:A	125723324	NA,A	NA,T	NA,1	NA,inf	NA,inf	NA,0.619645	0.000206762	0.000206762
2	chr8:125725046:G:A	125725046	NA,A	NA,G	NA,1	NA,inf	NA,inf	NA,0.619645	0.000206762	0.000206762
2	chr8:125722783:C:T	125722783	NA,T	NA,C	NA,1	NA,inf	NA,inf	NA,0.619645	0.000206762	0.000206762
2	chr8:125725585:G:A	125725585	NA,A	NA,G	NA,1	NA,inf	NA,inf	NA,0.619645	0.000206762	0.000206762
2	chr8:125722506:G:T	125722506	NA,T	NA,G	NA,1	NA,inf	NA,inf	NA,0.619645	0.000206762	0.000206762
2	chr8:125723755:T:C	125723755	NA,C	NA,T	NA,1	NA,inf	NA,inf	NA,0.619587	0.000206743	0.000206743
2	chr8:125831943:G:T	125831943	NA,T	NA,G	NA,1	NA,-inf	NA,inf	NA,0.522284	0.000206444	0.000206444
2	chr8:125907987:C:T	125907987	NA,T	NA,C	NA,1	NA,-inf	NA,inf	NA,0.510865	0.000206373	0.000206373
2	chr8:125723259:A:T	125723259	NA,T	NA,A	NA,1	NA,inf	NA,inf	NA,0.617951	0.000206299	0.000206299
2	chr8:125727452:T:C	125727452	NA,C	NA,T	NA,1	NA,inf	NA,inf	NA,0.617115	0.000206046	0.000206046
2	chr8:125722624:A:G	125722624	NA,G	NA,A	NA,1	NA,inf	NA,inf	NA,0.616678	0.000205925	0.000205925
2	chr8:125834831:A:G	125834831	NA,G	NA,A	NA,1	NA,inf	NA,inf	NA,0.664327	0.000205814	0.000205814
2	chr8:125524739:C:A	125524739	NA,A	NA,C	NA,1	NA,-inf	NA,inf	NA,0.423767	0.000205708	0.000205708
2	chr8:125824953:C:T	125824953	NA,T	NA,C	NA,1	NA,-inf	NA,inf	NA,0.504025	0.000205378	0.000205378
2	chr8:125932155:T:C	125932155	NA,C	NA,T	NA,1	NA,-inf	NA,inf	NA,0.509817	0.000205325	0.000205325
2	chr8:125834121:G:A	125834121	NA,A	NA,G	NA,1	NA,inf	NA,inf	NA,0.662199	0.000205229	0.000205229
2	chr8:125166765:T:C	125166765	NA,C	NA,T	NA,1	NA,inf	NA,inf	NA,0.582694	0.00020497	0.00020497
2	chr8:125231483:G:T	125231483	NA,T	NA,G	NA,1	NA,inf	NA,inf	NA,0.585196	0.000204823	0.000204823
2	chr8:125722622:T:C	125722622	NA,C	NA,T	NA,1	NA,inf	NA,inf	NA,0.612327	0.00020472	0.00020472
2	chr8:125226487:C:G	125226487	NA,G	NA,C	NA,1	NA,inf	NA,inf	NA,0.584562	0.000204647	0.000204647
2	chr8:125834544:C:A	125834544	NA,A	NA,C	NA,1	NA,inf	NA,inf	NA,0.658198	0.000204166	0.000204166
2	chr8:125837859:C:A	125837859	NA,A	NA,C	NA,1	NA,inf	NA,inf	NA,0.65735	0.000203942	0.000203942
2	chr8:125805334:G:T	125805334	NA,T	NA,G	NA,1	NA,inf	NA,inf	NA,0.565118	0.000203877	0.000203877
2	chr8:125879934:A:AT	125879934	NA,AT	NA,A	NA,1	NA,inf	NA,inf	NA,0.55732	0.000203855	0.000203855
2	chr8:125727906:C:T	125727906	NA,T	NA,C	NA,1	NA,inf	NA,inf	NA,0.609083	0.000203801	0.000203801
2	chr8:125799315:C:T	125799315	NA,T	NA,C	NA,1	NA,inf	NA,inf	NA,0.67241	0.00020372	0.00020372
2	chr8:125839591:C:A	125839591	NA,A	NA,C	NA,1	NA,inf	NA,inf	NA,0.656474	0.000203696	0.000203696
2	chr8:125840223:G:A	125840223	NA,A	NA,G	NA,1	NA,inf	NA,inf	NA,0.656474	0.000203696	0.000203696
2	chr8:125838349:A:G	125838349	NA,G	NA,A	NA,1	NA,inf	NA,inf	NA,0.656474	0.000203696	0.000203696
2	chr8:125833967:G:A	125833967	NA,A	NA,G	NA,1	NA,inf	NA,inf	NA,0.656474	0.000203696	0.000203696
2	chr8:125833220:G:T	125833220	NA,T	NA,G	NA,1	NA,inf	NA,inf	NA,0.656474	0.000203696	0.000203696
2	chr8:125837009:G:A	125837009	NA,A	NA,G	NA,1	NA,inf	NA,inf	NA,0.656474	0.000203696	0.000203696
2	chr8:125959268:C:G	125959268	NA,G	NA,C	NA,1	NA,inf	NA,inf	NA,0.592084	0.000203535	0.000203535
2	chr8:125125004:A:G	125125004	G,NA	A,NA	1,NA	-inf,NA	inf,NA	0.779208,NA	0.000203504	0.000203504
2	chr8:125312396:C:T	125312396	NA,T	NA,C	NA,1	NA,-inf	NA,inf	NA,0.475215	0.000203495	0.000203495
2	chr8:125564518:AG:A	125564518	NA,A	NA,AG	NA,1	NA,-inf	NA,inf	NA,0.537431	0.000203443	0.000203443
2	chr8:125057097:A:T	125057097	NA,T	NA,A	NA,1	NA,-inf	NA,inf	NA,0.548551	0.000203222	0.000203222
2	chr8:125004807:C:T	125004807	NA,T	NA,C	NA,1	NA,inf	NA,inf	NA,0.580641	0.0002029	0.0002029
2	chr8:125957520:T:C	125957520	C,C	T,T	1,1	inf,-inf	inf,inf	0.0347569,1.79389	0.000202583	0.000202583
2	chr8:125453856:T:C	125453856	C,C	T,T	1,1	-inf,-inf	inf,inf	6.42418,1.25199	0.000202567	0.000202627
2	chr8:125471148:A:AT	125471148	AT,AT	A,A	1,1	-inf,-inf	inf,inf	4.44099,2.07562	0.000202349	0.000202353
2	chr8:125920738:A:AAT	125920738	NA,AAT	NA,A	NA,1	NA,-inf	NA,inf	NA,0.586664	0.000202176	0.000202176
2	chr8:125921585:G:A	125921585	NA,A	NA,G	NA,1	NA,-inf	NA,inf	NA,0.586664	0.000202176	0.000202176
2	chr8:125815783:C:T	125815783	NA,T	NA,C	NA,1	NA,inf	NA,inf	NA,0.562654	0.000201799	0.000201799
2	chr8:125930098:T:G	125930098	NA,G	NA,T	NA,1	NA,-inf	NA,inf	NA,0.58429	0.000201531	0.000201531
2	chr8:125518659:C:T	125518659	NA,T	NA,C	NA,1	NA,-inf	NA,inf	NA,0.483528	0.000201512	0.000201512
2	chr8:125754998:T:C	125754998	NA,C	NA,T	NA,1	NA,-inf	NA,inf	NA,0.476139	0.000201454	0.000201454
2	chr8:125834637:C:A	125834637	NA,A	NA,C	NA,1	NA,inf	NA,inf	NA,0.647952	0.000201406	0.000201406
2	chr8:125816951:C:T	125816951	NA,T	NA,C	NA,1	NA,inf	NA,inf	NA,0.556119	0.000201331	0.000201331
2	chr8:125562932:A:G	125562932	NA,G	NA,A	NA,1	NA,-inf	NA,inf	NA,0.527606	0.000200964	0.000200964
2	chr8:125534965:C:T	125534965	NA,T	NA,C	NA,1	NA,-inf	NA,inf	NA,0.500763	0.000200586	0.000200586
2	chr8:125185651:T:G	125185651	NA,G	NA,T	NA,1	NA,inf	NA,inf	NA,0.552856	0.000200326	0.000200326
2	chr8:125869388:C:T	125869388	T,T	C,C	1,1	-inf,inf	inf,inf	0.15421,1.46751	0.000200106	0.000200106
2	chr8:125596821:T:A	125596821	A,NA	T,NA	1,NA	inf,NA	inf,NA	0.457877,NA	0.000199564	0.000199564
2	chr8:125536528:T:A	125536528	NA,A	NA,T	NA,1	NA,-inf	NA,inf	NA,0.497208	0.000199561	0.000199561
2	chr8:125535327:C:A	125535327	NA,A	NA,C	NA,1	NA,-inf	NA,inf	NA,0.497208	0.000199561	0.000199561
2	chr8:125536446:G:A	125536446	NA,A	NA,G	NA,1	NA,-inf	NA,inf	NA,0.497208	0.000199561	0.000199561
2	chr8:125534219:C:A	125534219	NA,A	NA,C	NA,1	NA,-inf	NA,inf	NA,0.495565	0.000199491	0.000199491
2	chr8:125115806:G:A	125115806	NA,A	NA,G	NA,1	NA,inf	NA,inf	NA,0.561748	0.00019916	0.00019916
2	chr8:125829024:A:G	125829024	NA,G	NA,A	NA,1	NA,-inf	NA,inf	NA,0.472354	0.000199112	0.000199112
2	chr8:125919049:G:A	125919049	NA,A	NA,G	NA,1	NA,-inf	NA,inf	NA,0.472049	0.000198892	0.000198892
2	chr8:125849189:TG:T	125849189	NA,T	NA,TG	NA,1	NA,-inf	NA,inf	NA,0.491167	0.000198862	0.000198862
2	chr8:125536610:G:A	125536610	NA,A	NA,G	NA,1	NA,-inf	NA,inf	NA,0.494286	0.000198724	0.000198724
2	chr8:125843702:C:T	125843702	NA,T	NA,C	NA,1	NA,-inf	NA,inf	NA,0.48365	0.000198683	0.000198683
2	chr8:125126799:T:C	125126799	NA,C	NA,T	NA,1	NA,inf	NA,inf	NA,0.559978	0.000198676	0.000198676
2	chr8:125127390:A:G	125127390	NA,G	NA,A	NA,1	NA,inf	NA,inf	NA,0.559978	0.000198676	0.000198676
2	chr8:125471159:G:A	125471159	NA,A	NA,G	NA,1	NA,inf	NA,inf	NA,0.481671	0.0001985	0.0001985
2	chr8:125737830:A:C	125737830	NA,C	NA,A	NA,1	NA,inf	NA,inf	NA,0.589264	0.000198395	0.000198395
2	chr8:125737874:A:G	125737874	NA,G	NA,A	NA,1	NA,inf	NA,inf	NA,0.589264	0.000198395	0.000198395
2	chr8:125481191:C:T	125481191	NA,T	NA,C	NA,1	NA,inf	NA,inf	NA,0.65069	0.000198387	0.000198387
2	chr8:125737324:G:T	125737324	NA,T	NA,G	NA,1	NA,inf	NA,inf	NA,0.589217	0.000198355	0.000198355
2	chr8:125233608:A:T	125233608	NA,T	NA,A	NA,1	NA,inf	NA,inf	NA,0.558611	0.000198262	0.000198262
2	chr8:125379708:G:C	125379708	NA,C	NA,G	NA,1	NA,-inf	NA,inf	NA,0.520203	0.000198235	0.000198235
2	chr8:125534631:C:T	125534631	NA,T	NA,C	NA,1	NA,-inf	NA,inf	NA,0.490887	0.00019802	0.00019802
2	chr8:125648385:G:C	125648385	NA,C	NA,G	NA,1	NA,-inf	NA,inf	NA,0.494049	0.000197783	0.000197783
2	chr8:125624224:C:T	125624224	T,NA	C,NA	1,NA	inf,NA	inf,NA	0.611073,NA	0.00019778	0.00019778
2	chr8:125832756:C:A	125832756	NA,A	NA,C	NA,1	NA,inf	NA,inf	NA,0.542278	0.000197365	0.000197365
2	chr8:125840222:C:T	125840222	NA,T	NA,C	NA,1	NA,inf	NA,inf	NA,0.542278	0.000197365	0.000197365
2	chr8:125193860:A:G	125193860	G,G	A,A	1,1	-inf,-inf	inf,inf	0.243337,1.69814	0.000197269	0.000197269
2	chr8:125328099:G:A	125328099	NA,A	NA,G	NA,1	NA,-inf	NA,inf	NA,0.435249	0.000197262	0.000197262
2	chr8:125738738:A:T	125738738	NA,T	NA,A	NA,1	NA,inf	NA,inf	NA,0.583934	0.000196971	0.000196971
2	chr8:125523215:G:A	125523215	NA,A	NA,G	NA,1	NA,-inf	NA,inf	NA,0.50598	0.000196761	0.000196761
2	chr8:125331404:A:G	125331404	NA,G	NA,A	NA,1	NA,inf	NA,inf	NA,0.532833	0.000196575	0.000196575
2	chr8:125783470:G:A	125783470	NA,A	NA,G	NA,1	NA,-inf	NA,inf	NA,0.446782	0.000196504	0.000196504
2	chr8:125736511:C:T	125736511	NA,T	NA,C	NA,1	NA,inf	NA,inf	NA,0.56213	0.000196219	0.000196219
2	chr8:125734881:G:A	125734881	NA,A	NA,G	NA,1	NA,inf	NA,inf	NA,0.578575	0.000195938	0.000195938
2	chr8:125238398:G:A	125238398	NA,A	NA,G	NA,1	NA,inf	NA,inf	NA,0.543363	0.000195729	0.000195729
2	chr8:125910090:C:T	125910090	NA,T	NA,C	NA,1	NA,inf	NA,inf	NA,0.530134	0.000195729	0.000195729
2	chr8:125043501:T:C	125043501	NA,C	NA,T	NA,1	NA,inf	NA,inf	NA,0.54998	0.000195702	0.000195702
2	chr8:125926769:T:C	125926769	C,NA	T,NA	1,NA	inf,NA	inf,NA	0.91195,NA	0.000195584	0.000195584
2	chr8:125774049:T:C	125774049	NA,C	NA,T	NA,1	NA,-inf	NA,inf	NA,0.470347	0.000195466	0.000195466
2	chr8:125570016:G:A	125570016	NA,A	NA,G	NA,1	NA,-inf	NA,inf	NA,0.504566	0.000195207	0.000195207
2	chr8:125244712:T:C	125244712	C,C	T,T	1,1	inf,-inf	inf,inf	0.281255,1.57269	0.000195183	0.000195183
2	chr8:125405898:C:G	125405898	NA,G	NA,C	NA,1	NA,-inf	NA,inf	NA,0.463093	0.000195096	0.000195096
2	chr8:125227567:A:C	125227567	C,C	A,A	1,1	-inf,inf	inf,inf	0.218798,1.82521	0.000194991	0.000194991
2	chr8:125778191:C:T	125778191	NA,T	NA,C	NA,1	NA,-inf	NA,inf	NA,0.418287	0.000194738	0.000194738
2	chr8:125559862:C:T	125559862	NA,T	NA,C	NA,1	NA,-inf	NA,inf	NA,0.505922	0.000194666	0.000194666
2	chr8:125309744:T:A	125309744	NA,A	NA,T	NA,1	NA,-inf	NA,inf	NA,0.40363	0.000194609	0.000194609
2	chr8:125738992:A:G	125738992	NA,G	NA,A	NA,1	NA,inf	NA,inf	NA,0.574361	0.000194481	0.000194481
2	chr8:125847715:T:A	125847715	NA,A	NA,T	NA,1	NA,-inf	NA,inf	NA,0.468306	0.000194432	0.000194432
2	chr8:125796336:G:T	125796336	NA,T	NA,G	NA,1	NA,-inf	NA,inf	NA,0.450336	0.000194323	0.000194323
2	chr8:125427648:A:G	125427648	NA,G	NA,A	NA,1	NA,-inf	NA,inf	NA,0.562663	0.000194239	0.000194239
2	chr8:125122784:T:C	125122784	NA,C	NA,T	NA,1	NA,-inf	NA,inf	NA,0.481475	0.000194178	0.000194178
2	chr8:125959632:G:A	125959632	NA,A	NA,G	NA,1	NA,-inf	NA,inf	NA,0.474353	0.000194038	0.000194038
2	chr8:125698493:T:C	125698493	NA,C	NA,T	NA,1	NA,-inf	NA,inf	NA,0.458025	0.000193992	0.000193992
2	chr8:125548844:T:A	125548844	NA,A	NA,T	NA,1	NA,inf	NA,inf	NA,0.546927	0.000193825	0.000193825
2	chr8:125836079:C:A	125836079	NA,A	NA,C	NA,1	NA,inf	NA,inf	NA,0.527458	0.000193415	0.000193415
2	chr8:125534298:C:T	125534298	NA,T	NA,C	NA,1	NA,-inf	NA,inf	NA,0.472507	0.000192986	0.000192986
2	chr8:125479950:G:A	125479950	NA,A	NA,G	NA,1	NA,-inf	NA,inf	NA,0.508168	0.000192753	0.000192753
2	chr8:125847037:T:C	125847037	NA,C	NA,T	NA,1	NA,-inf	NA,inf	NA,0.462063	0.000192635	0.000192635
2	chr8:125751518:T:C	125751518	NA,C	NA,T	NA,1	NA,inf	NA,inf	NA,0.554322	0.000192584	0.000192584
2	chr8:125677563:C:T	125677563	T,T	C,C	1,1	-inf,inf	inf,inf	0.241709,1.56333	0.000192559	0.000192559
2	chr8:125072028:T:C	125072028	NA,C	NA,T	NA,1	NA,inf	NA,inf	NA,0.539459	0.000192529	0.000192529
2	chr8:125039498:C:T	125039498	NA,T	NA,C	NA,1	NA,-inf	NA,inf	NA,0.509857	0.000192439	0.000192439
2	chr8:125845291:A:G	125845291	NA,G	NA,A	NA,1	NA,-inf	NA,inf	NA,0.461185	0.000192406	0.000192406
2	chr8:125911614:A:G	125911614	G,NA	A,NA	1,NA	inf,NA	inf,NA	0.917499,NA	0.000192365	0.000192365
2	chr8:125847877:A:G	125847877	NA,G	NA,A	NA,1	NA,-inf	NA,inf	NA,0.460541	0.000192221	0.000192221
2	chr8:125845800:A:G	125845800	NA,G	NA,A	NA,1	NA,-inf	NA,inf	NA,0.460275	0.000192157	0.000192157
2	chr8:125846688:C:T	125846688	NA,T	NA,C	NA,1	NA,-inf	NA,inf	NA,0.460148	0.000192121	0.000192121
2	chr8:125844952:G:A	125844952	NA,A	NA,G	NA,1	NA,-inf	NA,inf	NA,0.460148	0.000192121	0.000192121
2	chr8:125847051:T:A	125847051	NA,A	NA,T	NA,1	NA,-inf	NA,inf	NA,0.460148	0.000192121	0.000192121
2	chr8:125847076:A:G	125847076	NA,G	NA,A	NA,1	NA,-inf	NA,inf	NA,0.460148	0.000192121	0.000192121
2	chr8:125843592:C:T	125843592	NA,T	NA,C	NA,1	NA,-inf	NA,inf	NA,0.460148	0.000192121	0.000192121
2	chr8:125851081:A:G	125851081	NA,G	NA,A	NA,1	NA,-inf	NA,inf	NA,0.460148	0.000192121	0.000192121
2	chr8:125848552:A:G	125848552	NA,G	NA,A	NA,1	NA,-inf	NA,inf	NA,0.460148	0.000192121	0.000192121
2	chr8:125848436:C:T	125848436	NA,T	NA,C	NA,1	NA,-inf	NA,inf	NA,0.460148	0.000192121	0.000192121
2	chr8:125845361:G:A	125845361	NA,A	NA,G	NA,1	NA,-inf	NA,inf	NA,0.460148	0.000192121	0.000192121
2	chr8:125845314:C:T	125845314	NA,T	NA,C	NA,1	NA,-inf	NA,inf	NA,0.459967	0.000192071	0.000192071
2	chr8:125721111:T:C	125721111	NA,C	NA,T	NA,1	NA,inf	NA,inf	NA,0.564198	0.000192028	0.000192028
2	chr8:125844813:C:T	125844813	NA,T	NA,C	NA,1	NA,-inf	NA,inf	NA,0.459664	0.000191991	0.000191991
2	chr8:125978566:A:T	125978566	NA,T	NA,A	NA,1	NA,inf	NA,inf	NA,0.500613	0.000191957	0.000191957
2	chr8:125281763:G:A	125281763	A,A	G,G	1,1	-inf,inf	inf,inf	1.56108,0.375975	0.000191921	0.000191921
2	chr8:125663218:A:G	125663218	NA,G	NA,A	NA,1	NA,-inf	NA,inf	NA,0.47145	0.0001916	0.0001916
2	chr8:125500174:G:A	125500174	NA,A	NA,G	NA,1	NA,inf	NA,inf	NA,0.705213	0.000191592	0.000191592
2	chr8:125606799:G:A	125606799	NA,A	NA,G	NA,1	NA,-inf	NA,inf	NA,0.429235	0.000191092	0.000191092
2	chr8:125003490:C:G	125003490	NA,G	NA,C	NA,1	NA,-inf	NA,inf	NA,0.503112	0.000191084	0.000191084
2	chr8:125285145:C:T	125285145	T,T	C,C	1,1	-inf,inf	inf,inf	1.55842,0.377264	0.000190586	0.000190586
2	chr8:125846372:C:T	125846372	NA,T	NA,C	NA,1	NA,-inf	NA,inf	NA,0.454071	0.000190508	0.000190508
2	chr8:125400746:C:G	125400746	NA,G	NA,C	NA,1	NA,inf	NA,inf	NA,0.503277	0.000190406	0.000190406
2	chr8:125531898:G:A	125531898	NA,A	NA,G	NA,1	NA,inf	NA,inf	NA,0.648178	0.000190324	0.000190324
2	chr8:125740482:GCTCT:G	125740482	NA,G	NA,GCTCT	NA,1	NA,inf	NA,inf	NA,0.557465	0.000190284	0.000190284
2	chr8:125847714:T:A	125847714	NA,A	NA,T	NA,1	NA,-inf	NA,inf	NA,0.452242	0.000190217	0.000190217
2	chr8:125850798:A:T	125850798	NA,T	NA,A	NA,1	NA,-inf	NA,inf	NA,0.452362	0.000190026	0.000190026
2	chr8:125742997:G:A	125742997	NA,A	NA,G	NA,1	NA,-inf	NA,inf	NA,0.476734	0.000190012	0.000190012
2	chr8:125452660:AT:A	125452660	NA,A	NA,AT	NA,1	NA,inf	NA,inf	NA,0.486901	0.000189739	0.000189739
2	chr8:125677448:C:G	125677448	G,G	C,C	1,1	-inf,inf	inf,inf	0.245095,1.55292	0.000189577	0.000189577
2	chr8:125052798:G:A	125052798	NA,A	NA,G	NA,1	NA,inf	NA,inf	NA,0.526497	0.000189531	0.000189531
2	chr8:125841066:A:C	125841066	NA,C	NA,A	NA,1	NA,inf	NA,inf	NA,0.51145	0.000189476	0.000189476
2	chr8:125840908:C:G	125840908	NA,G	NA,C	NA,1	NA,inf	NA,inf	NA,0.511077	0.000189381	0.000189381
2	chr8:125322926:A:G	125322926	G,G	A,A	1,1	-inf,-inf	inf,inf	2.02723,0.200921	0.000189379	0.000189379
2	chr8:125717366:A:G	125717366	NA,G	NA,A	NA,1	NA,-inf	NA,inf	NA,0.454881	0.000189295	0.000189295
2	chr8:125716798:T:A	125716798	NA,A	NA,T	NA,1	NA,-inf	NA,inf	NA,0.455572	0.000189184	0.000189184
2	chr8:125717628:A:G	125717628	NA,G	NA,A	NA,1	NA,-inf	NA,inf	NA,0.455572	0.000189184	0.000189184
2	chr8:125759729:TTA:T	125759729	NA,T	NA,TTA	NA,1	NA,-inf	NA,inf	NA,0.409381	0.000189003	0.000189003
2	chr8:125606869:C:T	125606869	NA,T	NA,C	NA,1	NA,-inf	NA,inf	NA,0.42117	0.000188984	0.000188984
2	chr8:125265358:A:G	125265358	NA,G	NA,A	NA,1	NA,-inf	NA,inf	NA,0.429695	0.000188615	0.000188615
2	chr8:125023166:T:C	125023166	NA,C	NA,T	NA,1	NA,inf	NA,inf	NA,0.501654	0.000188382	0.000188382
2	chr8:125914669:C:T	125914669	NA,T	NA,C	NA,1	NA,-inf	NA,inf	NA,0.462655	0.00018835	0.00018835
2	chr8:125052842:C:T	125052842	NA,T	NA,C	NA,1	NA,-inf	NA,inf	NA,0.47127	0.000188312	0.000188312
2	chr8:125426084:A:T	125426084	NA,T	NA,A	NA,1	NA,inf	NA,inf	NA,0.490743	0.000188287	0.000188287
2	chr8:125928366:G:A	125928366	NA,A	NA,G	NA,1	NA,-inf	NA,inf	NA,0.461023	0.000188096	0.000188096
2	chr8:125247553:C:T	125247553	NA,T	NA,C	NA,1	NA,inf	NA,inf	NA,0.478322	0.000188051	0.000188051
2	chr8:125738533:C:T	125738533	NA,T	NA,C	NA,1	NA,inf	NA,inf	NA,0.547636	0.000187844	0.000187844
2	chr8:125310049:C:T	125310049	NA,T	NA,C	NA,1	NA,-inf	NA,inf	NA,0.469694	0.000187675	0.000187675
2	chr8:125309862:A:G	125309862	NA,G	NA,A	NA,1	NA,-inf	NA,inf	NA,0.469694	0.000187675	0.000187675
2	chr8:125524337:T:G	125524337	G,NA	T,NA	1,NA	inf,NA	inf,NA	2.16356,NA	0.000187623	0.000187623
2	chr8:125921776:A:T	125921776	NA,T	NA,A	NA,1	NA,-inf	NA,inf	NA,0.460348	0.000187524	0.000187524
2	chr8:125737233:C:G	125737233	NA,G	NA,C	NA,1	NA,inf	NA,inf	NA,0.544272	0.00018703	0.00018703
2	chr8:125742979:C:T	125742979	NA,T	NA,C	NA,1	NA,inf	NA,inf	NA,0.526849	0.000186952	0.000186952
2	chr8:125803677:C:A	125803677	A,NA	C,NA	1,NA	-inf,NA	inf,NA	0.970389,NA	0.000186861	0.000186861
2	chr8:125953570:T:C	125953570	C,C	T,T	1,1	-inf,-inf	inf,inf	0.0430274,1.74007	0.000186837	0.000186837
2	chr8:125486638:T:C	125486638	NA,C	NA,T	NA,1	NA,inf	NA,inf	NA,0.459416	0.000186818	0.000186818
2	chr8:125737939:G:A	125737939	NA,A	NA,G	NA,1	NA,inf	NA,inf	NA,0.542872	0.000186693	0.000186693
2	chr8:125737386:T:G	125737386	NA,G	NA,T	NA,1	NA,inf	NA,inf	NA,0.542872	0.000186693	0.000186693
2	chr8:125502613:C:T	125502613	NA,T	NA,C	NA,1	NA,-inf	NA,inf	NA,0.429384	0.000186683	0.000186683
2	chr8:125521156:C:T	125521156	NA,T	NA,C	NA,1	NA,-inf	NA,inf	NA,0.344922	0.000186451	0.000186451
2	chr8:125149932:A:G	125149932	G,NA	A,NA	1,NA	-inf,NA	inf,NA	0.729333,NA	0.000186359	0.000186359
2	chr8:125582587:G:T	125582587	NA,T	NA,G	NA,1	NA,inf	NA,inf	NA,0.542359	0.000186333	0.000186333
2	chr8:125819328:C:T	125819328	NA,T	NA,C	NA,1	NA,inf	NA,inf	NA,0.498596	0.000186232	0.000186232
2	chr8:125738201:C:A	125738201	NA,A	NA,C	NA,1	NA,inf	NA,inf	NA,0.540776	0.000186195	0.000186195
2	chr8:125734552:G:A	125734552	NA,A	NA,G	NA,1	NA,inf	NA,inf	NA,0.538801	0.000186048	0.000186048
2	chr8:125070673:T:C	125070673	NA,C	NA,T	NA,1	NA,-inf	NA,inf	NA,0.445253	0.000186002	0.000186002
2	chr8:125420803:C:T	125420803	NA,T	NA,C	NA,1	NA,-inf	NA,inf	NA,0.467227	0.000185991	0.000185991
2	chr8:125326849:A:G	125326849	G,G	A,A	1,1	-inf,-inf	inf,inf	2.02174,0.177372	0.000185776	0.000185776
2	chr8:125453964:A:T	125453964	NA,T	NA,A	NA,1	NA,inf	NA,inf	NA,0.697148	0.000185769	0.000185769
2	chr8:125738574:G:A	125738574	NA,A	NA,G	NA,1	NA,inf	NA,inf	NA,0.537827	0.000185479	0.000185479
2	chr8:125738543:A:G	125738543	NA,G	NA,A	NA,1	NA,inf	NA,inf	NA,0.537778	0.000185469	0.000185469
2	chr8:125777871:T:C	125777871	NA,C	NA,T	NA,1	NA,-inf	NA,inf	NA,0.440745	0.000185292	0.000185292
2	chr8:125491373:G:A	125491373	NA,A	NA,G	NA,1	NA,inf	NA,inf	NA,0.478648	0.000185151	0.000185151
2	chr8:125737573:G:A	125737573	NA,A	NA,G	NA,1	NA,inf	NA,inf	NA,0.536223	0.000185105	0.000185105
2	chr8:125490384:T:C	125490384	NA,C	NA,T	NA,1	NA,inf	NA,inf	NA,0.5962	0.000184979	0.000184979
2	chr8:125159725:C:T	125159725	T,T	C,C	1,1	-inf,inf	inf,inf	0.154221,1.84814	0.000184938	0.000184938
2	chr8:125737908:A:C	125737908	NA,C	NA,A	NA,1	NA,inf	NA,inf	NA,0.535394	0.000184909	0.000184909
2	chr8:125427341:C:T	125427341	NA,T	NA,C	NA,1	NA,-inf	NA,inf	NA,0.464139	0.000184907	0.000184907
2	chr8:125238068:C:T	125238068	NA,T	NA,C	NA,1	NA,-inf	NA,inf	NA,0.442378	0.000184893	0.000184893
2	chr8:125718467:C:T	125718467	NA,T	NA,C	NA,1	NA,-inf	NA,inf	NA,0.437716	0.000184605	0.000184605
2	chr8:125218595:A:G	125218595	NA,G	NA,A	NA,1	NA,inf	NA,inf	NA,0.51403	0.000184564	0.000184564
2	chr8:125167697:A:G	125167697	NA,G	NA,A	NA,1	NA,inf	NA,inf	NA,0.504145	0.000184401	0.000184401
2	chr8:125666825:A:G	125666825	NA,G	NA,A	NA,1	NA,inf	NA,inf	NA,0.506384	0.000184266	0.000184266
2	chr8:125737507:T:G	125737507	NA,G	NA,T	NA,1	NA,inf	NA,inf	NA,0.531968	0.0001841	0.0001841
2	chr8:125606950:G:C	125606950	NA,C	NA,G	NA,1	NA,-inf	NA,inf	NA,0.403158	0.0001841	0.0001841
2	chr8:125281012:C:G	125281012	NA,G	NA,C	NA,1	NA,inf	NA,inf	NA,0.506829	0.00018405	0.00018405
2	chr8:125435695:A:C	125435695	NA,C	NA,A	NA,1	NA,-inf	NA,inf	NA,0.451759	0.00018383	0.00018383
2	chr8:125469819:G:A	125469819	NA,A	NA,G	NA,1	NA,inf	NA,inf	NA,0.754672	0.000183776	0.000183776
2	chr8:125535960:C:T	125535960	NA,T	NA,C	NA,1	NA,inf	NA,inf	NA,0.545577	0.000183451	0.000183451
2	chr8:125290085:T:C	125290085	NA,C	NA,T	NA,1	NA,inf	NA,inf	NA,0.504757	0.00018345	0.00018345
2	chr8:125418566:G:C	125418566	NA,C	NA,G	NA,1	NA,-inf	NA,inf	NA,0.492971	0.000183218	0.000183218
2	chr8:125398307:T:C	125398307	NA,C	NA,T	NA,1	NA,-inf	NA,inf	NA,0.450328	0.00018315	0.00018315
2	chr8:125058800:A:G	125058800	NA,G	NA,A	NA,1	NA,inf	NA,inf	NA,0.500135	0.000183074	0.000183074
2	chr8:125986400:T:G	125986400	NA,G	NA,T	NA,1	NA,inf	NA,inf	NA,0.48308	0.00018289	0.00018289
2	chr8:125481447:G:A	125481447	NA,A	NA,G	NA,1	NA,-inf	NA,inf	NA,0.404871	0.000182601	0.000182601
2	chr8:125567180:T:C	125567180	NA,C	NA,T	NA,1	NA,-inf	NA,inf	NA,0.429186	0.000182523	0.000182523
2	chr8:125488746:A:G	125488746	NA,G	NA,A	NA,1	NA,inf	NA,inf	NA,0.46803	0.000182518	0.000182518
2	chr8:125598178:C:T	125598178	NA,T	NA,C	NA,1	NA,inf	NA,inf	NA,0.523778	0.000182385	0.000182385
2	chr8:125795435:TAACTC:T	125795435	NA,T	NA,TAACTC	NA,1	NA,inf	NA,inf	NA,0.579115	0.000182279	0.000182279
2	chr8:124994304:A:G	124994304	G,NA	A,NA	1,NA	inf,NA	inf,NA	0.979986,NA	0.000182245	0.000182245
2	chr8:125476332:T:C	125476332	C,C	T,T	1,1	-inf,-inf	inf,inf	4.46873,1.99975	0.000182149	0.000182152
2	chr8:125321543:C:T	125321543	T,T	C,C	1,1	-inf,-inf	inf,inf	2.00209,0.197564	0.000182024	0.000182024
2	chr8:125796946:G:A	125796946	NA,A	NA,G	NA,1	NA,inf	NA,inf	NA,0.478604	0.000181947	0.000181947
2	chr8:125290619:C:A	125290619	NA,A	NA,C	NA,1	NA,inf	NA,inf	NA,0.475087	0.000181854	0.000181854
2	chr8:125606648:A:G	125606648	NA,G	NA,A	NA,1	NA,-inf	NA,inf	NA,0.394665	0.000181835	0.000181835
2	chr8:125744182:C:G	125744182	NA,G	NA,C	NA,1	NA,inf	NA,inf	NA,0.517956	0.000181392	0.000181392
2	chr8:125325492:A:G	125325492	G,G	A,A	1,1	-inf,-inf	inf,inf	2.00151,0.194636	0.000181224	0.000181224
2	chr8:125565225:G:T	125565225	NA,T	NA,G	NA,1	NA,inf	NA,inf	NA,0.494718	0.000181198	0.000181198
2	chr8:125751686:T:C	125751686	NA,C	NA,T	NA,1	NA,inf	NA,inf	NA,0.491128	0.00018107	0.00018107
2	chr8:125780643:T:C	125780643	NA,C	NA,T	NA,1	NA,-inf	NA,inf	NA,0.407127	0.000180803	0.000180803
2	chr8:125846771:G:A	125846771	NA,A	NA,G	NA,1	NA,inf	NA,inf	NA,0.475508	0.000180729	0.000180729
2	chr8:125848576:C:T	125848576	NA,T	NA,C	NA,1	NA,inf	NA,inf	NA,0.475508	0.000180729	0.000180729
2	chr8:125799298:G:A	125799298	NA,A	NA,G	NA,1	NA,inf	NA,inf	NA,0.475298	0.000180632	0.000180632
2	chr8:125178702:C:T	125178702	NA,T	NA,C	NA,1	NA,-inf	NA,inf	NA,0.424437	0.000180406	0.000180406
2	chr8:125770256:T:A	125770256	A,NA	T,NA	1,NA	-inf,NA	inf,NA	1.04122,NA	0.000180336	0.000180336
2	chr8:125238600:C:A	125238600	NA,A	NA,C	NA,1	NA,-inf	NA,inf	NA,0.423768	0.000180242	0.000180242
2	chr8:125200299:C:T	125200299	NA,T	NA,C	NA,1	NA,-inf	NA,inf	NA,0.423768	0.000180242	0.000180242
2	chr8:125332651:A:G	125332651	G,G	A,A	1,1	-inf,-inf	inf,inf	1.9957,0.20692	0.000180163	0.000180163
2	chr8:125832859:T:TC	125832859	NA,TC	NA,T	NA,1	NA,-inf	NA,inf	NA,0.41688	0.00018014	0.00018014
2	chr8:125571831:C:T	125571831	NA,T	NA,C	NA,1	NA,-inf	NA,inf	NA,0.424604	0.000180074	0.000180074
2	chr8:125545502:T:C	125545502	C,C	T,T	1,1	inf,-inf	inf,inf	1.67863,0.0774626	0.000179931	0.000179931
2	chr8:125744372:A:G	125744372	NA,G	NA,A	NA,1	NA,inf	NA,inf	NA,0.512649	0.00017974	0.00017974
2	chr8:125741500:C:T	125741500	NA,T	NA,C	NA,1	NA,inf	NA,inf	NA,0.509939	0.000179147	0.000179147
2	chr8:125605202:G:A	125605202	NA,A	NA,G	NA,1	NA,-inf	NA,inf	NA,0.375553	0.000179063	0.000179063
2	chr8:125213339:A:G	125213339	NA,G	NA,A	NA,1	NA,inf	NA,inf	NA,0.482773	0.000178959	0.000178959
2	chr8:125201302:T:G	125201302	G,G	T,T	1,1	-inf,inf	inf,inf	0.140759,1.8377	0.000178841	0.000178841
2	chr8:125835628:T:C	125835628	NA,C	NA,T	NA,1	NA,-inf	NA,inf	NA,0.406183	0.000178765	0.000178765
2	chr8:125533146:G:A	125533146	NA,A	NA,G	NA,1	NA,inf	NA,inf	NA,0.377507	0.000178721	0.000178721
2	chr8:125326859:G:A	125326859	NA,A	NA,G	NA,1	NA,-inf	NA,inf	NA,0.343064	0.000178703	0.000178703
2	chr8:125924351:C:T	125924351	NA,T	NA,C	NA,1	NA,-inf	NA,inf	NA,0.392346	0.000178511	0.000178511
2	chr8:125233169:T:C	125233169	NA,C	NA,T	NA,1	NA,inf	NA,inf	NA,0.486704	0.000178464	0.000178464
2	chr8:125173151:C:T	125173151	NA,T	NA,C	NA,1	NA,inf	NA,inf	NA,0.480499	0.00017844	0.00017844
2	chr8:125397426:G:A	125397426	A,A	G,G	1,1	inf,-inf	inf,inf	0.00301065,1.90511	0.000178376	0.000178376
2	chr8:125139549:T:C	125139549	NA,C	NA,T	NA,1	NA,inf	NA,inf	NA,0.490092	0.000178344	0.000178344
2	chr8:125136061:C:G	125136061	NA,G	NA,C	NA,1	NA,inf	NA,inf	NA,0.479868	0.000178294	0.000178294
2	chr8:125209818:G:T	125209818	NA,T	NA,G	NA,1	NA,inf	NA,inf	NA,0.479741	0.00017827	0.00017827
2	chr8:125336888:A:G	125336888	G,G	A,A	1,1	-inf,-inf	inf,inf	1.99444,0.182505	0.000178178	0.000178178
2	chr8:125700807:C:T	125700807	NA,T	NA,C	NA,1	NA,-inf	NA,inf	NA,0.461428	0.000178173	0.000178173
2	chr8:125408474:C:T	125408474	NA,T	NA,C	NA,1	NA,-inf	NA,inf	NA,0.38716	0.000177979	0.000177979
2	chr8:125718350:TCTGAAGGCAGC:T	125718350	NA,T	NA,TCTGAAGGCAGC	NA,1	NA,-inf	NA,inf	NA,0.420555	0.000177975	0.000177975
2	chr8:125547112:C:T	125547112	NA,T	NA,C	NA,1	NA,inf	NA,inf	NA,0.506957	0.000177944	0.000177944
2	chr8:125271073:A:G	125271073	NA,G	NA,A	NA,1	NA,-inf	NA,inf	NA,0.365147	0.000177921	0.000177921
2	chr8:125548693:C:T	125548693	NA,T	NA,C	NA,1	NA,inf	NA,inf	NA,0.424433	0.000177904	0.000177904
2	chr8:125197722:T:G	125197722	G,G	T,T	1,1	-inf,inf	inf,inf	0.168792,1.80929	0.000177293	0.000177293
2	chr8:125605165:C:T	125605165	NA,T	NA,C	NA,1	NA,-inf	NA,inf	NA,0.368201	0.000177225	0.000177225
2	chr8:125165017:C:T	125165017	T,T	C,C	1,1	-inf,inf	inf,inf	0.148906,1.8265	0.000177145	0.000177145
2	chr8:125742201:C:T	125742201	NA,T	NA,C	NA,1	NA,-inf	NA,inf	NA,0.416298	0.000177137	0.000177137
2	chr8:125337708:A:G	125337708	NA,G	NA,A	NA,1	NA,-inf	NA,inf	NA,0.336083	0.000176955	0.000176955
2	chr8:125683825:T:C	125683825	NA,C	NA,T	NA,1	NA,-inf	NA,inf	NA,0.416751	0.000176839	0.000176839
2	chr8:125779922:A:G	125779922	NA,G	NA,A	NA,1	NA,-inf	NA,inf	NA,0.408895	0.000176827	0.000176827
2	chr8:125968015:G:A	125968015	NA,A	NA,G	NA,1	NA,-inf	NA,inf	NA,0.415651	0.00017681	0.00017681
2	chr8:125967998:C:A	125967998	NA,A	NA,C	NA,1	NA,-inf	NA,inf	NA,0.415651	0.00017681	0.00017681
2	chr8:125954155:G:A	125954155	A,A	G,G	1,1	inf,-inf	inf,inf	0.0150618,1.71652	0.000176766	0.000176766
2	chr8:125449370:A:G	125449370	NA,G	NA,A	NA,1	NA,-inf	NA,inf	NA,0.368675	0.000176645	0.000176645
2	chr8:125206586:T:C	125206586	NA,C	NA,T	NA,1	NA,inf	NA,inf	NA,0.448231	0.000176349	0.000176349
2	chr8:125533473:A:G	125533473	NA,G	NA,A	NA,1	NA,-inf	NA,inf	NA,0.405693	0.000176241	0.000176241
2	chr8:125395290:T:G	125395290	NA,G	NA,T	NA,1	NA,inf	NA,inf	NA,0.470011	0.000175757	0.000175757
2	chr8:125743894:A:G	125743894	NA,G	NA,A	NA,1	NA,-inf	NA,inf	NA,0.4103	0.000175611	0.000175611
2	chr8:125746071:T:G	125746071	NA,G	NA,T	NA,1	NA,-inf	NA,inf	NA,0.410181	0.000175588	0.000175588
2	chr8:125734518:A:G	125734518	NA,G	NA,A	NA,1	NA,inf	NA,inf	NA,0.472643	0.00017545	0.00017545
2	chr8:125552954:C:T	125552954	NA,T	NA,C	NA,1	NA,inf	NA,inf	NA,0.560054	0.000175317	0.000175317
2	chr8:125666899:A:T	125666899	NA,T	NA,A	NA,1	NA,inf	NA,inf	NA,0.475685	0.000175317	0.000175317
2	chr8:125745339:C:T	125745339	NA,T	NA,C	NA,1	NA,inf	NA,inf	NA,0.471748	0.000175261	0.000175261
2	chr8:125591635:C:T	125591635	NA,T	NA,C	NA,1	NA,-inf	NA,inf	NA,0.360474	0.000175168	0.000175168
2	chr8:125701756:C:T	125701756	NA,T	NA,C	NA,1	NA,-inf	NA,inf	NA,0.407979	0.000175104	0.000175104
2	chr8:125755110:A:G	125755110	NA,G	NA,A	NA,1	NA,-inf	NA,inf	NA,0.377798	0.000175013	0.000175013
2	chr8:125920023:C:T	125920023	NA,T	NA,C	NA,1	NA,-inf	NA,inf	NA,0.407899	0.000174795	0.000174795
2	chr8:125326645:A:G	125326645	G,G	A,A	1,1	-inf,-inf	inf,inf	1.9773,0.214033	0.000174716	0.000174716
2	chr8:125338765:A:T	125338765	NA,T	NA,A	NA,1	NA,-inf	NA,inf	NA,0.423196	0.000174565	0.000174565
2	chr8:125316453:C:T	125316453	NA,T	NA,C	NA,1	NA,-inf	NA,inf	NA,0.327093	0.000174493	0.000174493
2	chr8:125854834:T:C	125854834	NA,C	NA,T	NA,1	NA,inf	NA,inf	NA,0.447156	0.000174374	0.000174374
2	chr8:125496002:G:A	125496002	NA,A	NA,G	NA,1	NA,-inf	NA,inf	NA,0.432776	0.000174307	0.000174307
2	chr8:125114521:C:T	125114521	NA,T	NA,C	NA,1	NA,-inf	NA,inf	NA,0.399762	0.000174188	0.000174188
2	chr8:125752519:C:G	125752519	NA,G	NA,C	NA,1	NA,-inf	NA,inf	NA,0.404562	0.000174035	0.000174035
2	chr8:125004377:C:T	125004377	NA,T	NA,C	NA,1	NA,inf	NA,inf	NA,0.422561	0.0001739	0.0001739
2	chr8:125326302:G:A	125326302	A,A	G,G	1,1	-inf,-inf	inf,inf	1.97696,0.204118	0.000173765	0.000173765
2	chr8:125005381:CTGAAATAGT:C	125005381	NA,C	NA,CTGAAATAGT	NA,1	NA,inf	NA,inf	NA,0.42192	0.000173756	0.000173756
2	chr8:125872475:T:C	125872475	NA,C	NA,T	NA,1	NA,-inf	NA,inf	NA,0.371613	0.000173486	0.000173486
2	chr8:125483150:A:T	125483150	NA,T	NA,A	NA,1	NA,-inf	NA,inf	NA,0.36835	0.000173428	0.000173428
2	chr8:125500947:A:T	125500947	NA,T	NA,A	NA,1	NA,-inf	NA,inf	NA,0.440451	0.000173388	0.000173388
2	chr8:125384742:G:A	125384742	NA,A	NA,G	NA,1	NA,inf	NA,inf	NA,0.459219	0.000173061	0.000173061
2	chr8:125970117:CTG:C	125970117	NA,C	NA,CTG	NA,1	NA,inf	NA,inf	NA,0.428957	0.000172861	0.000172861
2	chr8:125480557:AT:A	125480557	A,A	AT,AT	1,1	-inf,-inf	inf,inf	5.96569,1.31356	0.000172823	0.000172846
2	chr8:125026357:T:C	125026357	NA,C	NA,T	NA,1	NA,inf	NA,inf	NA,0.453889	0.000172366	0.000172366
2	chr8:125338134:T:G	125338134	NA,G	NA,T	NA,1	NA,-inf	NA,inf	NA,0.40404	0.00017221	0.00017221
2	chr8:125658891:C:T	125658891	NA,T	NA,C	NA,1	NA,-inf	NA,inf	NA,0.389994	0.000172042	0.000172042
2	chr8:125665282:T:C	125665282	NA,C	NA,T	NA,1	NA,inf	NA,inf	NA,0.423477	0.000171952	0.000171952
2	chr8:125511861:G:A	125511861	NA,A	NA,G	NA,1	NA,inf	NA,inf	NA,0.605393	0.000171784	0.000171784
2	chr8:125326818:T:C	125326818	NA,C	NA,T	NA,1	NA,-inf	NA,inf	NA,0.338316	0.000171746	0.000171746
2	chr8:125211366:T:G	125211366	NA,G	NA,T	NA,1	NA,-inf	NA,inf	NA,0.389028	0.000171742	0.000171742
2	chr8:125498807:GA:G	125498807	NA,G	NA,GA	NA,1	NA,-inf	NA,inf	NA,0.432522	0.000171587	0.000171587
2	chr8:125582188:G:C	125582188	NA,C	NA,G	NA,1	NA,-inf	NA,inf	NA,0.38661	0.000171544	0.000171544
2	chr8:125374823:G:A	125374823	NA,A	NA,G	NA,1	NA,inf	NA,inf	NA,0.523303	0.0001715	0.0001715
2	chr8:125421083:T:C	125421083	NA,C	NA,T	NA,1	NA,-inf	NA,inf	NA,0.439108	0.00017131	0.00017131
2	chr8:125701687:C:T	125701687	NA,T	NA,C	NA,1	NA,-inf	NA,inf	NA,0.39028	0.000171081	0.000171081
2	chr8:125475207:G:T	125475207	NA,T	NA,G	NA,1	NA,-inf	NA,inf	NA,0.418049	0.000170996	0.000170996
2	chr8:125700139:A:G	125700139	NA,G	NA,A	NA,1	NA,inf	NA,inf	NA,0.439982	0.000170955	0.000170955
2	chr8:125468623:G:A	125468623	NA,A	NA,G	NA,1	NA,inf	NA,inf	NA,0.598156	0.000170951	0.000170951
2	chr8:125708736:T:C	125708736	NA,C	NA,T	NA,1	NA,-inf	NA,inf	NA,0.395273	0.000170834	0.000170834
2	chr8:125000044:G:A	125000044	NA,A	NA,G	NA,1	NA,-inf	NA,inf	NA,0.396376	0.000170589	0.00017059
2	chr8:125325947:C:T	125325947	T,T	C,C	1,1	-inf,-inf	inf,inf	1.97429,0.166074	0.000170568	0.000170568
2	chr8:125970335:T:A	125970335	NA,A	NA,T	NA,1	NA,inf	NA,inf	NA,0.440525	0.000170528	0.000170528
2	chr8:125353954:C:T	125353954	NA,T	NA,C	NA,1	NA,inf	NA,inf	NA,0.422914	0.000170364	0.000170364
2	chr8:125745902:A:G	125745902	NA,G	NA,A	NA,1	NA,inf	NA,inf	NA,0.468891	0.00017032	0.00017032
2	chr8:125743192:T:C	125743192	NA,C	NA,T	NA,1	NA,inf	NA,inf	NA,0.468891	0.00017032	0.00017032
2	chr8:125743543:T:C	125743543	NA,C	NA,T	NA,1	NA,inf	NA,inf	NA,0.468891	0.00017032	0.00017032
2	chr8:125745634:G:C	125745634	NA,C	NA,G	NA,1	NA,inf	NA,inf	NA,0.468891	0.00017032	0.00017032
2	chr8:125742448:T:C	125742448	NA,C	NA,T	NA,1	NA,inf	NA,inf	NA,0.468891	0.00017032	0.00017032
2	chr8:125742591:T:C	125742591	NA,C	NA,T	NA,1	NA,inf	NA,inf	NA,0.468891	0.00017032	0.00017032
2	chr8:125744227:A:G	125744227	NA,G	NA,A	NA,1	NA,inf	NA,inf	NA,0.468891	0.00017032	0.00017032
2	chr8:125744644:A:C	125744644	NA,C	NA,A	NA,1	NA,inf	NA,inf	NA,0.468891	0.00017032	0.00017032
2	chr8:125744848:A:G	125744848	NA,G	NA,A	NA,1	NA,inf	NA,inf	NA,0.468891	0.00017032	0.00017032
2	chr8:125745095:G:A	125745095	NA,A	NA,G	NA,1	NA,inf	NA,inf	NA,0.468891	0.00017032	0.00017032
2	chr8:125743204:C:T	125743204	NA,T	NA,C	NA,1	NA,inf	NA,inf	NA,0.468891	0.00017032	0.00017032
2	chr8:125395870:A:T	125395870	NA,T	NA,A	NA,1	NA,inf	NA,inf	NA,0.396984	0.000170284	0.000170284
2	chr8:125472430:G:C	125472430	NA,C	NA,G	NA,1	NA,inf	NA,inf	NA,0.466009	0.000170063	0.000170063
2	chr8:125741912:C:T	125741912	NA,T	NA,C	NA,1	NA,inf	NA,inf	NA,0.467647	0.000170056	0.000170056
2	chr8:125848256:A:G	125848256	NA,G	NA,A	NA,1	NA,-inf	NA,inf	NA,0.380737	0.000170017	0.000170017
2	chr8:125325929:G:A	125325929	A,A	G,G	1,1	-inf,-inf	inf,inf	1.96391,0.202626	0.000169992	0.000169992
2	chr8:125321400:T:C	125321400	C,C	T,T	1,1	-inf,-inf	inf,inf	1.96129,0.199842	0.000169971	0.000169971
2	chr8:125013081:T:A	125013081	A,NA	T,NA	1,NA	inf,NA	inf,NA	0.976727,NA	0.000169941	0.000169941
2	chr8:125743356:T:C	125743356	NA,C	NA,T	NA,1	NA,inf	NA,inf	NA,0.466246	0.000169771	0.000169771
2	chr8:125742875:A:G	125742875	NA,G	NA,A	NA,1	NA,inf	NA,inf	NA,0.464341	0.000169662	0.000169662
2	chr8:125608328:G:A	125608328	NA,A	NA,G	NA,1	NA,-inf	NA,inf	NA,0.410222	0.000169649	0.000169649
2	chr8:125745650:A:G	125745650	NA,G	NA,A	NA,1	NA,inf	NA,inf	NA,0.464943	0.000169523	0.000169523
2	chr8:125746101:T:C	125746101	NA,C	NA,T	NA,1	NA,inf	NA,inf	NA,0.464591	0.000169441	0.000169441
2	chr8:125420452:T:G	125420452	NA,G	NA,T	NA,1	NA,-inf	NA,inf	NA,0.430091	0.000169321	0.000169321
2	chr8:125195623:A:G	125195623	NA,G	NA,A	NA,1	NA,-inf	NA,inf	NA,0.393633	0.000169198	0.000169198
2	chr8:125746347:C:G	125746347	NA,G	NA,C	NA,1	NA,inf	NA,inf	NA,0.461766	0.000169123	0.000169123
2	chr8:125509601:A:G	125509601	NA,G	NA,A	NA,1	NA,-inf	NA,inf	NA,0.400737	0.000168807	0.000168807
2	chr8:125242959:A:G	125242959	NA,G	NA,A	NA,1	NA,inf	NA,inf	NA,0.395657	0.00016863	0.00016863
2	chr8:125593369:T:A	125593369	A,NA	T,NA	1,NA	-inf,NA	inf,NA	1.47671,NA	0.000168331	0.000168331
2	chr8:125824023:C:T	125824023	NA,T	NA,C	NA,1	NA,inf	NA,inf	NA,0.418572	0.000167826	0.000167826
2	chr8:125776910:C:T	125776910	NA,T	NA,C	NA,1	NA,inf	NA,inf	NA,0.407374	0.000167793	0.000167793
2	chr8:125117366:C:T	125117366	NA,T	NA,C	NA,1	NA,inf	NA,inf	NA,0.423886	0.00016776	0.00016776
2	chr8:125760624:G:A	125760624	NA,A	NA,G	NA,1	NA,-inf	NA,inf	NA,0.341104	0.000167713	0.000167713
2	chr8:125303827:A:G	125303827	NA,G	NA,A	NA,1	NA,-inf	NA,inf	NA,0.392614	0.000167648	0.000167648
2	chr8:125142589:A:G	125142589	NA,G	NA,A	NA,1	NA,inf	NA,inf	NA,0.410353	0.000167536	0.000167536
2	chr8:125511670:G:C	125511670	NA,C	NA,G	NA,1	NA,inf	NA,inf	NA,0.447037	0.000167467	0.000167467
2	chr8:125964009:G:A	125964009	NA,A	NA,G	NA,1	NA,inf	NA,inf	NA,0.407456	0.000167433	0.000167433
2	chr8:125705622:C:T	125705622	NA,T	NA,C	NA,1	NA,inf	NA,inf	NA,0.446914	0.000167304	0.000167304
2	chr8:125175980:CCTAA:C	125175980	NA,C	NA,CCTAA	NA,1	NA,-inf	NA,inf	NA,0.365251	0.000167264	0.000167264
2	chr8:125975403:C:T	125975403	NA,T	NA,C	NA,1	NA,inf	NA,inf	NA,0.412039	0.000167138	0.000167138
2	chr8:125515839:G:A	125515839	NA,A	NA,G	NA,1	NA,inf	NA,inf	NA,0.451405	0.000167127	0.000167127
2	chr8:125849155:C:T	125849155	T,NA	C,NA	1,NA	inf,NA	inf,NA	0.973117,NA	0.000167076	0.000167076
2	chr8:125576677:G:A	125576677	NA,A	NA,G	NA,1	NA,inf	NA,inf	NA,0.405112	0.000167072	0.000167072
2	chr8:125330681:C:T	125330681	T,T	C,C	1,1	-inf,-inf	inf,inf	1.95453,0.207154	0.000166965	0.000166965
2	chr8:125913266:A:G	125913266	NA,G	NA,A	NA,1	NA,inf	NA,inf	NA,0.401539	0.000166953	0.000166953
2	chr8:125331278:T:C	125331278	C,C	T,T	1,1	-inf,-inf	inf,inf	1.95127,0.215132	0.000166591	0.000166591
2	chr8:125737024:T:C	125737024	NA,C	NA,T	NA,1	NA,-inf	NA,inf	NA,0.326909	0.000166578	0.000166578
2	chr8:125019863:AAAAAC:A	125019863	NA,A	NA,AAAAAC	NA,1	NA,inf	NA,inf	NA,0.43435	0.000166556	0.000166556
2	chr8:125534711:G:C	125534711	NA,C	NA,G	NA,1	NA,-inf	NA,inf	NA,0.360265	0.00016652	0.00016652
2	chr8:125257337:T:C	125257337	NA,C	NA,T	NA,1	NA,inf	NA,inf	NA,0.415501	0.000166354	0.000166354
2	chr8:125356290:C:T	125356290	NA,T	NA,C	NA,1	NA,-inf	NA,inf	NA,0.381441	0.000166222	0.000166222
2	chr8:125750019:A:G	125750019	NA,G	NA,A	NA,1	NA,inf	NA,inf	NA,0.448476	0.000166222	0.000166222
2	chr8:125901651:A:G	125901651	NA,G	NA,A	NA,1	NA,-inf	NA,inf	NA,0.340483	0.000166043	0.000166043
2	chr8:125264548:C:T	125264548	NA,T	NA,C	NA,1	NA,-inf	NA,inf	NA,0.370058	0.000165881	0.000165881
2	chr8:125269156:C:T	125269156	NA,T	NA,C	NA,1	NA,-inf	NA,inf	NA,0.369943	0.000165863	0.000165863
2	chr8:125771579:G:A	125771579	NA,A	NA,G	NA,1	NA,-inf	NA,inf	NA,0.301006	0.000165769	0.000165769
2	chr8:125596005:T:C	125596005	NA,C	NA,T	NA,1	NA,-inf	NA,inf	NA,0.351224	0.00016564	0.00016564
2	chr8:125107327:C:T	125107327	NA,T	NA,C	NA,1	NA,inf	NA,inf	NA,0.405519	0.000165583	0.000165583
2	chr8:125846274:A:G	125846274	NA,G	NA,A	NA,1	NA,-inf	NA,inf	NA,0.360105	0.000165549	0.000165549
2	chr8:125264807:C:T	125264807	NA,T	NA,C	NA,1	NA,-inf	NA,inf	NA,0.368262	0.00016551	0.00016551
2	chr8:125466516:A:G	125466516	G,G	A,A	1,1	-inf,-inf	inf,inf	4.33658,2.06513	0.000165475	0.000165478
2	chr8:125763885:A:T	125763885	T,T	A,A	1,1	inf,-inf	inf,inf	0.114984,1.95483	0.000165432	0.000165432
2	chr8:125380966:C:A	125380966	NA,A	NA,C	NA,1	NA,inf	NA,inf	NA,0.398299	0.000165431	0.000165431
2	chr8:125242784:C:T	125242784	NA,T	NA,C	NA,1	NA,inf	NA,inf	NA,0.426304	0.000165176	0.000165176
2	chr8:125671408:T:C	125671408	NA,C	NA,T	NA,1	NA,-inf	NA,inf	NA,0.361969	0.000165168	0.000165168
2	chr8:125754588:A:G	125754588	NA,G	NA,A	NA,1	NA,-inf	NA,inf	NA,0.332774	0.000165162	0.000165162
2	chr8:125856496:C:T	125856496	NA,T	NA,C	NA,1	NA,inf	NA,inf	NA,0.396617	0.000165047	0.000165047
2	chr8:125693897:G:C	125693897	NA,C	NA,G	NA,1	NA,inf	NA,inf	NA,0.424524	0.000165043	0.000165043
2	chr8:125589542:C:T	125589542	NA,T	NA,C	NA,1	NA,inf	NA,inf	NA,0.411526	0.00016494	0.00016494
2	chr8:125523162:G:A	125523162	NA,A	NA,G	NA,1	NA,-inf	NA,inf	NA,0.377584	0.000164824	0.000164824
2	chr8:125246252:C:T	125246252	NA,T	NA,C	NA,1	NA,inf	NA,inf	NA,0.424744	0.000164756	0.000164756
2	chr8:125532344:G:T	125532344	NA,T	NA,G	NA,1	NA,-inf	NA,inf	NA,0.336609	0.000164699	0.000164699
2	chr8:125448591:C:A	125448591	NA,A	NA,C	NA,1	NA,inf	NA,inf	NA,0.442869	0.000164619	0.000164619
2	chr8:125502428:C:T	125502428	NA,T	NA,C	NA,1	NA,-inf	NA,inf	NA,0.304328	0.000164597	0.000164597
2	chr8:125309103:T:A	125309103	NA,A	NA,T	NA,1	NA,-inf	NA,inf	NA,0.377737	0.000164585	0.000164585
2	chr8:125903335:T:C	125903335	NA,C	NA,T	NA,1	NA,-inf	NA,inf	NA,0.359427	0.000164554	0.000164554
2	chr8:125329603:C:T	125329603	T,T	C,C	1,1	-inf,-inf	inf,inf	1.94627,0.202012	0.000164381	0.000164381
2	chr8:125696983:C:T	125696983	NA,T	NA,C	NA,1	NA,-inf	NA,inf	NA,0.352882	0.000164274	0.000164274
2	chr8:125707810:T:C	125707810	NA,C	NA,T	NA,1	NA,inf	NA,inf	NA,0.380326	0.000164108	0.000164108
2	chr8:125489969:T:C	125489969	NA,C	NA,T	NA,1	NA,-inf	NA,inf	NA,0.33818	0.000164035	0.000164035
2	chr8:125410326:C:T	125410326	NA,T	NA,C	NA,1	NA,-inf	NA,inf	NA,0.319918	0.000163569	0.000163569
2	chr8:125746596:T:C	125746596	NA,C	NA,T	NA,1	NA,inf	NA,inf	NA,0.434749	0.000163568	0.000163568
2	chr8:125902391:G:A	125902391	NA,A	NA,G	NA,1	NA,-inf	NA,inf	NA,0.344482	0.000163498	0.000163498
2	chr8:125518797:G:A	125518797	NA,A	NA,G	NA,1	NA,-inf	NA,inf	NA,0.243612	0.000163419	0.000163419
2	chr8:125029556:C:G	125029556	G,NA	C,NA	1,NA	-inf,NA	inf,NA	0.659867,NA	0.000163249	0.000163249
2	chr8:125608943:C:T	125608943	NA,T	NA,C	NA,1	NA,-inf	NA,inf	NA,0.335757	0.000163229	0.000163229
2	chr8:125835163:T:C	125835163	NA,C	NA,T	NA,1	NA,inf	NA,inf	NA,0.387845	0.000163173	0.000163173
2	chr8:125137221:CT:C	125137221	NA,C	NA,CT	NA,1	NA,inf	NA,inf	NA,0.385758	0.000163086	0.000163086
2	chr8:125400717:T:G	125400717	G,G	T,T	1,1	inf,inf	inf,inf	0.858213,1.48811	0.000162951	0.000162951
2	chr8:125182215:T:G	125182215	NA,G	NA,T	NA,1	NA,inf	NA,inf	NA,0.384927	0.000162923	0.000162923
2	chr8:125199864:G:A	125199864	NA,A	NA,G	NA,1	NA,inf	NA,inf	NA,0.384851	0.000162909	0.000162909
2	chr8:125121524:CAGG:C	125121524	NA,C	NA,CAGG	NA,1	NA,inf	NA,inf	NA,0.384748	0.000162887	0.000162887
2	chr8:125219954:C:T	125219954	NA,T	NA,C	NA,1	NA,inf	NA,inf	NA,0.384457	0.000162832	0.000162832
2	chr8:125141462:T:C	125141462	NA,C	NA,T	NA,1	NA,inf	NA,inf	NA,0.384457	0.000162832	0.000162832
2	chr8:125233083:C:T	125233083	NA,T	NA,C	NA,1	NA,inf	NA,inf	NA,0.384457	0.000162832	0.000162832
2	chr8:125158933:G:A	125158933	NA,A	NA,G	NA,1	NA,inf	NA,inf	NA,0.384457	0.000162832	0.000162832
2	chr8:125231651:G:A	125231651	NA,A	NA,G	NA,1	NA,inf	NA,inf	NA,0.384457	0.000162832	0.000162832
2	chr8:125113714:A:G	125113714	NA,G	NA,A	NA,1	NA,inf	NA,inf	NA,0.384457	0.000162832	0.000162832
2	chr8:125124909:C:T	125124909	NA,T	NA,C	NA,1	NA,inf	NA,inf	NA,0.384457	0.000162832	0.000162832
2	chr8:125122437:A:G	125122437	NA,G	NA,A	NA,1	NA,inf	NA,inf	NA,0.384457	0.000162832	0.000162832
2	chr8:125114062:A:C	125114062	NA,C	NA,A	NA,1	NA,inf	NA,inf	NA,0.384457	0.000162832	0.000162832
2	chr8:125157417:G:T	125157417	NA,T	NA,G	NA,1	NA,inf	NA,inf	NA,0.384457	0.000162832	0.000162832
2	chr8:125202985:G:A	125202985	NA,A	NA,G	NA,1	NA,inf	NA,inf	NA,0.384457	0.000162832	0.000162832
2	chr8:125200101:C:T	125200101	NA,T	NA,C	NA,1	NA,inf	NA,inf	NA,0.384457	0.000162832	0.000162832
2	chr8:125853629:G:T	125853629	T,T	G,G	1,1	inf,-inf	inf,inf	0.299426,1.49131	0.000162818	0.000162818
2	chr8:125127977:C:T	125127977	NA,T	NA,C	NA,1	NA,inf	NA,inf	NA,0.384296	0.0001628	0.0001628
2	chr8:125133537:C:T	125133537	NA,T	NA,C	NA,1	NA,inf	NA,inf	NA,0.384055	0.000162753	0.000162753
2	chr8:125203334:C:G	125203334	NA,G	NA,C	NA,1	NA,inf	NA,inf	NA,0.383903	0.000162721	0.000162721
2	chr8:125128612:C:G	125128612	NA,G	NA,C	NA,1	NA,inf	NA,inf	NA,0.403621	0.000162712	0.000162712
2	chr8:125569851:G:A	125569851	NA,A	NA,G	NA,1	NA,inf	NA,inf	NA,0.374152	0.00016271	0.00016271
2	chr8:125192650:T:G	125192650	NA,G	NA,T	NA,1	NA,inf	NA,inf	NA,0.383776	0.000162701	0.000162701
2	chr8:125573480:T:C	125573480	NA,C	NA,T	NA,1	NA,inf	NA,inf	NA,0.419871	0.000162673	0.000162673
2	chr8:125113717:C:A	125113717	NA,A	NA,C	NA,1	NA,inf	NA,inf	NA,0.383436	0.000162633	0.000162633
2	chr8:125520240:G:A	125520240	NA,A	NA,G	NA,1	NA,-inf	NA,inf	NA,0.364707	0.000162586	0.000162586
2	chr8:125750503:A:G	125750503	NA,G	NA,A	NA,1	NA,inf	NA,inf	NA,0.428499	0.000162547	0.000162547
2	chr8:125124834:G:A	125124834	NA,A	NA,G	NA,1	NA,inf	NA,inf	NA,0.38294	0.000162538	0.000162538
2	chr8:125213323:C:G	125213323	NA,G	NA,C	NA,1	NA,inf	NA,inf	NA,0.382928	0.000162531	0.000162531
2	chr8:125509501:T:C	125509501	NA,C	NA,T	NA,1	NA,-inf	NA,inf	NA,0.320995	0.000162465	0.000162465
2	chr8:125151327:C:T	125151327	NA,T	NA,C	NA,1	NA,inf	NA,inf	NA,0.382118	0.000162372	0.000162372
2	chr8:125284700:A:AC	125284700	NA,AC	NA,A	NA,1	NA,-inf	NA,inf	NA,0.352361	0.000162353	0.000162353
2	chr8:124998085:A:AG	124998085	NA,AG	NA,A	NA,1	NA,inf	NA,inf	NA,0.397239	0.000162305	0.000162305
2	chr8:125331966:C:T	125331966	T,T	C,C	1,1	-inf,-inf	inf,inf	1.93617,0.213665	0.000162271	0.000162271
2	chr8:125135656:T:A	125135656	NA,A	NA,T	NA,1	NA,-inf	NA,inf	NA,0.294075	0.000162269	0.000162269
2	chr8:125431767:A:G	125431767	NA,G	NA,A	NA,1	NA,inf	NA,inf	NA,0.388068	0.000162266	0.000162266
2	chr8:125108242:C:T	125108242	NA,T	NA,C	NA,1	NA,inf	NA,inf	NA,0.380956	0.000162169	0.000162169
2	chr8:125148320:A:G	125148320	NA,G	NA,A	NA,1	NA,inf	NA,inf	NA,0.380016	0.000161962	0.000161962
2	chr8:125200368:A:G	125200368	NA,G	NA,A	NA,1	NA,inf	NA,inf	NA,0.379859	0.000161921	0.000161921
2	chr8:125854671:G:T	125854671	NA,T	NA,G	NA,1	NA,-inf	NA,inf	NA,0.32831	0.00016191	0.00016191
2	chr8:125605675:C:T	125605675	NA,T	NA,C	NA,1	NA,-inf	NA,inf	NA,0.300652	0.000161886	0.000161886
2	chr8:125745888:T:C	125745888	NA,C	NA,T	NA,1	NA,inf	NA,inf	NA,0.405936	0.000161784	0.000161784
2	chr8:125520605:T:A	125520605	NA,A	NA,T	NA,1	NA,-inf	NA,inf	NA,0.23948	0.000161726	0.000161726
2	chr8:125101961:G:A	125101961	NA,A	NA,G	NA,1	NA,inf	NA,inf	NA,0.378506	0.000161694	0.000161694
2	chr8:125718001:TA:T	125718001	NA,T	NA,TA	NA,1	NA,inf	NA,inf	NA,0.409284	0.000161688	0.000161688
2	chr8:125522700:C:T	125522700	NA,T	NA,C	NA,1	NA,inf	NA,inf	NA,0.344323	0.000161682	0.000161682
2	chr8:125681170:G:A	125681170	NA,A	NA,G	NA,1	NA,inf	NA,inf	NA,0.340214	0.000161622	0.000161622
2	chr8:125532328:A:G	125532328	NA,G	NA,A	NA,1	NA,inf	NA,inf	NA,0.552698	0.000161587	0.000161587
2	chr8:125739510:G:A	125739510	NA,A	NA,G	NA,1	NA,inf	NA,inf	NA,0.422054	0.000161508	0.000161508
2	chr8:125718000:T:A	125718000	NA,A	NA,T	NA,1	NA,inf	NA,inf	NA,0.408278	0.000161496	0.000161496
2	chr8:125816323:C:T	125816323	NA,T	NA,C	NA,1	NA,inf	NA,inf	NA,0.396612	0.000161442	0.000161442
2	chr8:125603857:G:A	125603857	NA,A	NA,G	NA,1	NA,-inf	NA,inf	NA,0.346869	0.000161442	0.000161442
2	chr8:125043261:G:A	125043261	NA,A	NA,G	NA,1	NA,inf	NA,inf	NA,0.392705	0.00016121	0.00016121
2	chr8:125751924:A:G	125751924	NA,G	NA,A	NA,1	NA,-inf	NA,inf	NA,0.338171	0.000161193	0.000161193
2	chr8:125983812:T:C	125983812	NA,C	NA,T	NA,1	NA,inf	NA,inf	NA,0.379583	0.000161154	0.000161154
2	chr8:125278865:T:G	125278865	NA,G	NA,T	NA,1	NA,-inf	NA,inf	NA,0.365561	0.000161073	0.000161073
2	chr8:125983518:C:T	125983518	NA,T	NA,C	NA,1	NA,inf	NA,inf	NA,0.379132	0.000161067	0.000161067
2	chr8:125982910:T:A	125982910	NA,A	NA,T	NA,1	NA,inf	NA,inf	NA,0.379092	0.000161061	0.000161061
2	chr8:125984751:C:A	125984751	NA,A	NA,C	NA,1	NA,inf	NA,inf	NA,0.379092	0.000161061	0.000161061
2	chr8:125983330:C:T	125983330	NA,T	NA,C	NA,1	NA,inf	NA,inf	NA,0.379092	0.000161061	0.000161061
2	chr8:125749946:C:T	125749946	NA,T	NA,C	NA,1	NA,inf	NA,inf	NA,0.421383	0.00016099	0.00016099
2	chr8:125691139:C:G	125691139	NA,G	NA,C	NA,1	NA,-inf	NA,inf	NA,0.339571	0.000160739	0.000160739
2	chr8:125984033:G:C	125984033	NA,C	NA,G	NA,1	NA,inf	NA,inf	NA,0.376915	0.000160642	0.000160642
2	chr8:125820406:G:A	125820406	NA,A	NA,G	NA,1	NA,-inf	NA,inf	NA,0.336457	0.000160554	0.000160554
2	chr8:124997589:G:A	124997589	NA,A	NA,G	NA,1	NA,inf	NA,inf	NA,0.437427	0.000160465	0.000160465
2	chr8:125233131:A:G	125233131	NA,G	NA,A	NA,1	NA,inf	NA,inf	NA,0.371943	0.000160409	0.000160409
2	chr8:125578327:C:T	125578327	NA,T	NA,C	NA,1	NA,-inf	NA,inf	NA,0.329132	0.000160357	0.000160357
2	chr8:125303591:A:G	125303591	NA,G	NA,A	NA,1	NA,-inf	NA,inf	NA,0.356055	0.000160323	0.000160323
2	chr8:125691150:C:T	125691150	NA,T	NA,C	NA,1	NA,-inf	NA,inf	NA,0.337457	0.000160313	0.000160313
2	chr8:125055108:C:T	125055108	NA,T	NA,C	NA,1	NA,inf	NA,inf	NA,0.388127	0.000160307	0.000160307
2	chr8:125165994:T:C	125165994	NA,C	NA,T	NA,1	NA,inf	NA,inf	NA,0.371113	0.00016025	0.00016025
2	chr8:125984276:A:G	125984276	NA,G	NA,A	NA,1	NA,inf	NA,inf	NA,0.374828	0.00016024	0.00016024
2	chr8:125964925:AAATAAAT:A	125964925	NA,A	NA,AAATAAAT	NA,1	NA,inf	NA,inf	NA,0.387781	0.000160197	0.000160197
2	chr8:125486409:A:G	125486409	NA,G	NA,A	NA,1	NA,inf	NA,inf	NA,0.414863	0.000160159	0.000160159
2	chr8:125694036:A:G	125694036	G,NA	A,NA	1,NA	-inf,NA	inf,NA	0.720008,NA	0.000159818	0.000159818
2	chr8:125627259:T:A	125627259	NA,A	NA,T	NA,1	NA,inf	NA,inf	NA,0.430384	0.000159746	0.000159746
2	chr8:125517860:A:C	125517860	NA,C	NA,A	NA,1	NA,-inf	NA,inf	NA,0.363789	0.000159688	0.000159688
2	chr8:125647712:G:C	125647712	C,NA	G,NA	1,NA	-inf,NA	inf,NA	0.880372,NA	0.000159564	0.000159564
2	chr8:125578285:G:A	125578285	NA,A	NA,G	NA,1	NA,-inf	NA,inf	NA,0.324897	0.000159518	0.000159518
2	chr8:125842092:A:G	125842092	G,NA	A,NA	1,NA	-inf,NA	inf,NA	0.969777,NA	0.000159411	0.000159411
2	chr8:125693325:C:T	125693325	NA,T	NA,C	NA,1	NA,-inf	NA,inf	NA,0.310979	0.000159391	0.000159391
2	chr8:125509698:TA:T	125509698	NA,T	NA,TA	NA,1	NA,-inf	NA,inf	NA,0.305835	0.000159337	0.000159337
2	chr8:125473820:C:T	125473820	NA,T	NA,C	NA,1	NA,inf	NA,inf	NA,0.416093	0.000159166	0.000159166
2	chr8:125167389:C:T	125167389	NA,T	NA,C	NA,1	NA,inf	NA,inf	NA,0.365263	0.000159049	0.000159049
2	chr8:125332922:T:C	125332922	NA,C	NA,T	NA,1	NA,inf	NA,inf	NA,0.382292	0.000159005	0.000159005
2	chr8:125975446:A:G	125975446	NA,G	NA,A	NA,1	NA,inf	NA,inf	NA,0.383039	0.000158872	0.000158872
2	chr8:125836115:C:A	125836115	NA,A	NA,C	NA,1	NA,-inf	NA,inf	NA,0.315314	0.000158703	0.000158703
2	chr8:125844039:G:A	125844039	NA,A	NA,G	NA,1	NA,-inf	NA,inf	NA,0.323654	0.000158641	0.000158641
2	chr8:125336990:G:C	125336990	C,C	G,G	1,1	-inf,-inf	inf,inf	1.92859,0.187516	0.000158521	0.000158521
2	chr8:125372765:G:A	125372765	NA,A	NA,G	NA,1	NA,-inf	NA,inf	NA,0.355964	0.000158514	0.000158514
2	chr8:125689005:A:T	125689005	NA,T	NA,A	NA,1	NA,inf	NA,inf	NA,0.376213	0.00015844	0.00015844
2	chr8:125853934:G:A	125853934	NA,A	NA,G	NA,1	NA,-inf	NA,inf	NA,0.315177	0.000158125	0.000158125
2	chr8:125645876:C:G	125645876	G,NA	C,NA	1,NA	inf,NA	inf,NA	1.05421,NA	0.000158044	0.000158044
2	chr8:125491690:G:A	125491690	NA,A	NA,G	NA,1	NA,inf	NA,inf	NA,0.516602	0.000157916	0.000157916
2	chr8:125495035:G:T	125495035	NA,T	NA,G	NA,1	NA,inf	NA,inf	NA,0.400932	0.000157913	0.000157913
2	chr8:125213240:G:A	125213240	NA,A	NA,G	NA,1	NA,inf	NA,inf	NA,0.357989	0.000157895	0.000157895
2	chr8:125389306:G:A	125389306	A,NA	G,NA	1,NA	inf,NA	inf,NA	0.927251,NA	0.000157857	0.000157857
2	chr8:125758520:GA:G	125758520	NA,G	NA,GA	NA,1	NA,-inf	NA,inf	NA,0.316415	0.00015781	0.00015781
2	chr8:125455870:C:T	125455870	NA,T	NA,C	NA,1	NA,-inf	NA,inf	NA,0.341526	0.000157674	0.000157674
2	chr8:125303527:G:A	125303527	NA,A	NA,G	NA,1	NA,-inf	NA,inf	NA,0.340697	0.000157417	0.000157417
2	chr8:125071175:A:G	125071175	NA,G	NA,A	NA,1	NA,-inf	NA,inf	NA,0.288018	0.00015734	0.00015734
2	chr8:125330232:G:A	125330232	A,A	G,G	1,1	-inf,-inf	inf,inf	1.91332,0.230222	0.000157148	0.000157148
2	chr8:125139445:G:A	125139445	NA,A	NA,G	NA,1	NA,inf	NA,inf	NA,0.338063	0.000157127	0.000157127
2	chr8:125000034:T:C	125000034	NA,C	NA,T	NA,1	NA,inf	NA,inf	NA,0.480465	0.00015704	0.00015704
2	chr8:125172769:A:G	125172769	G,NA	A,NA	1,NA	inf,NA	inf,NA	0.703095,NA	0.000157029	0.000157029
2	chr8:125748131:A:T	125748131	NA,T	NA,A	NA,1	NA,inf	NA,inf	NA,0.397844	0.000156917	0.000156917
2	chr8:125981706:C:T	125981706	NA,T	NA,C	NA,1	NA,-inf	NA,inf	NA,0.315907	0.000156613	0.000156613
2	chr8:125158708:ACTTC:A	125158708	NA,A	NA,ACTTC	NA,1	NA,-inf	NA,inf	NA,0.26264	0.000156497	0.000156497
2	chr8:125625420:T:C	125625420	C,C	T,T	1,1	inf,inf	inf,inf	0.87817,0.258116	0.000156419	0.000156419
2	chr8:125189815:A:G	125189815	NA,G	NA,A	NA,1	NA,-inf	NA,inf	NA,0.340561	0.000156407	0.000156407
2	chr8:125477039:G:A	125477039	NA,A	NA,G	NA,1	NA,-inf	NA,inf	NA,0.343091	0.000156346	0.000156346
2	chr8:125658722:C:T	125658722	NA,T	NA,C	NA,1	NA,inf	NA,inf	NA,0.379755	0.000156286	0.000156286
2	chr8:125278170:T:C	125278170	NA,C	NA,T	NA,1	NA,-inf	NA,inf	NA,0.339805	0.000156228	0.000156228
2	chr8:125979269:C:T	125979269	NA,T	NA,C	NA,1	NA,inf	NA,inf	NA,0.362117	0.000156173	0.000156173
2	chr8:125625426:GT:G	125625426	G,G	GT,GT	1,1	inf,inf	inf,inf	0.867091,0.28246	0.000156066	0.000156066
2	chr8:125746532:C:T	125746532	NA,T	NA,C	NA,1	NA,-inf	NA,inf	NA,0.276659	0.000156052	0.000156052
2	chr8:125414007:G:A	125414007	NA,A	NA,G	NA,1	NA,inf	NA,inf	NA,0.340307	0.00015599	0.00015599
2	chr8:125459528:T:C	125459528	NA,C	NA,T	NA,1	NA,inf	NA,inf	NA,0.458046	0.000155941	0.000155941
2	chr8:125021696:C:T	125021696	NA,T	NA,C	NA,1	NA,-inf	NA,inf	NA,0.312522	0.000155901	0.000155901
2	chr8:125676048:C:T	125676048	NA,T	NA,C	NA,1	NA,-inf	NA,inf	NA,0.310591	0.000155851	0.000155851
2	chr8:125404678:G:A	125404678	A,A	G,G	1,1	inf,inf	inf,inf	1.00814,1.33814	0.000155787	0.000155787
2	chr8:125618072:T:C	125618072	NA,C	NA,T	NA,1	NA,-inf	NA,inf	NA,0.306459	0.000155785	0.000155785
2	chr8:125407691:G:T	125407691	NA,T	NA,G	NA,1	NA,-inf	NA,inf	NA,0.334718	0.000155622	0.000155622
2	chr8:125459032:G:A	125459032	NA,A	NA,G	NA,1	NA,inf	NA,inf	NA,0.456094	0.000155602	0.000155602
2	chr8:125749825:T:C	125749825	NA,C	NA,T	NA,1	NA,inf	NA,inf	NA,0.390976	0.000155568	0.000155568
2	chr8:125750147:G:A	125750147	NA,A	NA,G	NA,1	NA,inf	NA,inf	NA,0.389712	0.000155522	0.000155522
2	chr8:125749878:A:G	125749878	NA,G	NA,A	NA,1	NA,-inf	NA,inf	NA,0.283439	0.000155505	0.000155505
2	chr8:125663379:T:C	125663379	NA,C	NA,T	NA,1	NA,-inf	NA,inf	NA,0.330273	0.00015549	0.00015549
2	chr8:125987669:C:T	125987669	NA,T	NA,C	NA,1	NA,inf	NA,inf	NA,0.360084	0.000155468	0.000155468
2	chr8:125202799:T:G	125202799	NA,G	NA,T	NA,1	NA,-inf	NA,inf	NA,0.258672	0.000155347	0.000155347
2	chr8:125321765:A:G	125321765	NA,G	NA,A	NA,1	NA,inf	NA,inf	NA,0.357958	0.000155299	0.000155299
2	chr8:125622871:G:A	125622871	NA,A	NA,G	NA,1	NA,inf	NA,inf	NA,0.412587	0.000155255	0.000155255
2	chr8:125957789:G:A	125957789	A,A	G,G	1,1	inf,-inf	inf,inf	0.00952194,1.64408	0.000155171	0.000155171
2	chr8:125868613:C:T	125868613	NA,T	NA,C	NA,1	NA,inf	NA,inf	NA,0.417804	0.000155079	0.000155079
2	chr8:125946402:C:T	125946402	NA,T	NA,C	NA,1	NA,-inf	NA,inf	NA,0.284913	0.000154938	0.000154938
2	chr8:125969348:A:G	125969348	NA,G	NA,A	NA,1	NA,-inf	NA,inf	NA,0.286378	0.000154895	0.000154895
2	chr8:125202627:G:A	125202627	NA,A	NA,G	NA,1	NA,-inf	NA,inf	NA,0.253783	0.000154774	0.000154774
2	chr8:125634920:T:C	125634920	NA,C	NA,T	NA,1	NA,inf	NA,inf	NA,0.388093	0.000154739	0.000154739
2	chr8:125245261:C:T	125245261	NA,T	NA,C	NA,1	NA,inf	NA,inf	NA,0.359691	0.000154718	0.000154718
2	chr8:125268353:G:A	125268353	A,A	G,G	1,1	-inf,inf	inf,inf	1.46317,0.347531	0.000154668	0.000154668
2	chr8:125498229:T:C	125498229	NA,C	NA,T	NA,1	NA,-inf	NA,inf	NA,0.346462	0.000154477	0.000154477
2	chr8:125754341:G:A	125754341	A,A	G,G	1,1	inf,-inf	inf,inf	0.139974,1.31205	0.000154436	0.000154436
2	chr8:125965703:T:C	125965703	NA,C	NA,T	NA,1	NA,-inf	NA,inf	NA,0.283113	0.000154324	0.000154324
2	chr8:125489822:G:A	125489822	NA,A	NA,G	NA,1	NA,inf	NA,inf	NA,0.381309	0.000154274	0.000154274
2	chr8:125355391:A:G	125355391	NA,G	NA,A	NA,1	NA,-inf	NA,inf	NA,0.319272	0.000154206	0.000154206
2	chr8:125494068:G:A	125494068	NA,A	NA,G	NA,1	NA,-inf	NA,inf	NA,0.345801	0.000154176	0.000154176
2	chr8:125747042:G:A	125747042	NA,A	NA,G	NA,1	NA,inf	NA,inf	NA,0.382413	0.000154167	0.000154167
2	chr8:125621641:G:A	125621641	NA,A	NA,G	NA,1	NA,inf	NA,inf	NA,0.382829	0.000154126	0.000154126
2	chr8:125551344:G:A	125551344	NA,A	NA,G	NA,1	NA,-inf	NA,inf	NA,0.30053	0.000154095	0.000154095
2	chr8:125665423:G:A	125665423	NA,A	NA,G	NA,1	NA,-inf	NA,inf	NA,0.275376	0.000154091	0.000154091
2	chr8:125007041:A:AAT	125007041	NA,AAT	NA,A	NA,1	NA,inf	NA,inf	NA,0.296839	0.000154022	0.000154022
2	chr8:125966677:C:T	125966677	NA,T	NA,C	NA,1	NA,-inf	NA,inf	NA,0.281345	0.000153971	0.000153971
2	chr8:125218173:A:G	125218173	NA,G	NA,A	NA,1	NA,-inf	NA,inf	NA,0.249334	0.000153877	0.000153877
2	chr8:125934787:A:G	125934787	NA,G	NA,A	NA,1	NA,inf	NA,inf	NA,0.35093	0.000153859	0.000153859
2	chr8:125232224:G:A	125232224	NA,A	NA,G	NA,1	NA,-inf	NA,inf	NA,0.297468	0.000153788	0.000153788
2	chr8:125608295:G:A	125608295	NA,A	NA,G	NA,1	NA,-inf	NA,inf	NA,0.264237	0.000153669	0.000153669
2	chr8:125542633:C:A	125542633	A,A	C,C	1,1	inf,inf	inf,inf	1.52348,0.272739	0.000153538	0.000153538
2	chr8:125717430:G:A	125717430	NA,A	NA,G	NA,1	NA,inf	NA,inf	NA,0.371213	0.00015353	0.00015353
2	chr8:125315303:A:G	125315303	G,G	A,A	1,1	-inf,-inf	inf,inf	1.90558,0.146385	0.000153508	0.000153508
2	chr8:125728915:G:A	125728915	NA,A	NA,G	NA,1	NA,-inf	NA,inf	NA,0.306429	0.000153468	0.000153468
2	chr8:125747201:C:T	125747201	NA,T	NA,C	NA,1	NA,inf	NA,inf	NA,0.377636	0.000153365	0.000153365
2	chr8:125428625:C:T	125428625	T,NA	C,NA	1,NA	inf,NA	inf,NA	0.932933,NA	0.000153361	0.000153361
2	chr8:125637814:A:G	125637814	G,G	A,A	1,1	inf,inf	inf,inf	0.938817,0.568906	0.000153349	0.000153349
2	chr8:125633644:A:C	125633644	NA,C	NA,A	NA,1	NA,-inf	NA,inf	NA,0.260912	0.000153188	0.000153188
2	chr8:125151315:C:T	125151315	NA,T	NA,C	NA,1	NA,-inf	NA,inf	NA,0.2452	0.000153099	0.000153099
2	chr8:125702765:T:TA	125702765	NA,TA	NA,T	NA,1	NA,-inf	NA,inf	NA,0.265645	0.000153035	0.000153035
2	chr8:125201218:G:A	125201218	NA,A	NA,G	NA,1	NA,-inf	NA,inf	NA,0.244774	0.000153032	0.000153032
2	chr8:125181184:G:A	125181184	NA,A	NA,G	NA,1	NA,inf	NA,inf	NA,0.315243	0.000152952	0.000152952
2	chr8:125136483:G:A	125136483	NA,A	NA,G	NA,1	NA,inf	NA,inf	NA,0.314459	0.000152854	0.000152854
2	chr8:125389905:G:T	125389905	NA,T	NA,G	NA,1	NA,inf	NA,inf	NA,0.387869	0.000152818	0.000152818
2	chr8:125158950:C:G	125158950	NA,G	NA,C	NA,1	NA,-inf	NA,inf	NA,0.242943	0.000152695	0.000152695
2	chr8:125245898:C:T	125245898	T,T	C,C	1,1	inf,-inf	inf,inf	1.10463,0.75906	0.000152498	0.000152498
2	chr8:125966203:T:C	125966203	NA,C	NA,T	NA,1	NA,-inf	NA,inf	NA,0.273264	0.000152491	0.000152491
2	chr8:125705116:G:A	125705116	NA,A	NA,G	NA,1	NA,-inf	NA,inf	NA,0.260508	0.000152468	0.000152468
2	chr8:125578952:T:C	125578952	NA,C	NA,T	NA,1	NA,-inf	NA,inf	NA,0.283699	0.000152462	0.000152462
2	chr8:125596617:C:T	125596617	NA,T	NA,C	NA,1	NA,-inf	NA,inf	NA,0.290667	0.000152418	0.000152418
2	chr8:125172185:T:C	125172185	NA,C	NA,T	NA,1	NA,-inf	NA,inf	NA,0.241418	0.0001524	0.0001524
2	chr8:125589460:G:A	125589460	NA,A	NA,G	NA,1	NA,-inf	NA,inf	NA,0.28066	0.000152336	0.000152336
2	chr8:125952565:C:T	125952565	T,T	C,C	1,1	-inf,-inf	inf,inf	0.0211517,1.63097	0.000152323	0.000152323
2	chr8:124993707:C:T	124993707	NA,T	NA,C	NA,1	NA,inf	NA,inf	NA,0.284663	0.000152241	0.000152241
2	chr8:125950202:G:A	125950202	NA,A	NA,G	NA,1	NA,inf	NA,inf	NA,0.341595	0.000152129	0.000152129
2	chr8:125732637:TGTCCTTCCACTGTG:T	125732637	NA,T	NA,TGTCCTTCCACTGTG	NA,1	NA,inf	NA,inf	NA,0.338509	0.000151945	0.000151945
2	chr8:125966954:C:T	125966954	NA,T	NA,C	NA,1	NA,-inf	NA,inf	NA,0.269718	0.000151853	0.000151853
2	chr8:125967762:G:T	125967762	NA,T	NA,G	NA,1	NA,-inf	NA,inf	NA,0.269718	0.000151853	0.000151853
2	chr8:125967227:C:A	125967227	NA,A	NA,C	NA,1	NA,-inf	NA,inf	NA,0.269718	0.000151853	0.000151853
2	chr8:125563580:G:A	125563580	NA,A	NA,G	NA,1	NA,inf	NA,inf	NA,0.363825	0.000151763	0.000151763
2	chr8:125573242:G:A	125573242	NA,A	NA,G	NA,1	NA,inf	NA,inf	NA,0.337025	0.000151734	0.000151734
2	chr8:125760933:CTTG:C	125760933	NA,C	NA,CTTG	NA,1	NA,-inf	NA,inf	NA,0.284772	0.000151659	0.000151659
2	chr8:125128771:T:G	125128771	NA,G	NA,T	NA,1	NA,inf	NA,inf	NA,0.341382	0.000151635	0.000151635
2	chr8:125755753:C:T	125755753	NA,T	NA,C	NA,1	NA,-inf	NA,inf	NA,0.282773	0.000151624	0.000151624
2	chr8:125944189:T:A	125944189	NA,A	NA,T	NA,1	NA,-inf	NA,inf	NA,0.328733	0.000151621	0.000151621
2	chr8:125433680:T:A	125433680	NA,A	NA,T	NA,1	NA,-inf	NA,inf	NA,0.350777	0.000151482	0.000151482
2	chr8:125735497:T:C	125735497	NA,C	NA,T	NA,1	NA,inf	NA,inf	NA,0.356481	0.000151474	0.000151474
2	chr8:125876285:T:C	125876285	NA,C	NA,T	NA,1	NA,-inf	NA,inf	NA,0.285208	0.000151455	0.000151455
2	chr8:125761786:T:C	125761786	NA,C	NA,T	NA,1	NA,-inf	NA,inf	NA,0.283451	0.000151426	0.000151426
2	chr8:125598441:A:G	125598441	NA,G	NA,A	NA,1	NA,-inf	NA,inf	NA,0.287921	0.000151354	0.000151354
2	chr8:125500988:G:A	125500988	NA,A	NA,G	NA,1	NA,-inf	NA,inf	NA,0.235414	0.000151279	0.000151279
2	chr8:125158236:T:C	125158236	NA,C	NA,T	NA,1	NA,-inf	NA,inf	NA,0.235131	0.000151234	0.000151234
2	chr8:125293973:T:G	125293973	NA,G	NA,T	NA,1	NA,-inf	NA,inf	NA,0.241563	0.000151232	0.000151232
2	chr8:125317145:C:T	125317145	NA,T	NA,C	NA,1	NA,inf	NA,inf	NA,0.338158	0.000151174	0.000151174
2	chr8:125456908:C:T	125456908	NA,T	NA,C	NA,1	NA,inf	NA,inf	NA,0.290397	0.000151086	0.000151086
2	chr8:125957323:T:G	125957323	NA,G	NA,T	NA,1	NA,inf	NA,inf	NA,0.318993	0.000150995	0.000150995
2	chr8:125949650:T:A	125949650	NA,A	NA,T	NA,1	NA,-inf	NA,inf	NA,0.27734	0.000150891	0.000150891
2	chr8:125405392:C:T	125405392	NA,T	NA,C	NA,1	NA,-inf	NA,inf	NA,0.307633	0.000150861	0.000150861
2	chr8:125762334:G:A	125762334	NA,A	NA,G	NA,1	NA,-inf	NA,inf	NA,0.280069	0.000150839	0.000150839
2	chr8:125731546:C:T	125731546	NA,T	NA,C	NA,1	NA,inf	NA,inf	NA,0.352431	0.000150822	0.000150822
2	chr8:125517512:A:G	125517512	NA,G	NA,A	NA,1	NA,-inf	NA,inf	NA,0.392655	0.000150773	0.000150773
2	chr8:125357955:G:A	125357955	NA,A	NA,G	NA,1	NA,-inf	NA,inf	NA,0.288342	0.000150713	0.000150713
2	chr8:125023330:C:T	125023330	NA,T	NA,C	NA,1	NA,inf	NA,inf	NA,0.346192	0.000150603	0.000150603
2	chr8:125166869:A:G	125166869	NA,G	NA,A	NA,1	NA,-inf	NA,inf	NA,0.231727	0.000150599	0.000150599
2	chr8:125266153:G:A	125266153	NA,A	NA,G	NA,1	NA,-inf	NA,inf	NA,0.234513	0.000150392	0.000150392
2	chr8:125285945:C:T	125285945	NA,T	NA,C	NA,1	NA,inf	NA,inf	NA,0.331528	0.000150354	0.000150354
2	chr8:125164269:G:A	125164269	NA,A	NA,G	NA,1	NA,-inf	NA,inf	NA,0.229481	0.000150208	0.000150208
2	chr8:125930276:A:G	125930276	NA,G	NA,A	NA,1	NA,-inf	NA,inf	NA,0.33811	0.000150122	0.000150122
2	chr8:125218670:C:G	125218670	NA,G	NA,C	NA,1	NA,inf	NA,inf	NA,0.328853	0.000150118	0.000150118
2	chr8:125168097:G:A	125168097	NA,A	NA,G	NA,1	NA,inf	NA,inf	NA,0.332777	0.000150051	0.000150051
2	chr8:125717819:A:C	125717819	NA,C	NA,A	NA,1	NA,inf	NA,inf	NA,0.349561	0.000149997	0.000149997
2	chr8:125962027:G:A	125962027	NA,A	NA,G	NA,1	NA,inf	NA,inf	NA,0.327686	0.000149883	0.000149883
2	chr8:125123309:C:G	125123309	NA,G	NA,C	NA,1	NA,-inf	NA,inf	NA,0.227263	0.000149879	0.000149879
2	chr8:125759127:C:T	125759127	NA,T	NA,C	NA,1	NA,-inf	NA,inf	NA,0.274586	0.000149856	0.000149856
2	chr8:124998985:T:G	124998985	NA,G	NA,T	NA,1	NA,inf	NA,inf	NA,0.374572	0.00014983	0.00014983
2	chr8:125248305:A:G	125248305	NA,G	NA,A	NA,1	NA,-inf	NA,inf	NA,0.29966	0.000149798	0.000149798
2	chr8:125002274:A:G	125002274	NA,G	NA,A	NA,1	NA,inf	NA,inf	NA,0.433683	0.000149787	0.000149787
2	chr8:125692857:A:G	125692857	NA,G	NA,A	NA,1	NA,inf	NA,inf	NA,0.278496	0.000149429	0.000149429
2	chr8:125504895:T:C	125504895	NA,C	NA,T	NA,1	NA,inf	NA,inf	NA,0.506832	0.000149365	0.000149365
2	chr8:125015291:GGTGAA:G	125015291	NA,G	NA,GGTGAA	NA,1	NA,-inf	NA,inf	NA,0.274487	0.000149342	0.000149342
2	chr8:125211628:C:T	125211628	NA,T	NA,C	NA,1	NA,-inf	NA,inf	NA,0.222742	0.000149026	0.000149026
2	chr8:125059600:T:C	125059600	NA,C	NA,T	NA,1	NA,-inf	NA,inf	NA,0.273815	0.000149021	0.000149021
2	chr8:125147755:G:A	125147755	NA,A	NA,G	NA,1	NA,inf	NA,inf	NA,0.291239	0.000148893	0.000148893
2	chr8:125307291:G:A	125307291	NA,A	NA,G	NA,1	NA,-inf	NA,inf	NA,0.237622	0.00014888	0.00014888
2	chr8:125259075:T:C	125259075	NA,C	NA,T	NA,1	NA,inf	NA,inf	NA,0.334159	0.000148846	0.000148846
2	chr8:125618517:C:T	125618517	NA,T	NA,C	NA,1	NA,inf	NA,inf	NA,0.372387	0.000148764	0.000148764
2	chr8:125284148:C:T	125284148	NA,T	NA,C	NA,1	NA,-inf	NA,inf	NA,0.221124	0.000148706	0.000148706
2	chr8:125098789:G:GT	125098789	NA,GT	NA,G	NA,1	NA,-inf	NA,inf	NA,0.27293	0.000148692	0.000148692
2	chr8:125031518:A:G	125031518	NA,G	NA,A	NA,1	NA,inf	NA,inf	NA,0.302532	0.000148674	0.000148674
2	chr8:125103434:A:G	125103434	NA,G	NA,A	NA,1	NA,inf	NA,inf	NA,0.290428	0.000148654	0.000148654
2	chr8:125234584:CAT:C	125234584	C,C	CAT,CAT	1,1	inf,-inf	inf,inf	0.872913,0.900296	0.000148643	0.000148643
2	chr8:125621380:G:T	125621380	NA,T	NA,G	NA,1	NA,-inf	NA,inf	NA,0.259367	0.000148493	0.000148493
2	chr8:125184049:T:G	125184049	NA,G	NA,T	NA,1	NA,inf	NA,inf	NA,0.288409	0.000148432	0.000148432
2	chr8:125462834:G:A	125462834	NA,A	NA,G	NA,1	NA,-inf	NA,inf	NA,0.312489	0.000148426	0.000148426
2	chr8:125715277:C:T	125715277	NA,T	NA,C	NA,1	NA,inf	NA,inf	NA,0.296644	0.000148341	0.000148341
2	chr8:125398756:C:T	125398756	NA,T	NA,C	NA,1	NA,inf	NA,inf	NA,0.366866	0.000148313	0.000148313
2	chr8:125601602:T:C	125601602	NA,C	NA,T	NA,1	NA,-inf	NA,inf	NA,0.266114	0.000148308	0.000148308
2	chr8:125614019:T:C	125614019	NA,C	NA,T	NA,1	NA,-inf	NA,inf	NA,0.221875	0.000148307	0.000148307
2	chr8:125541797:A:G	125541797	NA,G	NA,A	NA,1	NA,-inf	NA,inf	NA,0.244062	0.000148209	0.000148209
2	chr8:124983943:A:G	124983943	NA,G	NA,A	NA,1	NA,inf	NA,inf	NA,0.310717	0.000148208	0.000148208
2	chr8:125148910:A:T	125148910	NA,T	NA,A	NA,1	NA,-inf	NA,inf	NA,0.264192	0.000148053	0.000148053
2	chr8:125600559:T:C	125600559	NA,C	NA,T	NA,1	NA,-inf	NA,inf	NA,0.264215	0.000147994	0.000147994
2	chr8:125079422:C:T	125079422	NA,T	NA,C	NA,1	NA,inf	NA,inf	NA,0.319861	0.000147957	0.000147957
2	chr8:125079397:C:T	125079397	NA,T	NA,C	NA,1	NA,inf	NA,inf	NA,0.318594	0.00014795	0.00014795
2	chr8:125468819:A:G	125468819	G,NA	A,NA	1,NA	-inf,NA	inf,NA	1.62402,NA	0.000147901	0.000147901
2	chr8:125608556:G:C	125608556	NA,C	NA,G	NA,1	NA,-inf	NA,inf	NA,0.277128	0.000147892	0.000147892
2	chr8:125447748:G:A	125447748	A,A	G,G	1,1	-inf,-inf	inf,inf	5.83486,0.853861	0.000147867	0.000147882
2	chr8:125619116:GT:G	125619116	NA,G	NA,GT	NA,1	NA,-inf	NA,inf	NA,0.261888	0.000147836	0.000147836
2	chr8:125853888:G:C	125853888	NA,C	NA,G	NA,1	NA,inf	NA,inf	NA,0.293384	0.000147783	0.000147783
2	chr8:125333922:C:G	125333922	NA,G	NA,C	NA,1	NA,-inf	NA,inf	NA,0.274892	0.000147714	0.000147714
2	chr8:125038044:C:T	125038044	NA,T	NA,C	NA,1	NA,inf	NA,inf	NA,0.315374	0.000147664	0.000147664
2	chr8:125335433:G:A	125335433	NA,A	NA,G	NA,1	NA,inf	NA,inf	NA,0.294226	0.00014766	0.00014766
2	chr8:125265785:C:A	125265785	NA,A	NA,C	NA,1	NA,-inf	NA,inf	NA,0.264435	0.000147651	0.000147651
2	chr8:125500667:T:C	125500667	NA,C	NA,T	NA,1	NA,-inf	NA,inf	NA,0.178104	0.000147506	0.000147506
2	chr8:125705907:G:T	125705907	NA,T	NA,G	NA,1	NA,inf	NA,inf	NA,0.31748	0.000147438	0.000147438
2	chr8:125164145:A:G	125164145	NA,G	NA,A	NA,1	NA,-inf	NA,inf	NA,0.28696	0.000147396	0.000147396
2	chr8:125398754:C:T	125398754	NA,T	NA,C	NA,1	NA,inf	NA,inf	NA,0.358974	0.000147152	0.000147152
2	chr8:125724925:G:A	125724925	NA,A	NA,G	NA,1	NA,inf	NA,inf	NA,0.337458	0.000147081	0.000147081
2	chr8:125189420:G:A	125189420	NA,A	NA,G	NA,1	NA,-inf	NA,inf	NA,0.284823	0.000146946	0.000146946
2	chr8:125172164:A:G	125172164	NA,G	NA,A	NA,1	NA,-inf	NA,inf	NA,0.284823	0.000146946	0.000146946
2	chr8:125042495:T:G	125042495	NA,G	NA,T	NA,1	NA,inf	NA,inf	NA,0.291483	0.000146928	0.000146928
2	chr8:125385915:T:C	125385915	NA,C	NA,T	NA,1	NA,-inf	NA,inf	NA,0.259337	0.000146797	0.000146797
2	chr8:125229759:T:C	125229759	NA,C	NA,T	NA,1	NA,-inf	NA,inf	NA,0.283314	0.000146707	0.000146707
2	chr8:125112247:T:C	125112247	NA,C	NA,T	NA,1	NA,inf	NA,inf	NA,0.310373	0.000146683	0.000146683
2	chr8:125345139:G:A	125345139	NA,A	NA,G	NA,1	NA,-inf	NA,inf	NA,0.227859	0.000146651	0.000146651
2	chr8:124996548:C:T	124996548	NA,T	NA,C	NA,1	NA,inf	NA,inf	NA,0.25275	0.00014661	0.00014661
2	chr8:125865115:G:A	125865115	NA,A	NA,G	NA,1	NA,inf	NA,inf	NA,0.304754	0.000146487	0.000146487
2	chr8:125007513:TC:T	125007513	NA,T	NA,TC	NA,1	NA,inf	NA,inf	NA,0.302074	0.000146364	0.000146364
2	chr8:125198095:G:A	125198095	A,NA	G,NA	1,NA	-inf,NA	inf,NA	0.813123,NA	0.000146255	0.000146255
2	chr8:125338147:C:T	125338147	NA,T	NA,C	NA,1	NA,-inf	NA,inf	NA,0.222393	0.000146245	0.000146245
2	chr8:125310447:T:G	125310447	NA,G	NA,T	NA,1	NA,-inf	NA,inf	NA,0.252895	0.000146108	0.000146108
2	chr8:125328764:C:A	125328764	NA,A	NA,C	NA,1	NA,-inf	NA,inf	NA,0.221745	0.000146096	0.000146096
2	chr8:125317488:C:T	125317488	T,T	C,C	1,1	-inf,-inf	inf,inf	1.87709,0.197019	0.000146069	0.000146069
2	chr8:125519007:G:A	125519007	NA,A	NA,G	NA,1	NA,-inf	NA,inf	NA,0.160909	0.000145885	0.000145885
2	chr8:125054605:G:A	125054605	NA,A	NA,G	NA,1	NA,inf	NA,inf	NA,0.352328	0.000145853	0.000145853
2	chr8:125543269:T:A	125543269	A,A	T,T	1,1	inf,inf	inf,inf	1.49171,0.277131	0.000145842	0.000145842
2	chr8:125257776:C:T	125257776	NA,T	NA,C	NA,1	NA,inf	NA,inf	NA,0.31343	0.000145781	0.000145781
2	chr8:125842796:G:A	125842796	NA,A	NA,G	NA,1	NA,inf	NA,inf	NA,0.28017	0.00014572	0.00014572
2	chr8:125301820:T:C	125301820	NA,C	NA,T	NA,1	NA,-inf	NA,inf	NA,0.250419	0.000145585	0.000145585
2	chr8:125674955:C:T	125674955	NA,T	NA,C	NA,1	NA,-inf	NA,inf	NA,0.224462	0.000145435	0.000145435
2	chr8:125674857:A:G	125674857	NA,G	NA,A	NA,1	NA,inf	NA,inf	NA,0.251077	0.000145417	0.000145417
2	chr8:125678538:A:G	125678538	NA,G	NA,A	NA,1	NA,inf	NA,inf	NA,0.25102	0.000145408	0.000145408
2	chr8:125285261:TAGG:T	125285261	NA,T	NA,TAGG	NA,1	NA,-inf	NA,inf	NA,0.274754	0.000145401	0.000145401
2	chr8:125149154:A:T	125149154	T,T	A,A	1,1	inf,-inf	inf,inf	1.02081,0.722201	0.000145334	0.000145334
2	chr8:125184154:A:G	125184154	G,G	A,A	1,1	inf,-inf	inf,inf	1.02156,0.722201	0.000145216	0.000145216
2	chr8:125618853:G:C	125618853	NA,C	NA,G	NA,1	NA,-inf	NA,inf	NA,0.242984	0.000145028	0.000145028
2	chr8:125958124:A:G	125958124	NA,G	NA,A	NA,1	NA,inf	NA,inf	NA,0.305415	0.000144981	0.000144981
2	chr8:125474883:G:A	125474883	NA,A	NA,G	NA,1	NA,-inf	NA,inf	NA,0.268953	0.000144974	0.000144974
2	chr8:125058127:C:T	125058127	NA,T	NA,C	NA,1	NA,inf	NA,inf	NA,0.239611	0.000144833	0.000144833
2	chr8:125464874:G:C	125464874	C,NA	G,NA	1,NA	inf,NA	inf,NA	1.70016,NA	0.000144813	0.000144813
2	chr8:125126268:A:G	125126268	NA,G	NA,A	NA,1	NA,-inf	NA,inf	NA,0.243346	0.0001448	0.0001448
2	chr8:125616551:A:C	125616551	NA,C	NA,A	NA,1	NA,inf	NA,inf	NA,0.29958	0.000144733	0.000144733
2	chr8:125500516:T:C	125500516	NA,C	NA,T	NA,1	NA,-inf	NA,inf	NA,0.161911	0.000144718	0.000144718
2	chr8:125722995:T:C	125722995	NA,C	NA,T	NA,1	NA,-inf	NA,inf	NA,0.252573	0.000144662	0.000144662
2	chr8:125677596:T:C	125677596	NA,C	NA,T	NA,1	NA,-inf	NA,inf	NA,0.21602	0.000144622	0.000144622
2	chr8:125239945:C:A	125239945	A,A	C,C	1,1	inf,-inf	inf,inf	1.06866,0.789571	0.000144599	0.000144599
2	chr8:125769290:T:C	125769290	C,C	T,T	1,1	inf,-inf	inf,inf	0.189833,1.84684	0.000144568	0.000144568
2	chr8:125985136:G:T	125985136	NA,T	NA,G	NA,1	NA,-inf	NA,inf	NA,0.244522	0.000144409	0.000144409
2	chr8:125655163:A:G	125655163	NA,G	NA,A	NA,1	NA,inf	NA,inf	NA,0.305827	0.000144408	0.000144408
2	chr8:125927071:T:C	125927071	NA,C	NA,T	NA,1	NA,-inf	NA,inf	NA,0.224676	0.000144278	0.000144278
2	chr8:125480843:G:A	125480843	A,A	G,G	1,1	-inf,-inf	inf,inf	5.74452,1.28634	0.000144246	0.00014426
2	chr8:125893888:T:A	125893888	NA,A	NA,T	NA,1	NA,inf	NA,inf	NA,0.279925	0.000144211	0.000144211
2	chr8:125300535:A:G	125300535	G,G	A,A	1,1	-inf,inf	inf,inf	1.40028,0.334764	0.000144211	0.000144211
2	chr8:125280480:T:A	125280480	NA,A	NA,T	NA,1	NA,-inf	NA,inf	NA,0.249316	0.000144062	0.000144062
```
