## Supplementary material for "Characterization of shared and ancestry-specific signals driving complex traits using multi-ancestry fine-mapping": susiex_nc3.cs80.snp

```
BP	SNP	PIP(CS1)	LogBF(CS1,Pop1)	LogBF(CS1,Pop2)	PIP(CS2)	LogBF(CS2,Pop1)	LogBF(CS2,Pop2)
124978929	chr8:124978929:G:A	7.10043e-13	-4.92761e-10	-1.29131	0.000124777	-4.92761e-10	-1.28525
124978987	chr8:124978987:G:A	1.38451e-12	-4.92761e-10	-0.623533	0.000230245	-4.92761e-10	-0.672636
124979041	chr8:124979041:G:A	8.35167e-12	-4.92761e-10	1.17358	0.00151044	-4.92761e-10	1.20837
124979171	chr8:124979171:G:C	7.18817e-13	-4.92761e-10	-1.27903	0.000124265	-4.92761e-10	-1.28936
124979284	chr8:124979284:G:A	2.07044e-13	-1.64021	-0.883492	3.13272e-05	-1.75151	-0.915787
124979325	chr8:124979325:G:A	2.1859e-13	-1.61548	-0.853958	3.29148e-05	-1.73013	-0.88773
124979491	chr8:124979491:TA:T	2.17067e-13	-1.67813	-0.798299	3.30551e-05	-1.77963	-0.833975
124979575	chr8:124979575:T:C	2.08628e-13	-1.62756	-0.888524	3.15146e-05	-1.74042	-0.920913
124979578	chr8:124979578:C:T	1.35386e-13	-1.98573	-0.962774	2.32894e-05	-2.01422	-0.94956
124979581	chr8:124979581:G:GT	7.27003e-13	-4.92761e-10	-1.2677	0.000127879	-4.92761e-10	-1.2607
124979624	chr8:124979624:T:G	2.08053e-13	-1.64126	-0.877577	3.14737e-05	-1.75261	-0.910022
124979630	chr8:124979630:T:C	2.40392e-13	-1.5247	-0.849659	3.59657e-05	-1.65023	-0.878988
124979686	chr8:124979686:C:T	2.15773e-13	-1.59609	-0.886313	3.24449e-05	-1.71374	-0.918501
124979847	chr8:124979847:A:T	7.37061e-13	-4.92761e-10	-1.25396	0.00012888	-4.92761e-10	-1.2529
124980122	chr8:124980122:G:A	1.97045e-13	-1.65546	-0.91774	2.99295e-05	-1.76436	-0.948574
124980472	chr8:124980472:C:A	2.06124e-13	-1.64252	-0.885638	3.11845e-05	-1.75401	-0.917849
124980484	chr8:124980484:T:C	2.06163e-13	-1.64172	-0.886248	3.12039e-05	-1.7528	-0.918435
124981053	chr8:124981053:C:T	7.48296e-13	-4.92761e-10	-1.23884	0.000129361	-4.92761e-10	-1.24917
124981054	chr8:124981054:G:A	6.42025e-13	-1.52357	0.131562	9.5209e-05	-1.61914	0.0634375
124981071	chr8:124981071:TA:T	6.152e-12	-4.92761e-10	0.867898	0.00103826	-4.92761e-10	0.833525
124981077	chr8:124981077:A:T	2.55743e-13	-1.62115	-0.691311	3.83924e-05	-1.73472	-0.729198
124981162	chr8:124981162:G:A	7.26821e-13	-4.92761e-10	-1.26795	0.000125982	-4.92761e-10	-1.27564
124981328	chr8:124981328:A:G	6.00198e-13	-1.5112	0.0518276	8.92543e-05	-1.60792	-0.012372
124981531	chr8:124981531:G:C	5.56275e-13	-1.5355	0.00012717	8.30493e-05	-1.62976	-0.0625825
124981568	chr8:124981568:C:G	6.03812e-13	-1.51046	0.0570945	8.97597e-05	-1.60729	-0.00734984
124981651	chr8:124981651:T:C	2.08262e-13	-1.64013	-0.877703	3.14917e-05	-1.75183	-0.910225
124981825	chr8:124981825:ATCACT:A	2.01132e-13	-1.63901	-0.913663	3.04617e-05	-1.7506	-0.944713
124982636	chr8:124982636:ATAAAAT:A	3.56347e-12	-4.92761e-10	0.321857	0.000548273	-4.92761e-10	0.194992
124983031	chr8:124983031:A:T	2.05846e-13	-1.64189	-0.887621	3.11576e-05	-1.75297	-0.919754
124983311	chr8:124983311:A:G	2.0718e-13	-1.63854	-0.884507	3.13233e-05	-1.75056	-0.916856
124983765	chr8:124983765:C:T	2.10604e-13	-1.62315	-0.883499	3.1777e-05	-1.73724	-0.9158
124983943	chr8:124983943:A:G	8.81113e-13	-4.92761e-10	-1.07545	0.000148208	-4.92761e-10	-1.11316
124984248	chr8:124984248:A:C	2.111e-13	-1.61207	-0.892235	3.1804e-05	-1.72798	-0.924215
124984272	chr8:124984272:AAG:A	7.55803e-13	-1.87884	0.649987	0.000139211	-1.91199	0.736202
124984300	chr8:124984300:G:A	5.60158e-13	-1.50667	-0.021748	8.33474e-05	-1.60442	-0.0843403
124984345	chr8:124984345:G:A	7.26292e-13	-4.92761e-10	-1.26868	0.0001259	-4.92761e-10	-1.27629
124984583	chr8:124984583:T:C	2.07734e-13	-1.62478	-0.895597	3.13662e-05	-1.7386	-0.927455
124984982	chr8:124984982:G:C	1.06309e-12	-0.887703	-5.85511e-10	0.000139757	-1.17187	-5.85511e-10
124984995	chr8:124984995:T:C	2.12522e-13	-1.65893	-0.83866	3.21992e-05	-1.76722	-0.872623
124985103	chr8:124985103:A:G	2.1398e-13	-1.63843	-0.85232	3.23287e-05	-1.75014	-0.885684
124985311	chr8:124985311:C:G	2.14777e-13	-1.64837	-0.83866	3.24859e-05	-1.75835	-0.872623
124985771	chr8:124985771:C:T	5.64319e-13	-1.52101	-5.85511e-10	0.000131051	-1.23619	-5.85511e-10
124985773	chr8:124985773:A:C	2.15658e-13	-1.65361	-0.829328	3.26292e-05	-1.76283	-0.863738
124985803	chr8:124985803:T:C	2.16575e-13	-1.64347	-0.835225	3.27316e-05	-1.7541	-0.869339
124986316	chr8:124986316:A:G	2.14473e-13	-1.6429	-0.845549	3.24039e-05	-1.75422	-0.879285
124986690	chr8:124986690:C:T	7.04293e-13	-4.92761e-10	-1.29944	0.000122759	-4.92761e-10	-1.30156
124986691	chr8:124986691:C:T	2.20271e-13	-1.65297	-0.808804	3.33001e-05	-1.76232	-0.843903
124986768	chr8:124986768:G:T	2.21714e-13	-1.62564	-0.829608	3.33991e-05	-1.73936	-0.863889
124986912	chr8:124986912:T:C	2.2069e-13	-1.62625	-0.833622	3.32503e-05	-1.73988	-0.867839
124987360	chr8:124987360:G:A	2.19732e-13	-1.63895	-0.825278	3.31675e-05	-1.75048	-0.859736
124987522	chr8:124987522:A:G	2.25251e-13	-1.60892	-0.830499	3.38247e-05	-1.7258	-0.864791
124987780	chr8:124987780:T:A	2.20415e-13	-1.6439	-0.817222	3.32866e-05	-1.75465	-0.851975
124988522	chr8:124988522:T:C	2.04493e-13	-1.70658	-0.829518	3.1226e-05	-1.80671	-0.86382
124988595	chr8:124988595:G:A	2.187e-13	-1.63546	-0.833472	3.30032e-05	-1.74755	-0.867627
124988688	chr8:124988688:T:C	2.09013e-13	-1.67558	-0.83866	3.17434e-05	-1.78147	-0.872623
124988785	chr8:124988785:A:G	3.15406e-13	-1.25714	-0.845637	4.36595e-05	-1.45589	-0.879474
124989004	chr8:124989004:A:G	7.28628e-13	-4.92761e-10	-1.26547	0.000126881	-4.92761e-10	-1.26853
124989661	chr8:124989661:G:C	7.55411e-13	-1.87585	0.646483	0.000139103	-1.90912	0.732553
124989805	chr8:124989805:T:A	2.16259e-13	-1.63848	-0.841679	3.2659e-05	-1.75013	-0.875529
124990055	chr8:124990055:A:G	2.15632e-13	-1.64007	-0.842995	3.25813e-05	-1.75144	-0.8766
124990056	chr8:124990056:A:T	7.12608e-13	-4.92761e-10	-1.2877	0.000123058	-4.92761e-10	-1.29912
124990330	chr8:124990330:T:C	2.20078e-13	-1.64949	-0.813168	3.32744e-05	-1.75891	-0.848086
124990361	chr8:124990361:C:T	2.18501e-13	-1.65303	-0.816811	3.30629e-05	-1.76179	-0.851579
124990549	chr8:124990549:T:G	2.12474e-13	-1.65334	-0.844475	3.21847e-05	-1.76207	-0.87822
124990807	chr8:124990807:G:A	2.13556e-13	-1.65408	-0.83866	3.23461e-05	-1.76267	-0.872623
124990980	chr8:124990980:T:G	2.01507e-13	-1.64402	-0.906788	3.05505e-05	-1.75429	-0.93811
124990992	chr8:124990992:T:C	1.98773e-13	-1.66043	-0.904044	3.02131e-05	-1.768	-0.935503
124991077	chr8:124991077:T:C	2.14657e-13	-1.64661	-0.840982	3.2475e-05	-1.75645	-0.874858
124991446	chr8:124991446:A:G	1.32365e-11	-4.92761e-10	1.6341	0.00259269	-4.92761e-10	1.74867
124992167	chr8:124992167:G:T	2.12735e-13	-1.65719	-0.839396	3.22375e-05	-1.76532	-0.873331
124992169	chr8:124992169:G:T	2.13353e-13	-1.65429	-0.839396	3.23154e-05	-1.76291	-0.873331
124992183	chr8:124992183:A:G	2.18284e-13	-1.63736	-0.833478	3.29601e-05	-1.74874	-0.867744
124992715	chr8:124992715:G:A	2.13413e-13	-1.65991	-0.833495	3.23618e-05	-1.76718	-0.867619
124992763	chr8:124992763:T:C	2.14199e-13	-1.65107	-0.83866	3.24273e-05	-1.76016	-0.872623
124992818	chr8:124992818:T:C	2.09649e-13	-1.64916	-0.862038	3.17557e-05	-1.75856	-0.895152
124993407	chr8:124993407:A:C	2.13736e-13	-1.65013	-0.841767	3.23468e-05	-1.75935	-0.875913
124993707	chr8:124993707:C:T	8.57688e-13	-4.92761e-10	-1.10239	0.000152241	-4.92761e-10	-1.08631
124994282	chr8:124994282:TAAAG:T	6.08376e-13	-1.55741	0.111568	9.07066e-05	-1.65024	0.0460928
124994304	chr8:124994304:A:G	1.26724e-12	-0.71204	-5.85511e-10	0.000182245	-0.906427	-5.85511e-10
124994839	chr8:124994839:G:A	5.02588e-12	-4.92761e-10	0.665723	0.000863621	-4.92761e-10	0.649353
124995458	chr8:124995458:G:A	8.09788e-13	-4.92761e-10	-1.15986	0.000141072	-4.92761e-10	-1.16251
124995532	chr8:124995532:C:G	7.03633e-13	-4.92761e-10	-1.30038	0.000122619	-4.92761e-10	-1.3027
124995572	chr8:124995572:C:T	1.71767e-12	-2.01265	1.60474	0.000343166	-1.9763	1.70273
124996097	chr8:124996097:A:G	1.34474e-13	-1.98809	-0.967169	2.31442e-05	-2.01453	-0.955509
124996469	chr8:124996469:T:C	1.28666e-13	-2.00959	-0.989824	2.09328e-05	-1.9495	-1.12096
124996548	chr8:124996548:C:T	8.27683e-13	-4.92761e-10	-1.138	0.00014661	-4.92761e-10	-1.12401
124996643	chr8:124996643:T:C	8.32381e-13	-4.92761e-10	-1.13234	0.000141727	-4.92761e-10	-1.15788
124997589	chr8:124997589:G:A	9.50065e-13	-4.92761e-10	-1.0001	0.000160465	-4.92761e-10	-1.03371
124998085	chr8:124998085:A:AG	9.21191e-13	-4.92761e-10	-1.03097	0.000162305	-4.92761e-10	-1.0223
124998427	chr8:124998427:G:A	7.18504e-13	-4.92761e-10	-1.27946	0.00012463	-4.92761e-10	-1.28643
124998563	chr8:124998563:G:C	1.56787e-13	-1.88657	-0.915174	2.96583e-05	-1.88953	-0.83251
124998600	chr8:124998600:A:G	5.34084e-12	-4.92761e-10	0.726505	0.00102171	-4.92761e-10	0.817457
124998603	chr8:124998603:C:T	7.18504e-13	-4.92761e-10	-1.27946	0.00012463	-4.92761e-10	-1.28643
124998699	chr8:124998699:C:G	8.37087e-13	-4.92761e-10	-1.12671	0.000142444	-4.92761e-10	-1.15283
124998826	chr8:124998826:G:T	1.57405e-12	-4.92761e-10	-0.495227	0.00025562	-4.92761e-10	-0.568087
124998985	chr8:124998985:T:G	8.85222e-13	-4.92761e-10	-1.0708	0.00014983	-4.92761e-10	-1.10228
124999073	chr8:124999073:A:G	1.4645e-12	-4.92761e-10	-0.567365	0.000235661	-4.92761e-10	-0.649385
124999288	chr8:124999288:T:G	8.3206e-12	-4.92761e-10	1.16986	0.00149431	-4.92761e-10	1.19764
124999714	chr8:124999714:G:T	1.43318e-12	-4.92761e-10	-0.588981	0.000230802	-4.92761e-10	-0.670221
124999799	chr8:124999799:G:A	7.04788e-13	-4.92761e-10	-1.29874	0.00012262	-4.92761e-10	-1.30269
125000034	chr8:125000034:T:C	8.7052e-13	-4.92761e-10	-1.08754	0.00015704	-4.92761e-10	-1.05528
125000044	chr8:125000044:G:A	9.5522e-13	-4.92761e-10	-0.994692	0.000170589	-4.92761e-10	-0.972521
125000298	chr8:125000298:C:CA	8.06242e-13	-4.92761e-10	-1.16425	0.000140787	-4.92761e-10	-1.16453
125000536	chr8:125000536:C:T	2.97895e-12	0.142691	-5.85511e-10	0.000383479	-0.162497	-5.85511e-10
125000892	chr8:125000892:A:G	1.09638e-13	-1.9151	-1.24435	1.74379e-05	-1.98889	-1.26425
125001053	chr8:125001053:C:T	1.09079e-13	-1.92521	-1.23935	1.74305e-05	-1.99329	-1.26027
125001061	chr8:125001061:G:A	2.96589e-13	-1.98631	-0.177979	4.37173e-05	-1.99145	-0.342591
125001476	chr8:125001476:GTGTGTGTGTGTGTA:G	7.12524e-13	-4.92761e-10	-1.28782	0.00012504	-4.92761e-10	-1.28315
125001794	chr8:125001794:CTTGA:C	9.63976e-14	-2.0012	-1.28695	1.64072e-05	-2.01449	-1.29957
125002274	chr8:125002274:A:G	8.33086e-13	-4.92761e-10	-1.1315	0.000149787	-4.92761e-10	-1.10257
125002707	chr8:125002707:A:T	4.4495e-13	-1.75867	-5.85511e-10	8.61719e-05	-1.65544	-5.85511e-10
125002757	chr8:125002757:A:G	1.48563e-12	-4.92761e-10	-0.553041	0.000248041	-4.92761e-10	-0.598188
125002836	chr8:125002836:T:G	7.25209e-13	-4.92761e-10	-1.27017	0.000126296	-4.92761e-10	-1.27315
125003490	chr8:125003490:C:G	1.08393e-12	-4.92761e-10	-0.868287	0.000191084	-4.92761e-10	-0.859069
125003777	chr8:125003777:A:G	7.24907e-13	-4.92761e-10	-1.27059	0.000125722	-4.92761e-10	-1.27771
125003934	chr8:125003934:C:T	1.00317e-13	-1.99773	-1.25057	1.67879e-05	-2.01458	-1.27654
125004160	chr8:125004160:C:T	1.00046e-13	-2.00201	-1.24899	1.681e-05	-2.01438	-1.27542
125004325	chr8:125004325:G:A	2.0379e-13	-2.00965	-0.529889	3.72722e-05	-1.98195	-0.511578
125004377	chr8:125004377:C:T	9.91059e-13	-4.92761e-10	-0.95786	0.0001739	-4.92761e-10	-0.9533
125004727	chr8:125004727:T:C	2.90605e-13	-1.96833	-0.216337	4.83798e-05	-1.95285	-0.279852
125004807	chr8:125004807:C:T	1.25554e-12	-4.92761e-10	-0.721312	0.0002029	-4.92761e-10	-0.799067
125005114	chr8:125005114:A:G	7.51483e-13	-4.92761e-10	-1.23458	0.000132523	-4.92761e-10	-1.22502
125005330	chr8:125005330:T:C	9.42462e-14	-2.01347	-1.29725	1.68137e-05	-1.98766	-1.30192
125005370	chr8:125005370:AT:A	1.88917e-13	-1.98683	-0.628493	3.16077e-05	-1.97527	-0.683114
125005381	chr8:125005381:CTGAAATAGT:C	9.90243e-13	-4.92761e-10	-0.958683	0.000173756	-4.92761e-10	-0.954128
125006043	chr8:125006043:C:T	2.60338e-13	-1.76881	-0.525848	3.52452e-05	-1.7364	-0.813056
125006229	chr8:125006229:T:G	3.17779e-12	-4.92761e-10	0.207307	0.000547998	-4.92761e-10	0.194491
125006419	chr8:125006419:A:G	1.50782e-13	-1.99831	-0.842486	2.53417e-05	-1.98645	-0.892881
125006825	chr8:125006825:C:T	1.01173e-13	-1.94278	-1.29702	1.65756e-05	-2.00202	-1.30183
125006829	chr8:125006829:C:T	7.28558e-13	-4.92761e-10	-1.26557	0.000125354	-4.92761e-10	-1.28064
125006910	chr8:125006910:G:A	1.7011e-12	-4.92761e-10	-0.417606	0.000321159	-4.92761e-10	-0.339844
125006994	chr8:125006994:T:C	9.69766e-14	-2.00026	-1.28191	1.67155e-05	-2.00465	-1.29079
125007041	chr8:125007041:A:AAT	8.6969e-13	-4.92761e-10	-1.0885	0.000154022	-4.92761e-10	-1.07469
125007513	chr8:125007513:TC:T	8.70537e-13	-4.92761e-10	-1.08752	0.000146364	-4.92761e-10	-1.12568
125007684	chr8:125007684:T:C	2.50003e-13	-1.92153	-0.413634	4.11441e-05	-1.94333	-0.45137
125008101	chr8:125008101:T:C	7.03795e-13	-1.30015	-5.85511e-10	0.000100338	-1.50323	-5.85511e-10
125008199	chr8:125008199:C:G	7.4833e-13	-1.86508	0.626291	0.000122266	-1.80879	0.503209
125008922	chr8:125008922:A:G	9.81696e-14	-1.97036	-1.29957	1.64866e-05	-2.00659	-1.30264
125009172	chr8:125009172:A:T	4.34991e-13	-1.78131	-5.85511e-10	6.75184e-05	-1.89938	-5.85511e-10
125009734	chr8:125009734:A:G	2.52876e-13	-1.87114	-0.452598	4.13395e-05	-1.89822	-0.49174
125010243	chr8:125010243:G:A	1.37317e-13	-1.85586	-1.07848	2.96774e-05	-1.70912	-1.01228
125010456	chr8:125010456:T:C	1.81159e-12	-4.92761e-10	-0.354676	0.000343082	-4.92761e-10	-0.273813
125010719	chr8:125010719:C:G	2.62165e-13	-1.85858	-0.429083	4.28489e-05	-1.88657	-0.467533
125010882	chr8:125010882:A:G	2.71865e-13	-1.88834	-0.362986	4.44815e-05	-1.91319	-0.403518
125010923	chr8:125010923:G:GCTT	2.72204e-13	-1.89226	-0.357825	4.45405e-05	-1.91671	-0.398673
125011062	chr8:125011062:G:T	7.33061e-13	-4.92761e-10	-1.25941	0.000132558	-4.92761e-10	-1.22476
125011660	chr8:125011660:A:G	7.23673e-13	-4.92761e-10	-1.27229	0.000125496	-4.92761e-10	-1.27951
125011792	chr8:125011792:G:A	3.18739e-13	-1.81288	-0.27938	5.10315e-05	-1.84346	-0.335873
125011810	chr8:125011810:C:G	8.34175e-13	-1.3897	0.259513	0.000119331	-1.42115	0.0912729
125011901	chr8:125011901:T:G	1.00769e-13	-1.97258	-1.27122	1.73706e-05	-2.00774	-1.24926
125012072	chr8:125012072:C:G	7.98183e-13	-1.46933	0.295035	0.000113969	-1.49994	0.124086
125012156	chr8:125012156:C:G	2.81855e-13	-1.80141	-0.41383	4.8895e-05	-1.72931	-0.492793
125012224	chr8:125012224:A:G	1.9389e-13	-1.9984	-0.590946	3.39091e-05	-2.01422	-0.573879
125012268	chr8:125012268:T:C	3.15532e-12	-4.92761e-10	0.200211	0.000544978	-4.92761e-10	0.188965
125012620	chr8:125012620:T:C	1.06568e-13	-1.95983	-1.22802	1.81186e-05	-2.00081	-1.21403
125012940	chr8:125012940:T:C	2.95392e-13	-1.886	-0.28233	5.0261e-05	-1.82733	-0.36722
125013081	chr8:125013081:T:A	1.22598e-12	-0.745137	-5.85511e-10	0.000169941	-0.97633	-5.85511e-10
125013216	chr8:125013216:C:A	1.03122e-13	-1.93474	-1.28598	1.68716e-05	-1.98877	-1.29739
125013287	chr8:125013287:T:C	2.5778e-13	-1.8298	-0.474722	4.46334e-05	-1.76228	-0.551018
125013518	chr8:125013518:A:G	2.63011e-13	-1.82635	-0.458094	4.55019e-05	-1.75862	-0.535408
125013634	chr8:125013634:T:C	7.33141e-13	-1.512	0.2527	0.000105128	-1.54111	0.0845084
125014007	chr8:125014007:A:G	1.78137e-13	-1.8564	-0.817685	2.97657e-05	-1.88702	-0.831404
125014074	chr8:125014074:A:G	7.08596e-13	-1.49075	0.197406	0.000101867	-1.52054	0.0324348
125014460	chr8:125014460:G:C	1.20003e-13	-1.99704	-1.07208	2.08114e-05	-2.01409	-1.06219
125014509	chr8:125014509:GA:G	7.72113e-13	-4.92761e-10	-1.2075	0.000132831	-4.92761e-10	-1.2227
125014784	chr8:125014784:G:T	7.30183e-13	-4.92761e-10	-1.26334	0.000126494	-4.92761e-10	-1.27159
125015129	chr8:125015129:G:A	2.81394e-13	-1.88225	-0.334623	4.53801e-05	-1.90686	-0.389843
125015278	chr8:125015278:T:G	7.34456e-13	-1.50704	0.24954	0.000105345	-1.5359	0.0813535
125015291	chr8:125015291:GGTGAA:G	8.32483e-13	-4.92761e-10	-1.13222	0.000149342	-4.92761e-10	-1.10554
125015356	chr8:125015356:C:T	9.31828e-13	-1.95654	0.937058	0.000107362	-1.99325	0.557675
125015582	chr8:125015582:G:A	2.93341e-13	-1.87142	-0.303879	4.72252e-05	-1.89702	-0.359835
125015631	chr8:125015631:A:G	7.87413e-13	-1.50474	0.316862	0.000112347	-1.53494	0.144755
125015923	chr8:125015923:CCT:C	1.04189e-13	-1.94119	-1.26924	1.70001e-05	-1.9923	-1.28626
125015976	chr8:125015976:GCT:G	7.29704e-13	-1.49067	0.226675	0.000104659	-1.52067	0.0595981
125016098	chr8:125016098:A:G	2.20204e-13	-1.99135	-0.470729	3.83262e-05	-2.01253	-0.453118
125016121	chr8:125016121:T:C	7.65924e-13	-1.52219	0.306636	0.000109462	-1.55094	0.134735
125016208	chr8:125016208:T:TTCTC	7.52491e-13	-1.51957	0.28632	0.000107809	-1.54752	0.116099
125016512	chr8:125016512:G:A	7.63155e-13	-4.92761e-10	-1.21917	0.000139668	-4.92761e-10	-1.17251
125016660	chr8:125016660:C:G	1.03043e-13	-1.94173	-1.27976	1.68676e-05	-1.99273	-1.29366
125016743	chr8:125016743:T:C	7.57396e-13	-1.49692	0.270176	0.000108351	-1.52701	0.100607
125018341	chr8:125018341:A:C	7.06768e-13	-4.92761e-10	-1.29593	0.000123006	-4.92761e-10	-1.29955
125018478	chr8:125018478:G:T	1.94751e-13	-1.99291	-0.592003	3.3914e-05	-2.01305	-0.574909
125018482	chr8:125018482:T:C	9.89021e-14	-1.96822	-1.29428	1.67309e-05	-2.00481	-1.28971
125018567	chr8:125018567:T:C	1.36491e-13	-1.93752	-1.00286	1.97793e-05	-1.98639	-1.14075
125018617	chr8:125018617:T:C	7.43553e-13	-4.92761e-10	-1.24519	0.00013113	-4.92761e-10	-1.23559
125018777	chr8:125018777:C:T	7.91278e-13	-4.92761e-10	-1.18298	0.000139601	-4.92761e-10	-1.17299
125018826	chr8:125018826:T:C	2.2908e-12	-4.92761e-10	-0.119977	0.000440355	-4.92761e-10	-0.0241997
125019107	chr8:125019107:G:C	7.43553e-13	-4.92761e-10	-1.24519	0.00013113	-4.92761e-10	-1.23559
125019229	chr8:125019229:C:G	8.56317e-13	-1.95552	0.851526	9.94092e-05	-1.9923	0.47976
125019404	chr8:125019404:G:C	1.0001e-13	-2.00476	-1.24661	1.73923e-05	-1.97437	-1.28139
125019863	chr8:125019863:AAAAAC:A	1.03016e-12	-4.92761e-10	-0.91916	0.000166556	-4.92761e-10	-0.996446
125019867	chr8:125019867:AC:A	3.71521e-13	-1.93903	-5.85511e-10	6.23319e-05	-1.97931	-5.85511e-10
125020258	chr8:125020258:A:T	1.48218e-13	-1.6957	-1.16225	2.54098e-05	-1.66018	-1.21646
125020398	chr8:125020398:T:C	7.42898e-13	-4.92761e-10	-1.24608	0.000131005	-4.92761e-10	-1.23655
125020440	chr8:125020440:G:A	2.67746e-13	-1.41145	-0.855146	3.9333e-05	-1.4694	-0.970314
125020854	chr8:125020854:T:C	1.92942e-13	-1.99815	-0.596095	3.37268e-05	-2.0142	-0.579286
125020909	chr8:125020909:A:G	7.43553e-13	-4.92761e-10	-1.24519	0.00013113	-4.92761e-10	-1.23559
125020953	chr8:125020953:T:C	1.08184e-13	-1.95531	-1.21749	1.83677e-05	-1.99852	-1.20267
125020995	chr8:125020995:A:G	6.54599e-12	-4.92761e-10	0.929974	0.00126517	-4.92761e-10	1.03118
125021052	chr8:125021052:AG:A	3.57623e-13	-1.97715	-5.85511e-10	6.08525e-05	-2.00333	-5.85511e-10
125021364	chr8:125021364:A:G	1.32937e-13	-1.95595	-1.01081	1.94503e-05	-1.99757	-1.14634
125021401	chr8:125021401:A:G	1.75958e-12	-0.383805	-5.85511e-10	0.000345827	-0.265842	-5.85511e-10
125021464	chr8:125021464:T:C	5.9851e-12	-4.92761e-10	0.840395	0.00117946	-4.92761e-10	0.961031
125021696	chr8:125021696:C:T	8.69511e-13	-4.92761e-10	-1.0887	0.000155901	-4.92761e-10	-1.06256
125022133	chr8:125022133:A:G	1.92567e-13	-1.99975	-0.596436	3.37077e-05	-2.0144	-0.579652
125022168	chr8:125022168:A:G	1.75533e-13	-1.65697	-1.03184	2.97086e-05	-1.60989	-1.11045
125022430	chr8:125022430:T:TTCC	1.23686e-13	-2.01458	-1.02431	2.02985e-05	-2.01455	-1.08668
125022669	chr8:125022669:G:A	1.6527e-13	-1.60975	-1.13931	2.50229e-05	-1.70666	-1.18532
125022858	chr8:125022858:T:C	2.58594e-13	-1.80888	-0.492498	3.7372e-05	-1.81559	-0.675265
125023052	chr8:125023052:A:C	7.43489e-13	-4.92761e-10	-1.24528	0.000130284	-4.92761e-10	-1.24207
125023104	chr8:125023104:T:TG	1.6355e-13	-1.69287	-1.06664	2.76042e-05	-1.65465	-1.13916
125023166	chr8:125023166:T:C	1.09266e-12	-4.92761e-10	-0.860262	0.000188382	-4.92761e-10	-0.873307
125023267	chr8:125023267:A:G	7.97055e-13	-4.92761e-10	-1.17571	0.000138733	-4.92761e-10	-1.17923
125023310	chr8:125023310:G:A	7.36559e-13	-4.92761e-10	-1.25465	0.000125888	-4.92761e-10	-1.27638
125023330	chr8:125023330:C:T	9.30298e-13	-4.92761e-10	-1.02113	0.000150603	-4.92761e-10	-1.09713
125023793	chr8:125023793:C:T	1.78812e-12	-4.92761e-10	-0.367714	0.00034026	-4.92761e-10	-0.282071
125023927	chr8:125023927:T:G	2.05301e-12	-4.92761e-10	-0.229572	0.000386607	-4.92761e-10	-0.154373
125023976	chr8:125023976:G:A	7.07543e-13	-4.92761e-10	-1.29484	0.000124608	-4.92761e-10	-1.28661
125024101	chr8:125024101:CAG:C	1.22832e-13	-2.01259	-1.03323	2.01721e-05	-2.01315	-1.09433
125024791	chr8:125024791:A:G	1.11399e-13	-1.84253	-1.30099	2.26889e-05	-1.69963	-1.29028
125025076	chr8:125025076:A:G	2.38315e-13	-1.22042	-1.16262	4.90314e-05	-0.973293	-1.24603
125025383	chr8:125025383:T:G	3.5267e-13	-1.9911	-5.85511e-10	6.29148e-05	-1.97	-5.85511e-10
125026210	chr8:125026210:G:A	2.35253e-13	-1.90641	-0.489563	3.93863e-05	-1.96599	-0.47237
125026239	chr8:125026239:A:G	2.23237e-13	-1.88591	-0.562492	3.7111e-05	-1.95171	-0.546157
125026357	chr8:125026357:T:C	1.01245e-12	-4.92761e-10	-0.936504	0.000172366	-4.92761e-10	-0.96216
125026448	chr8:125026448:ATCTTTT:A	7.69277e-13	-4.92761e-10	-1.21118	0.000141077	-4.92761e-10	-1.16248
125027228	chr8:125027228:G:A	1.9959e-13	-2.00469	-0.555677	3.50795e-05	-2.01441	-0.539751
125027262	chr8:125027262:T:G	2.90801e-13	-1.92222	-0.261779	4.91388e-05	-1.97726	-0.239874
125027507	chr8:125027507:G:A	1.0328e-13	-1.95183	-1.26736	1.68946e-05	-1.99858	-1.2862
125027715	chr8:125027715:A:G	3.20198e-13	-1.90407	-0.183621	5.37988e-05	-1.96527	-0.161261
125028076	chr8:125028076:G:A	6.67897e-13	-0.371957	-0.980542	0.000124983	-0.168122	-1.11548
125028383	chr8:125028383:G:A	1.58112e-13	-1.50021	-1.29312	3.25438e-05	-1.3279	-1.3013
125028973	chr8:125028973:C:T	2.81638e-13	-1.94418	-0.271835	4.8278e-05	-1.99057	-0.24423
125029145	chr8:125029145:C:T	1.34928e-12	-4.92761e-10	-0.64931	0.00024493	-4.92761e-10	-0.61081
125029556	chr8:125029556:C:G	6.9931e-13	-1.30654	-5.85511e-10	0.000163249	-1.01651	-5.85511e-10
125029780	chr8:125029780:G:A	1.057e-13	-1.94563	-1.2504	1.71634e-05	-1.99526	-1.27374
125029790	chr8:125029790:G:A	1.1988e-13	-2.01147	-1.05867	1.97675e-05	-2.01175	-1.116
125029799	chr8:125029799:G:A	3.87898e-13	-1.65561	-0.24028	5.79151e-05	-1.6783	-0.374498
125030025	chr8:125030025:G:T	7.07287e-13	-4.92761e-10	-1.2952	0.000122996	-4.92761e-10	-1.29963
125030222	chr8:125030222:C:T	7.51817e-13	-4.92761e-10	-1.23414	0.000129653	-4.92761e-10	-1.24692
125030489	chr8:125030489:C:T	3.57459e-13	-1.97761	-5.85511e-10	6.08335e-05	-2.00364	-5.85511e-10
125030495	chr8:125030495:G:A	7.95755e-13	-4.92761e-10	-1.17734	0.000139828	-4.92761e-10	-1.17137
125030831	chr8:125030831:T:C	2.99654e-12	-4.92761e-10	0.148578	0.000572246	-4.92761e-10	0.237788
125030922	chr8:125030922:G:C	7.83876e-13	-4.92761e-10	-1.19238	0.00013769	-4.92761e-10	-1.18677
125031228	chr8:125031228:G:C	1.16361e-13	-2.01192	-1.08801	1.92594e-05	-2.012	-1.14178
125031279	chr8:125031279:G:A	7.96558e-13	-4.92761e-10	-1.17633	0.000139966	-4.92761e-10	-1.17038
125031518	chr8:125031518:A:G	8.6801e-13	-4.92761e-10	-1.09043	0.000148674	-4.92761e-10	-1.11003
125031631	chr8:125031631:G:T	2.92394e-13	-1.65346	-0.525072	4.46928e-05	-1.67012	-0.641851
125032195	chr8:125032195:G:A	1.18819e-13	-1.77659	-1.30245	2.4832e-05	-1.6043	-1.29534
125032285	chr8:125032285:C:T	6.65072e-13	-0.211075	-1.14566	0.000131404	0.000516753	-1.23402
125032351	chr8:125032351:T:C	7.95755e-13	-4.92761e-10	-1.17734	0.000139828	-4.92761e-10	-1.17137
125033246	chr8:125033246:A:G	4.49176e-12	-4.92761e-10	0.553367	0.000808909	-4.92761e-10	0.583905
125033397	chr8:125033397:T:C	5.91673e-13	-1.64475	0.171074	7.40469e-05	-1.81423	0.00715213
125034341	chr8:125034341:A:G	2.0821e-13	-1.90411	-0.613981	3.48121e-05	-1.96368	-0.598138
125034484	chr8:125034484:C:T	4.97161e-12	-4.92761e-10	0.654865	0.000896283	-4.92761e-10	0.686475
125034805	chr8:125034805:A:T	1.88007e-13	-1.58879	-1.03137	4.74874e-05	-1.34965	-0.901666
125034853	chr8:125034853:C:A	2.81699e-12	-4.92761e-10	0.08679	0.000566461	-4.92761e-10	0.227628
125035181	chr8:125035181:T:C	7.09197e-13	-4.92761e-10	-1.2925	0.000123213	-4.92761e-10	-1.29786
125035622	chr8:125035622:G:A	1.67479e-13	-1.98545	-0.750325	3.25935e-05	-2.01107	-0.616595
125035767	chr8:125035767:AACAT:A	7.8572e-13	-4.92761e-10	-1.19003	0.000132362	-4.92761e-10	-1.22624
125036044	chr8:125036044:T:G	1.73933e-13	-1.65237	-1.0456	4.31571e-05	-1.4323	-0.91463
125036432	chr8:125036432:T:G	3.58257e-13	-1.60076	-0.374622	5.34899e-05	-1.63091	-0.501378
125036433	chr8:125036433:T:A	3.59595e-13	-1.59704	-0.374622	5.36859e-05	-1.62725	-0.501378
125036460	chr8:125036460:T:C	3.23277e-13	-1.66999	-0.408132	4.8866e-05	-1.69053	-0.532166
125036874	chr8:125036874:G:A	7.45912e-13	-4.92761e-10	-1.24203	0.000126823	-4.92761e-10	-1.26899
125036949	chr8:125036949:A:G	3.60718e-13	-1.5972	-0.371339	5.38255e-05	-1.62784	-0.498196
125037143	chr8:125037143:T:C	3.68294e-13	-1.94775	-5.85511e-10	6.15327e-05	-1.99221	-5.85511e-10
125037201	chr8:125037201:T:C	2.17736e-13	-1.20901	-1.26434	4.69033e-05	-0.964399	-1.29929
125037385	chr8:125037385:C:T	7.9858e-13	-4.92761e-10	-1.1738	0.000140319	-4.92761e-10	-1.16786
125037575	chr8:125037575:T:C	4.50702e-12	-4.92761e-10	0.556757	0.000811651	-4.92761e-10	0.587289
125037892	chr8:125037892:G:A	7.95755e-13	-4.92761e-10	-1.17734	0.000139828	-4.92761e-10	-1.17137
125038044	chr8:125038044:C:T	8.34392e-13	-4.92761e-10	-1.12993	0.000147664	-4.92761e-10	-1.11684
125038320	chr8:125038320:A:T	7.95755e-13	-4.92761e-10	-1.17734	0.000139828	-4.92761e-10	-1.17137
125038321	chr8:125038321:C:A	7.95755e-13	-4.92761e-10	-1.17734	0.000139828	-4.92761e-10	-1.17137
125038438	chr8:125038438:AAG:A	5.767e-12	-4.92761e-10	0.803274	0.00111508	-4.92761e-10	0.9049
125038637	chr8:125038637:C:T	1.40713e-13	-1.69378	-1.21613	2.23566e-05	-1.85562	-1.14904
125039258	chr8:125039258:A:C	2.67953e-13	-1.31067	-0.955148	5.11099e-05	-1.08281	-1.09499
125039498	chr8:125039498:C:T	1.09383e-12	-4.92761e-10	-0.859195	0.000192439	-4.92761e-10	-0.851999
125039544	chr8:125039544:A:C	2.6062e-13	-1.27472	-1.01885	4.45695e-05	-1.30609	-1.00864
125039739	chr8:125039739:C:T	7.97283e-13	-4.92761e-10	-1.17542	0.000140122	-4.92761e-10	-1.16927
125040108	chr8:125040108:T:C	2.11866e-13	-1.30751	-1.19316	4.45552e-05	-1.052	-1.26305
125040176	chr8:125040176:G:A	5.756e-12	-4.92761e-10	0.801364	0.00111295	-4.92761e-10	0.902986
125040246	chr8:125040246:T:C	1.00447e-13	-1.9928	-1.2542	1.68043e-05	-2.01366	-1.27649
125040558	chr8:125040558:A:G	1.16797e-13	-1.81274	-1.28346	2.57796e-05	-1.62729	-1.2349
125040812	chr8:125040812:T:C	1.17243e-12	-0.789797	-5.85511e-10	0.000232838	-0.661438	-5.85511e-10
125040867	chr8:125040867:C:T	7.37759e-13	-4.92761e-10	-1.25302	0.000133748	-4.92761e-10	-1.21582
125041202	chr8:125041202:A:G	7.88755e-13	-4.92761e-10	-1.18618	0.000132399	-4.92761e-10	-1.22596
125041320	chr8:125041320:T:C	1.33927e-13	-1.90185	-1.05749	2.32363e-05	-1.92406	-1.04201
125041529	chr8:125041529:T:C	1.24717e-12	-0.728	-5.85511e-10	0.000248346	-0.596956	-5.85511e-10
125041558	chr8:125041558:T:C	7.96058e-13	-4.92761e-10	-1.17696	0.000139881	-4.92761e-10	-1.17099
125041616	chr8:125041616:A:G	1.04384e-13	-1.90855	-1.30001	2.14021e-05	-1.74931	-1.29898
125042108	chr8:125042108:G:A	5.27533e-13	-1.58842	-5.85511e-10	8.91766e-05	-1.62116	-5.85511e-10
125042115	chr8:125042115:A:G	1.14722e-13	-1.8318	-1.28232	2.51653e-05	-1.65335	-1.23296
125042495	chr8:125042495:T:G	8.57294e-13	-4.92761e-10	-1.10285	0.000146928	-4.92761e-10	-1.12184
125042757	chr8:125042757:A:G	6.83145e-13	-0.707248	-0.622679	0.000113149	-0.730928	-0.652149
125043261	chr8:125043261:G:A	9.70309e-13	-4.92761e-10	-0.979019	0.00016121	-4.92761e-10	-1.02907
125043355	chr8:125043355:G:GT	1.10941e-13	-1.85611	-1.29152	2.38939e-05	-1.6871	-1.25106
125043501	chr8:125043501:T:C	1.16036e-12	-4.92761e-10	-0.800151	0.000195702	-4.92761e-10	-0.83519
125043618	chr8:125043618:C:T	2.80064e-12	-4.92761e-10	0.0809675	0.000549718	-4.92761e-10	0.197625
125043664	chr8:125043664:T:C	7.83842e-13	-4.92761e-10	-1.19243	0.000138499	-4.92761e-10	-1.18092
125045505	chr8:125045505:G:T	2.58113e-12	-4.92761e-10	-0.000650774	0.000503989	-4.92761e-10	0.110774
125045533	chr8:125045533:T:C	7.68798e-13	-4.92761e-10	-1.21181	0.000130032	-4.92761e-10	-1.244
125046304	chr8:125046304:AG:A	7.07492e-13	-4.92761e-10	-1.29491	0.000126397	-4.92761e-10	-1.27235
125046478	chr8:125046478:T:C	2.24978e-13	-1.40697	-1.03366	3.81136e-05	-1.39815	-1.07306
125046740	chr8:125046740:CA:C	7.61587e-13	-4.92761e-10	-1.22123	0.000139235	-4.92761e-10	-1.17562
125047090	chr8:125047090:T:C	7.51435e-13	-4.92761e-10	-1.23465	0.000132632	-4.92761e-10	-1.2242
125047108	chr8:125047108:G:A	4.48043e-13	-1.75174	-5.85511e-10	6.87598e-05	-1.88116	-5.85511e-10
125047502	chr8:125047502:A:G	9.70686e-14	-1.98646	-1.29476	1.67785e-05	-2.0125	-1.27918
125047587	chr8:125047587:G:A	7.16576e-13	-4.92761e-10	-1.28215	0.00012431	-4.92761e-10	-1.289
125047858	chr8:125047858:T:C	7.0997e-13	-4.92761e-10	-1.29141	0.000124813	-4.92761e-10	-1.28497
125047959	chr8:125047959:A:G	1.26307e-13	-1.93872	-1.0792	2.39972e-05	-1.78052	-1.15333
125048273	chr8:125048273:T:G	7.10318e-13	-4.92761e-10	-1.29092	0.000124888	-4.92761e-10	-1.28436
125048523	chr8:125048523:T:A	7.65331e-13	-4.92761e-10	-1.21633	0.000129254	-4.92761e-10	-1.25
125048543	chr8:125048543:G:A	2.68936e-12	-4.92761e-10	0.0404256	0.000525816	-4.92761e-10	0.153171
125048600	chr8:125048600:A:G	7.5117e-13	-4.92761e-10	-1.235	0.000132582	-4.92761e-10	-1.22458
125049470	chr8:125049470:C:T	1.30612e-13	-1.95396	-1.03044	2.16446e-05	-1.96319	-1.07383
125049577	chr8:125049577:A:G	1.3279e-13	-1.94548	-1.02238	2.50235e-05	-1.78583	-1.10614
125049597	chr8:125049597:G:A	1.54754e-12	-4.92761e-10	-0.512212	0.000278768	-4.92761e-10	-0.481399
125049603	chr8:125049603:C:T	1.09865e-13	-1.88147	-1.2759	2.36972e-05	-1.72595	-1.22047
125050018	chr8:125050018:A:T	3.99115e-13	-1.86738	-5.85511e-10	6.89931e-05	-1.87777	-5.85511e-10
125050033	chr8:125050033:CTG:C	1.12573e-13	-1.85419	-1.27884	2.44747e-05	-1.68766	-1.22648
125050116	chr8:125050116:G:T	1.23121e-13	-1.94339	-1.10008	2.34015e-05	-1.78862	-1.17036
125050336	chr8:125050336:T:C	1.12893e-13	-1.84953	-1.28066	2.45617e-05	-1.68091	-1.22968
125050663	chr8:125050663:C:T	3.11477e-12	-4.92761e-10	0.187275	0.00053755	-4.92761e-10	0.175241
125050736	chr8:125050736:T:C	7.10291e-13	-4.92761e-10	-1.29096	0.000124883	-4.92761e-10	-1.2844
125050968	chr8:125050968:C:T	1.09819e-13	-1.87834	-1.27946	2.36124e-05	-1.72253	-1.22748
125050978	chr8:125050978:G:C	7.55713e-13	-4.92761e-10	-1.22897	0.000137878	-4.92761e-10	-1.18541
125051029	chr8:125051029:C:A	1.12316e-13	-1.85474	-1.28057	2.43829e-05	-1.6884	-1.22949
125051404	chr8:125051404:A:C	1.12414e-13	-1.85802	-1.27643	2.44485e-05	-1.6931	-1.22211
125051764	chr8:125051764:G:A	1.11791e-13	-1.85972	-1.28027	2.42227e-05	-1.69556	-1.22893
125051827	chr8:125051827:C:T	1.93137e-12	-4.92761e-10	-0.290648	0.000324258	-4.92761e-10	-0.330241
125051890	chr8:125051890:A:G	8.30476e-13	-4.92761e-10	-1.13463	0.000135637	-4.92761e-10	-1.2018
125051891	chr8:125051891:A:T	1.78048e-12	-4.92761e-10	-0.371997	0.000338389	-4.92761e-10	-0.287583
125051897	chr8:125051897:A:C	1.12085e-13	-1.8552	-1.28217	2.42953e-05	-1.68907	-1.23242
125051929	chr8:125051929:A:G	1.13149e-13	-1.84886	-1.27907	2.46495e-05	-1.68026	-1.22676
125052389	chr8:125052389:T:A	7.34134e-13	-4.92761e-10	-1.25794	0.000125369	-4.92761e-10	-1.28052
125052556	chr8:125052556:C:G	1.25287e-13	-1.72986	-1.29616	2.68688e-05	-1.54103	-1.27978
125052773	chr8:125052773:A:G	2.67595e-12	-4.92761e-10	0.0354255	0.000523083	-4.92761e-10	0.14796
125052798	chr8:125052798:G:A	1.12326e-12	-4.92761e-10	-0.832643	0.000189531	-4.92761e-10	-0.867229
125052842	chr8:125052842:C:T	1.07034e-12	-4.92761e-10	-0.880899	0.000188312	-4.92761e-10	-0.87368
125053205	chr8:125053205:A:G	7.58956e-13	-4.92761e-10	-1.22469	0.000138627	-4.92761e-10	-1.17999
125053343	chr8:125053343:G:A	1.101e-13	-1.87567	-1.27957	2.37002e-05	-1.71862	-1.22768
125053614	chr8:125053614:A:C	1.17119e-13	-1.84553	-1.24791	2.61618e-05	-1.67229	-1.17519
125053798	chr8:125053798:G:A	1.1139e-13	-1.86401	-1.27959	2.41047e-05	-1.70167	-1.22771
125053814	chr8:125053814:C:T	2.64738e-12	-4.92761e-10	0.0246903	0.000517271	-4.92761e-10	0.136787
125053867	chr8:125053867:A:G	1.1206e-13	-1.86034	-1.27725	2.43341e-05	-1.69636	-1.22355
125053908	chr8:125053908:A:G	1.13592e-13	-1.84444	-1.27959	2.47866e-05	-1.67377	-1.22771
125054039	chr8:125054039:C:T	1.1401e-13	-1.83959	-1.28076	2.49429e-05	-1.6654	-1.22979
125054070	chr8:125054070:C:T	1.13309e-13	-1.85016	-1.27635	2.47286e-05	-1.68185	-1.22197
125054132	chr8:125054132:C:T	1.10731e-13	-1.86887	-1.28066	2.39287e-05	-1.70705	-1.22966
125054139	chr8:125054139:G:A	1.10512e-13	-1.87031	-1.2812	2.38553e-05	-1.70914	-1.23063
125054403	chr8:125054403:G:T	1.11254e-13	-1.86523	-1.27959	2.41022e-05	-1.70177	-1.22771
125054524	chr8:125054524:G:C	7.73925e-13	-4.92761e-10	-1.20516	0.000133109	-4.92761e-10	-1.22062
125054605	chr8:125054605:G:A	9.36051e-13	-4.92761e-10	-1.01496	0.000145853	-4.92761e-10	-1.12918
125054680	chr8:125054680:A:G	1.09012e-13	-1.88687	-1.27831	2.34106e-05	-1.73324	-1.22535
125054687	chr8:125054687:T:C	1.1592e-13	-1.8705	-1.23323	2.5845e-05	-1.70651	-1.15316
125054756	chr8:125054756:C:T	1.08808e-13	-1.88113	-1.28591	2.32909e-05	-1.72442	-1.23929
125055065	chr8:125055065:T:C	2.67122e-12	-4.92761e-10	0.0336552	0.000522154	-4.92761e-10	0.146182
125055068	chr8:125055068:C:T	2.24533e-13	-1.86064	-0.581973	3.70469e-05	-1.93467	-0.564927
125055084	chr8:125055084:C:T	1.10847e-13	-1.86974	-1.27874	2.39788e-05	-1.70844	-1.22617
125055108	chr8:125055108:C:T	9.65228e-13	-4.92761e-10	-0.984269	0.000160307	-4.92761e-10	-1.03469
125055146	chr8:125055146:G:A	2.69022e-12	-4.92761e-10	0.0407442	0.000525997	-4.92761e-10	0.153515
125055317	chr8:125055317:G:C	2.69921e-12	-4.92761e-10	0.0440815	0.000527811	-4.92761e-10	0.156958
125055743	chr8:125055743:A:T	1.10953e-13	-1.87145	-1.27608	2.40367e-05	-1.71076	-1.22144
125055769	chr8:125055769:G:A	1.09314e-13	-1.88505	-1.27736	2.35074e-05	-1.73078	-1.22369
125055861	chr8:125055861:T:C	1.09802e-13	-1.8789	-1.27906	2.36487e-05	-1.72166	-1.22681
125055946	chr8:125055946:T:C	1.12443e-13	-1.86258	-1.27161	2.45351e-05	-1.69791	-1.21377
125055955	chr8:125055955:T:C	9.80389e-14	-1.99255	-1.27871	1.65119e-05	-2.01364	-1.29406
125055973	chr8:125055973:G:A	1.12887e-13	-1.85454	-1.2757	2.46536e-05	-1.68606	-1.22079
125056004	chr8:125056004:C:T	1.11224e-13	-1.86865	-1.27644	2.41178e-05	-1.70676	-1.22207
125056047	chr8:125056047:T:C	4.21913e-13	-1.81183	-5.85511e-10	6.63784e-05	-1.91641	-5.85511e-10
125056066	chr8:125056066:C:T	1.11636e-13	-1.86532	-1.27608	2.42515e-05	-1.70186	-1.22144
125056248	chr8:125056248:G:T	1.18662e-13	-1.80443	-1.27593	2.64327e-05	-1.61599	-1.22119
125056374	chr8:125056374:C:A	1.11069e-13	-1.87167	-1.27482	2.40549e-05	-1.71218	-1.21927
125056631	chr8:125056631:T:G	1.10196e-13	-2.01342	-1.14095	1.82948e-05	-2.0139	-1.19126
125056644	chr8:125056644:T:C	1.85169e-13	-2.00295	-0.63242	3.72089e-05	-2.01458	-0.480651
125056907	chr8:125056907:A:G	7.07436e-13	-4.92761e-10	-1.29499	0.000122619	-4.92761e-10	-1.3027
125057097	chr8:125057097:A:T	1.15325e-12	-4.92761e-10	-0.806296	0.000203222	-4.92761e-10	-0.797483
125057210	chr8:125057210:C:T	1.17759e-13	-1.85236	-1.23563	2.6426e-05	-1.68073	-1.1567
125057351	chr8:125057351:A:G	2.11283e-12	-4.92761e-10	-0.200853	0.000409158	-4.92761e-10	-0.0976791
125057836	chr8:125057836:T:C	2.13451e-13	-1.92833	-0.564896	3.61841e-05	-1.98038	-0.542778
125057873	chr8:125057873:G:A	1.17302e-13	-1.85618	-1.2357	2.63086e-05	-1.68512	-1.15677
125058127	chr8:125058127:C:T	8.16493e-13	-4.92761e-10	-1.15162	0.000144833	-4.92761e-10	-1.1362
125058273	chr8:125058273:G:A	1.16933e-13	-1.86208	-1.23295	2.61995e-05	-1.69328	-1.15276
125058399	chr8:125058399:A:C	7.27678e-13	-4.92761e-10	-1.26678	0.000127482	-4.92761e-10	-1.2638
125058466	chr8:125058466:G:A	1.16485e-13	-1.86376	-1.23511	2.6055e-05	-1.69563	-1.15594
125058800	chr8:125058800:A:G	1.08369e-12	-4.92761e-10	-0.868503	0.000183074	-4.92761e-10	-0.901893
125058830	chr8:125058830:C:T	1.17712e-13	-1.8551	-1.23329	2.64287e-05	-1.68398	-1.15335
125059138	chr8:125059138:A:G	1.17053e-13	-1.86069	-1.23332	2.62086e-05	-1.69242	-1.15328
125059210	chr8:125059210:T:C	1.16536e-13	-1.86655	-1.23189	2.60446e-05	-1.70077	-1.1512
125059600	chr8:125059600:T:C	8.37319e-13	-4.92761e-10	-1.12643	0.000149021	-4.92761e-10	-1.1077
125059602	chr8:125059602:G:A	2.12944e-12	-4.92761e-10	-0.19302	0.000412523	-4.92761e-10	-0.0894888
125059652	chr8:125059652:T:A	2.09874e-12	-4.92761e-10	-0.20754	0.000406294	-4.92761e-10	-0.104704
125059668	chr8:125059668:A:G	1.52038e-12	-4.92761e-10	-0.529921	0.000288113	-4.92761e-10	-0.448427
125060184	chr8:125060184:G:C	7.73765e-13	-4.92761e-10	-1.20537	0.000133083	-4.92761e-10	-1.22081
125060191	chr8:125060191:T:C	2.11283e-12	-4.92761e-10	-0.200853	0.000409158	-4.92761e-10	-0.0976791
125060250	chr8:125060250:C:G	2.16062e-12	-4.92761e-10	-0.178482	0.000418854	-4.92761e-10	-0.0742575
125060252	chr8:125060252:C:T	2.19624e-12	-4.92761e-10	-0.162131	0.00042598	-4.92761e-10	-0.057388
125060315	chr8:125060315:C:T	2.21651e-12	-4.92761e-10	-0.152943	0.0004301	-4.92761e-10	-0.0477627
125060460	chr8:125060460:TG:T	2.31156e-12	-4.92761e-10	-0.110956	0.000449116	-4.92761e-10	-0.00449994
125060658	chr8:125060658:T:C	2.09326e-12	-4.92761e-10	-0.210157	0.000405245	-4.92761e-10	-0.107288
125060773	chr8:125060773:A:AT	7.25708e-13	-4.92761e-10	-1.26949	0.000128041	-4.92761e-10	-1.25943
125060827	chr8:125060827:T:G	2.10189e-12	-4.92761e-10	-0.206043	0.000406943	-4.92761e-10	-0.103107
125060830	chr8:125060830:T:G	2.11283e-12	-4.92761e-10	-0.200853	0.000409158	-4.92761e-10	-0.0976791
125061230	chr8:125061230:C:T	2.11283e-12	-4.92761e-10	-0.200853	0.000409158	-4.92761e-10	-0.0976791
125061303	chr8:125061303:G:A	2.22566e-12	-4.92761e-10	-0.148825	0.000431809	-4.92761e-10	-0.0437983
125061368	chr8:125061368:A:C	2.12466e-12	-4.92761e-10	-0.195267	0.000411541	-4.92761e-10	-0.0918731
125061429	chr8:125061429:G:A	2.16996e-12	-4.92761e-10	-0.174168	0.000420719	-4.92761e-10	-0.069816
125061493	chr8:125061493:A:T	2.1527e-12	-4.92761e-10	-0.182154	0.000417167	-4.92761e-10	-0.0782936
125061512	chr8:125061512:A:G	2.14273e-12	-4.92761e-10	-0.186799	0.000415284	-4.92761e-10	-0.0828182
125061534	chr8:125061534:A:G	1.98835e-12	-4.92761e-10	-0.261571	0.000383807	-4.92761e-10	-0.16164
125061544	chr8:125061544:A:G	2.19873e-13	-1.77132	-0.692263	3.11391e-05	-1.73135	-0.941965
125061639	chr8:125061639:G:A	2.19836e-13	-1.92183	-0.541926	3.70002e-05	-1.97646	-0.524396
125061643	chr8:125061643:AAAG:A	1.12247e-13	-2.01423	-1.1217	1.85805e-05	-2.01429	-1.17538
125061866	chr8:125061866:T:A	2.11437e-12	-4.92761e-10	-0.200121	0.000409471	-4.92761e-10	-0.0969137
125061877	chr8:125061877:G:C	2.11437e-12	-4.92761e-10	-0.200121	0.000409471	-4.92761e-10	-0.0969137
125061921	chr8:125061921:C:T	8.87414e-13	-4.92761e-10	-1.06832	0.00014	-4.92761e-10	-1.17014
125062067	chr8:125062067:A:T	2.10288e-12	-4.92761e-10	-0.20557	0.000407236	-4.92761e-10	-0.102388
125062075	chr8:125062075:G:A	2.20783e-12	-4.92761e-10	-0.156867	0.000427819	-4.92761e-10	-0.0530807
125062131	chr8:125062131:A:G	2.10347e-12	-4.92761e-10	-0.205291	0.000407248	-4.92761e-10	-0.102357
125062197	chr8:125062197:C:G	2.50553e-13	-1.88016	-0.452805	4.16609e-05	-1.94795	-0.43427
125062314	chr8:125062314:C:T	2.12437e-12	-4.92761e-10	-0.195405	0.000411452	-4.92761e-10	-0.0920887
125062462	chr8:125062462:C:T	2.11767e-12	-4.92761e-10	-0.198563	0.000410121	-4.92761e-10	-0.0953297
125062686	chr8:125062686:T:C	2.16024e-12	-4.92761e-10	-0.178659	0.00041875	-4.92761e-10	-0.0745056
125062710	chr8:125062710:T:C	2.24421e-12	-4.92761e-10	-0.140523	0.000435818	-4.92761e-10	-0.0345562
125062817	chr8:125062817:C:T	1.88774e-13	-1.33497	-1.28111	4.11357e-05	-1.09957	-1.29533
125062977	chr8:125062977:T:G	2.11283e-12	-4.92761e-10	-0.200853	0.000409158	-4.92761e-10	-0.0976791
125063117	chr8:125063117:T:C	2.02061e-12	-4.92761e-10	-0.245482	0.000390405	-4.92761e-10	-0.144595
125063124	chr8:125063124:G:A	1.4187e-12	-4.92761e-10	-0.599134	0.000254373	-4.92761e-10	-0.572979
125063172	chr8:125063172:C:CA	2.17304e-12	-4.92761e-10	-0.172751	0.000421357	-4.92761e-10	-0.0682992
125063274	chr8:125063274:A:C	2.11283e-12	-4.92761e-10	-0.200853	0.000409158	-4.92761e-10	-0.0976791
125063402	chr8:125063402:T:G	2.07483e-12	-4.92761e-10	-0.219001	0.000401556	-4.92761e-10	-0.116435
125063515	chr8:125063515:T:C	2.11283e-12	-4.92761e-10	-0.200853	0.000409158	-4.92761e-10	-0.0976791
125063846	chr8:125063846:A:C	2.19858e-12	-4.92761e-10	-0.161069	0.000426538	-4.92761e-10	-0.0560782
125063943	chr8:125063943:C:T	2.11614e-12	-4.92761e-10	-0.199286	0.000409804	-4.92761e-10	-0.0961013
125063949	chr8:125063949:G:A	7.51464e-13	-4.92761e-10	-1.23461	0.000132638	-4.92761e-10	-1.22416
125064077	chr8:125064077:C:T	2.11283e-12	-4.92761e-10	-0.200853	0.000409158	-4.92761e-10	-0.0976791
125064205	chr8:125064205:T:C	9.92832e-14	-1.97625	-1.28241	1.65673e-05	-2.00811	-1.29625
125064389	chr8:125064389:T:A	3.50723e-13	-1.99664	-5.85511e-10	6.11665e-05	-1.99818	-5.85511e-10
125064390	chr8:125064390:T:A	1.39027e-13	-1.9802	-0.941765	2.62143e-05	-1.96921	-0.876268
125064399	chr8:125064399:T:G	1.63646e-12	-4.92761e-10	-0.456345	0.000310419	-4.92761e-10	-0.373856
125064473	chr8:125064473:T:C	2.12496e-12	-4.92761e-10	-0.195127	0.0004116	-4.92761e-10	-0.0917297
125064682	chr8:125064682:G:A	9.51181e-14	-1.99943	-1.30209	1.63831e-05	-2.01452	-1.30101
125064927	chr8:125064927:T:C	5.01163e-12	-4.92761e-10	0.662882	0.000903528	-4.92761e-10	0.694526
125065039	chr8:125065039:G:A	7.51234e-13	-4.92761e-10	-1.23492	0.000132595	-4.92761e-10	-1.22448
125065168	chr8:125065168:A:G	2.11283e-12	-4.92761e-10	-0.200853	0.000409158	-4.92761e-10	-0.0976791
125065367	chr8:125065367:A:C	1.14602e-13	-1.99559	-1.11958	1.7136e-05	-2.01149	-1.25911
125065414	chr8:125065414:T:C	7.70275e-13	-4.92761e-10	-1.20989	0.000141081	-4.92761e-10	-1.16245
125065680	chr8:125065680:T:C	2.03041e-12	-4.92761e-10	-0.240643	0.000392471	-4.92761e-10	-0.139319
125065708	chr8:125065708:G:T	2.06072e-12	-4.92761e-10	-0.225825	0.000398574	-4.92761e-10	-0.123886
125065711	chr8:125065711:T:G	1.24582e-13	-1.91844	-1.11323	2.07949e-05	-1.92753	-1.14954
125065712	chr8:125065712:T:G	1.23546e-13	-1.92702	-1.113	2.06272e-05	-1.93584	-1.14933
125065744	chr8:125065744:A:G	2.06038e-12	-4.92761e-10	-0.225991	0.00039855	-4.92761e-10	-0.123947
125065774	chr8:125065774:A:G	2.0904e-12	-4.92761e-10	-0.211524	0.000404564	-4.92761e-10	-0.10897
125065836	chr8:125065836:C:T	9.41152e-14	-2.01403	-1.29808	1.66448e-05	-2.01437	-1.28532
125065837	chr8:125065837:G:A	3.48297e-13	-2.00358	-5.85511e-10	6.30534e-05	-1.9678	-5.85511e-10
125066080	chr8:125066080:T:C	2.24337e-12	-4.92761e-10	-0.140898	0.000435579	-4.92761e-10	-0.0351045
125066159	chr8:125066159:C:G	2.1569e-12	-4.92761e-10	-0.180208	0.000418086	-4.92761e-10	-0.0760945
125066242	chr8:125066242:T:C	1.92575e-12	-4.92761e-10	-0.293561	0.000323334	-4.92761e-10	-0.333096
125066324	chr8:125066324:A:C	2.10349e-12	-4.92761e-10	-0.205279	0.000407302	-4.92761e-10	-0.102227
125066953	chr8:125066953:C:T	2.11283e-12	-4.92761e-10	-0.200853	0.000409158	-4.92761e-10	-0.0976791
125067256	chr8:125067256:G:T	1.51281e-12	-4.92761e-10	-0.534907	0.000271499	-4.92761e-10	-0.50782
125067317	chr8:125067317:C:A	2.06923e-12	-4.92761e-10	-0.2217	0.000400332	-4.92761e-10	-0.119485
125067455	chr8:125067455:C:G	1.17358e-13	-2.01075	-1.08065	1.9296e-05	-2.01163	-1.14025
125067479	chr8:125067479:A:G	2.11283e-12	-4.92761e-10	-0.200853	0.000409158	-4.92761e-10	-0.0976791
125067530	chr8:125067530:A:T	1.07463e-13	-2.01139	-1.1681	1.9399e-05	-2.01443	-1.13213
125067531	chr8:125067531:A:T	2.37925e-12	-4.92761e-10	-0.082095	0.000464739	-4.92761e-10	0.0296959
125067625	chr8:125067625:T:C	2.04232e-12	-4.92761e-10	-0.234794	0.000395079	-4.92761e-10	-0.132695
125067850	chr8:125067850:G:A	3.49758e-13	-1.99939	-5.85511e-10	6.29565e-05	-1.96934	-5.85511e-10
125067993	chr8:125067993:A:G	2.54574e-13	-1.86109	-0.455951	4.21255e-05	-1.93366	-0.437465
125068026	chr8:125068026:C:T	2.06755e-12	-4.92761e-10	-0.222512	0.000399993	-4.92761e-10	-0.120333
125068342	chr8:125068342:A:G	1.82965e-13	-1.40628	-1.24106	3.16223e-05	-1.39911	-1.25881
125068374	chr8:125068374:C:T	2.23805e-12	-4.92761e-10	-0.143274	0.00043512	-4.92761e-10	-0.0361582
125068394	chr8:125068394:C:T	1.06505e-11	-4.92761e-10	1.41673	0.00224337	-4.92761e-10	1.60395
125068716	chr8:125068716:T:C	2.15623e-12	-4.92761e-10	-0.180515	0.000417777	-4.92761e-10	-0.0768332
125068929	chr8:125068929:T:C	2.37456e-12	-4.92761e-10	-0.0840676	0.000462123	-4.92761e-10	0.0240504
125069143	chr8:125069143:GC:G	2.17196e-12	-4.92761e-10	-0.173247	0.000420937	-4.92761e-10	-0.0692984
125069238	chr8:125069238:T:C	1.227e-13	-1.99643	-1.05046	1.91005e-05	-1.99981	-1.16225
125069293	chr8:125069293:T:G	2.14137e-12	-4.92761e-10	-0.187431	0.000414813	-4.92761e-10	-0.0839527
125069301	chr8:125069301:C:T	2.13801e-12	-4.92761e-10	-0.189004	0.000414114	-4.92761e-10	-0.0856403
125069565	chr8:125069565:T:C	2.14569e-12	-4.92761e-10	-0.185417	0.000415817	-4.92761e-10	-0.0815367
125069569	chr8:125069569:T:C	2.15199e-12	-4.92761e-10	-0.182486	0.000416917	-4.92761e-10	-0.0788928
125069662	chr8:125069662:C:T	2.15623e-12	-4.92761e-10	-0.180515	0.000417777	-4.92761e-10	-0.0768332
125070263	chr8:125070263:C:T	2.15623e-12	-4.92761e-10	-0.180515	0.000417777	-4.92761e-10	-0.0768332
125070384	chr8:125070384:A:G	2.09379e-12	-4.92761e-10	-0.209905	0.000405142	-4.92761e-10	-0.107544
125070575	chr8:125070575:A:G	2.17617e-12	-4.92761e-10	-0.171311	0.000421815	-4.92761e-10	-0.0672139
125070595	chr8:125070595:G:A	4.70679e-12	-4.92761e-10	0.600127	0.000941821	-4.92761e-10	0.736035
125070673	chr8:125070673:T:C	1.01699e-12	-4.92761e-10	-0.932036	0.000186002	-4.92761e-10	-0.886024
125070712	chr8:125070712:C:T	6.02663e-12	-4.92761e-10	0.84731	0.00108458	-4.92761e-10	0.877167
125070735	chr8:125070735:C:T	2.15623e-12	-4.92761e-10	-0.180515	0.000417777	-4.92761e-10	-0.0768332
125070951	chr8:125070951:A:G	2.53812e-13	-1.99782	-0.322217	3.0771e-05	-2.01309	-0.672118
125070977	chr8:125070977:A:G	2.15623e-12	-4.92761e-10	-0.180515	0.000417777	-4.92761e-10	-0.0768332
125070982	chr8:125070982:T:C	2.15623e-12	-4.92761e-10	-0.180515	0.000417777	-4.92761e-10	-0.0768332
125071012	chr8:125071012:A:C	2.18636e-12	-4.92761e-10	-0.166641	0.000423916	-4.92761e-10	-0.0622444
125071175	chr8:125071175:A:G	8.4359e-13	-4.92761e-10	-1.11897	0.00015734	-4.92761e-10	-1.05337
125072028	chr8:125072028:T:C	1.13945e-12	-4.92761e-10	-0.818334	0.000192529	-4.92761e-10	-0.851536
125072780	chr8:125072780:C:T	1.05898e-13	-1.94168	-1.25247	1.77788e-05	-2.00135	-1.23242
125072809	chr8:125072809:T:C	2.53466e-13	-1.87765	-0.443752	4.21224e-05	-1.94644	-0.424756
125072829	chr8:125072829:C:T	1.12457e-13	-1.86695	-1.26711	1.96559e-05	-1.89667	-1.23673
125072925	chr8:125072925:A:C	1.1523e-13	-1.86529	-1.24442	2.55416e-05	-1.69871	-1.17277
125072995	chr8:125072995:C:T	7.08015e-13	-4.92761e-10	-1.29417	0.000126445	-4.92761e-10	-1.27197
125073040	chr8:125073040:A:C	1.16831e-13	-1.86403	-1.23188	2.60646e-05	-1.69687	-1.15433
125073121	chr8:125073121:T:C	1.43186e-13	-1.97856	-0.913924	2.35514e-05	-1.93018	-1.02242
125073765	chr8:125073765:A:T	1.15065e-13	-1.87541	-1.23573	2.54902e-05	-1.71351	-1.15998
125073843	chr8:125073843:C:T	1.19141e-13	-1.83523	-1.2411	2.67489e-05	-1.65742	-1.16787
125074128	chr8:125074128:A:G	1.1554e-13	-1.86153	-1.24549	2.56406e-05	-1.69321	-1.1744
125074273	chr8:125074273:T:C	1.15573e-13	-1.86391	-1.24283	2.56561e-05	-1.69657	-1.17043
125074787	chr8:125074787:G:A	1.15761e-13	-1.8622	-1.24291	2.57148e-05	-1.69416	-1.17055
125074815	chr8:125074815:T:C	1.15227e-13	-1.86263	-1.24711	2.55401e-05	-1.6947	-1.17683
125075109	chr8:125075109:T:G	8.36438e-13	-4.92761e-10	-1.12748	0.000143302	-4.92761e-10	-1.14682
125075195	chr8:125075195:A:G	1.13642e-13	-1.87079	-1.25278	2.50172e-05	-1.70665	-1.18556
125075304	chr8:125075304:A:G	2.1381e-12	-4.92761e-10	-0.188962	0.00041405	-4.92761e-10	-0.0857933
125075327	chr8:125075327:C:T	1.14046e-13	-1.87595	-1.24409	2.51468e-05	-1.71474	-1.17231
125075335	chr8:125075335:C:T	1.1367e-13	-1.8758	-1.24753	2.50315e-05	-1.71418	-1.17747
125075336	chr8:125075336:G:A	9.8992e-14	-1.96159	-1.30001	1.67868e-05	-2.00208	-1.28911
125075400	chr8:125075400:G:C	7.04213e-13	-4.92761e-10	-1.29955	0.000123792	-4.92761e-10	-1.29318
125075542	chr8:125075542:G:A	2.22575e-13	-1.93234	-0.519032	3.7768e-05	-1.98355	-0.49677
125075568	chr8:125075568:G:A	7.70896e-13	-4.92761e-10	-1.20908	0.000130013	-4.92761e-10	-1.24415
125075572	chr8:125075572:C:A	1.14948e-13	-1.87258	-1.23958	2.5455e-05	-1.70928	-1.16559
125075724	chr8:125075724:T:C	7.73927e-13	-4.92761e-10	-1.20516	0.000141973	-4.92761e-10	-1.15614
125076147	chr8:125076147:G:C	1.14316e-13	-1.88054	-1.23713	2.52485e-05	-1.72099	-1.16202
125076270	chr8:125076270:G:C	1.22058e-13	-1.81257	-1.23956	2.77289e-05	-1.62364	-1.16566
125076525	chr8:125076525:A:G	4.7802e-13	-1.68698	-5.85511e-10	8.29348e-05	-1.69373	-5.85511e-10
125076807	chr8:125076807:C:T	1.13943e-13	-1.87554	-1.2454	2.51156e-05	-1.71397	-1.17432
125076949	chr8:125076949:C:A	7.18688e-13	-4.92761e-10	-1.27921	0.000124379	-4.92761e-10	-1.28845
125077069	chr8:125077069:A:G	1.15818e-13	-1.86119	-1.24343	2.57315e-05	-1.69271	-1.17136
125077204	chr8:125077204:T:C	1.16573e-13	-1.8581	-1.24002	2.59753e-05	-1.68834	-1.16629
125077238	chr8:125077238:T:C	1.12877e-13	-1.88599	-1.24435	2.47799e-05	-1.72898	-1.17277
125077307	chr8:125077307:T:C	1.20428e-13	-1.98531	-1.08027	2.1979e-05	-1.86975	-1.15195
125077719	chr8:125077719:C:T	1.15721e-13	-1.86136	-1.24409	2.57007e-05	-1.69296	-1.17231
125077889	chr8:125077889:T:C	8.20495e-13	-4.92761e-10	-1.14673	0.000140578	-4.92761e-10	-1.16602
125077915	chr8:125077915:A:C	6.69861e-13	-0.830434	-0.51913	0.000103839	-1.04581	-0.423122
125078141	chr8:125078141:C:T	1.19557e-13	-1.80584	-1.267	2.66568e-05	-1.62125	-1.20748
125078190	chr8:125078190:G:A	1.18204e-13	-1.80672	-1.2775	2.61513e-05	-1.6211	-1.22678
125078225	chr8:125078225:G:C	1.36271e-13	-1.64623	-1.29576	2.96073e-05	-1.44681	-1.27695
125078307	chr8:125078307:C:T	1.15845e-13	-1.8442	-1.26018	2.56199e-05	-1.67205	-1.19636
125078339	chr8:125078339:C:T	4.34698e-13	-1.78198	-5.85511e-10	8.3638e-05	-1.68528	-5.85511e-10
125078442	chr8:125078442:T:C	1.08907e-13	-2.01142	-1.15472	1.84464e-05	-1.95484	-1.24207
125078469	chr8:125078469:T:C	1.08005e-13	-2.01405	-1.16041	1.77865e-05	-1.98745	-1.2459
125078542	chr8:125078542:T:G	1.89652e-12	-4.92761e-10	-0.308856	0.000364719	-4.92761e-10	-0.212654
125078553	chr8:125078553:T:C	1.95936e-12	-4.92761e-10	-0.27626	0.000377379	-4.92761e-10	-0.178529
125078852	chr8:125078852:T:C	1.62692e-13	-1.95739	-0.807379	2.78539e-05	-1.99658	-0.788226
125079029	chr8:125079029:T:C	9.78035e-14	-2.01387	-1.25981	1.72152e-05	-1.96783	-1.29816
125079236	chr8:125079236:G:T	3.52352e-13	-1.992	-5.85511e-10	6.12902e-05	-1.99616	-5.85511e-10
125079393	chr8:125079393:C:T	1.0305e-13	-2.01249	-1.20893	1.7168e-05	-1.99382	-1.27492
125079397	chr8:125079397:C:T	8.65282e-13	-4.92761e-10	-1.09358	0.00014795	-4.92761e-10	-1.11491
125079416	chr8:125079416:T:C	1.04759e-13	-2.01277	-1.1922	1.73461e-05	-1.99297	-1.26544
125079422	chr8:125079422:C:T	8.66006e-13	-4.92761e-10	-1.09274	0.000147957	-4.92761e-10	-1.11486
125079449	chr8:125079449:C:T	1.03472e-13	-1.95971	-1.25763	1.69006e-05	-2.00143	-1.283
125079509	chr8:125079509:A:C	7.10665e-13	-4.92761e-10	-1.29043	0.000122857	-4.92761e-10	-1.30076
125079578	chr8:125079578:G:C	1.06078e-13	-2.0102	-1.18225	1.73371e-05	-1.99936	-1.25958
125079615	chr8:125079615:AAG:A	7.0902e-13	-4.92761e-10	-1.29275	0.000122754	-4.92761e-10	-1.3016
125079803	chr8:125079803:C:G	1.0606e-13	-2.01386	-1.17877	1.75715e-05	-1.98795	-1.25754
125079807	chr8:125079807:C:G	1.07569e-13	-2.01358	-1.16492	1.76921e-05	-1.98966	-1.249
125079821	chr8:125079821:G:A	3.56355e-13	-1.98071	-5.85511e-10	6.57897e-05	-1.92532	-5.85511e-10
125079869	chr8:125079869:G:A	7.12334e-13	-4.92761e-10	-1.28809	0.00012297	-4.92761e-10	-1.29984
125079945	chr8:125079945:TA:T	7.28182e-13	-4.92761e-10	-1.26608	0.000126502	-4.92761e-10	-1.27152
125080008	chr8:125080008:A:G	1.04944e-13	-2.00944	-1.19377	1.7197e-05	-2.00069	-1.26636
125080055	chr8:125080055:C:T	1.23e-12	-4.92761e-10	-0.741863	0.000207778	-4.92761e-10	-0.775309
125080264	chr8:125080264:AGCC:A	1.05047e-13	-1.94383	-1.2584	1.70331e-05	-1.99311	-1.28351
125080409	chr8:125080409:T:C	7.18247e-13	-4.92761e-10	-1.27982	0.000126287	-4.92761e-10	-1.27322
125080455	chr8:125080455:C:G	1.05582e-13	-2.01115	-1.18599	1.73323e-05	-1.99741	-1.2618
125080562	chr8:125080562:G:A	2.05667e-13	-1.70135	-0.829028	4.59086e-05	-1.51339	-0.771735
125080715	chr8:125080715:C:T	1.05675e-13	-2.01223	-1.18403	1.73975e-05	-1.99481	-1.26064
125080791	chr8:125080791:G:C	1.05427e-13	-1.9394	-1.25922	1.70653e-05	-1.9907	-1.28403
125080981	chr8:125080981:A:C	7.06772e-13	-4.92761e-10	-1.29593	0.000122674	-4.92761e-10	-1.30225
125081140	chr8:125081140:C:T	1.07769e-13	-2.01178	-1.16486	1.75871e-05	-1.99579	-1.24882
125081202	chr8:125081202:A:T	1.0701e-13	-2.01436	-1.16936	1.77423e-05	-1.98405	-1.25178
125081458	chr8:125081458:A:G	1.04591e-13	-2.01252	-1.19406	1.73134e-05	-1.99378	-1.26652
125081547	chr8:125081547:T:C	1.05851e-13	-2.013	-1.1816	1.7469e-05	-1.99214	-1.25921
125081573	chr8:125081573:T:C	1.36436e-13	-1.99664	-0.944133	2.2803e-05	-1.98206	-1.00283
125081640	chr8:125081640:G:A	2.23239e-13	-1.41135	-1.03704	2.99332e-05	-1.60961	-1.10321
125081927	chr8:125081927:G:A	1.06178e-13	-2.00843	-1.18309	1.72793e-05	-2.00222	-1.26005
125081986	chr8:125081986:C:T	1.06038e-13	-2.01031	-1.18253	1.73379e-05	-1.99914	-1.25975
125082257	chr8:125082257:A:G	1.06127e-13	-2.00544	-1.18656	1.71779e-05	-2.00601	-1.26214
125082372	chr8:125082372:T:C	1.06595e-13	-2.00582	-1.18177	1.72332e-05	-2.00562	-1.25932
125082487	chr8:125082487:G:A	7.36862e-13	-4.92761e-10	-1.25423	0.000127055	-4.92761e-10	-1.26716
125082581	chr8:125082581:CTAGTTCATGGTCCTTCATGCTCTTAAGAATACAG:C	1.87635e-12	-4.92761e-10	-0.31955	0.000307905	-4.92761e-10	-0.38199
125082879	chr8:125082879:A:G	1.06365e-13	-2.00597	-1.18378	1.72156e-05	-2.00547	-1.26049
125082904	chr8:125082904:T:C	1.84886e-13	-1.85065	-0.786248	3.05843e-05	-1.92457	-0.766722
125082908	chr8:125082908:A:G	1.09e-13	-2.00605	-1.15924	1.74798e-05	-2.00538	-1.24536
125082916	chr8:125082916:A:G	1.12483e-13	-1.91393	-1.21991	1.78354e-05	-1.97616	-1.25444
125083014	chr8:125083014:A:G	1.1394e-12	-0.818373	-5.85511e-10	0.000224787	-0.696627	-5.85511e-10
125083261	chr8:125083261:G:A	1.07295e-13	-2.00718	-1.17387	1.73421e-05	-2.00414	-1.2545
125083576	chr8:125083576:T:C	6.02663e-12	-4.92761e-10	0.84731	0.00108458	-4.92761e-10	0.877167
125083626	chr8:125083626:C:A	1.85069e-13	-1.98334	-0.652565	2.91789e-05	-1.98868	-0.749652
125083696	chr8:125083696:C:T	7.10746e-13	-4.92761e-10	-1.29032	0.000122864	-4.92761e-10	-1.3007
125084353	chr8:125084353:T:C	1.03865e-13	-1.95582	-1.25772	1.73317e-05	-1.97149	-1.28775
125084516	chr8:125084516:G:A	1.07469e-13	-2.00608	-1.17336	1.73257e-05	-2.00546	-1.25413
125084533	chr8:125084533:T:C	1.0574e-13	-2.00812	-1.18754	1.72199e-05	-2.00305	-1.26266
125084592	chr8:125084592:A:G	1.08809e-13	-1.99509	-1.17195	1.7223e-05	-2.01228	-1.25325
125084937	chr8:125084937:C:G	1.7968e-12	-4.92761e-10	-0.362872	0.000345091	-4.92761e-10	-0.267974
125085053	chr8:125085053:A:G	2.75096e-13	-1.00999	-1.22952	3.89594e-05	-1.18933	-1.25993
125085138	chr8:125085138:G:A	2.71261e-13	-1.04746	-1.20609	3.35416e-05	-1.33826	-1.26074
125085173	chr8:125085173:C:T	1.0532e-13	-1.93082	-1.26881	1.70546e-05	-1.98586	-1.2895
125085231	chr8:125085231:A:G	2.91899e-13	-0.986514	-1.19371	3.55588e-05	-1.28841	-1.25218
125085267	chr8:125085267:T:C	7.13334e-13	-4.92761e-10	-1.28668	0.000123058	-4.92761e-10	-1.29912
125085351	chr8:125085351:T:C	7.17243e-13	-4.92761e-10	-1.28122	0.000123404	-4.92761e-10	-1.29632
125085487	chr8:125085487:G:A	3.76294e-13	-1.92626	-5.85511e-10	6.77742e-05	-1.8956	-5.85511e-10
125085532	chr8:125085532:A:C	1.93347e-13	-1.85061	-0.741535	3.18901e-05	-1.92389	-0.725595
125085779	chr8:125085779:C:T	4.98167e-12	-4.92761e-10	0.656887	0.000729341	-4.92761e-10	0.480361
125085995	chr8:125085995:G:A	4.83955e-12	-4.92761e-10	0.627943	0.000710026	-4.92761e-10	0.45352
125086039	chr8:125086039:T:G	1.75321e-12	-4.92761e-10	-0.387433	0.000336308	-4.92761e-10	-0.293754
125086156	chr8:125086156:G:A	4.72857e-12	-4.92761e-10	0.604744	0.000694446	-4.92761e-10	0.431334
125086178	chr8:125086178:T:C	2.02088e-12	-4.92761e-10	-0.245344	0.000390315	-4.92761e-10	-0.144826
125086204	chr8:125086204:C:G	1.7968e-12	-4.92761e-10	-0.362872	0.000345091	-4.92761e-10	-0.267974
125086318	chr8:125086318:G:T	1.79874e-12	-4.92761e-10	-0.361794	0.000345492	-4.92761e-10	-0.266813
125086548	chr8:125086548:A:T	1.37529e-12	-4.92761e-10	-0.630213	0.000235871	-4.92761e-10	-0.648497
125086866	chr8:125086866:A:G	1.87295e-12	-4.92761e-10	-0.321363	0.000360432	-4.92761e-10	-0.224478
125086871	chr8:125086871:A:G	1.7968e-12	-4.92761e-10	-0.362872	0.000345091	-4.92761e-10	-0.267974
125087088	chr8:125087088:G:A	1.81738e-12	-4.92761e-10	-0.351482	0.000349231	-4.92761e-10	-0.256048
125087579	chr8:125087579:G:T	4.06564e-13	-1.84889	-5.85511e-10	6.48053e-05	-1.94039	-5.85511e-10
125087581	chr8:125087581:A:G	4.45217e-12	-4.92761e-10	0.544514	0.000658296	-4.92761e-10	0.377874
125087704	chr8:125087704:G:A	6.12413e-12	-4.92761e-10	0.863357	0.000894096	-4.92761e-10	0.684032
125088006	chr8:125088006:G:A	1.84099e-12	-4.92761e-10	-0.338574	0.000354023	-4.92761e-10	-0.242418
125088247	chr8:125088247:T:TGGTGA	1.78182e-12	-4.92761e-10	-0.371241	0.000341734	-4.92761e-10	-0.277749
125088248	chr8:125088248:C:A	1.94274e-12	-4.92761e-10	-0.284781	0.000374043	-4.92761e-10	-0.187409
125088251	chr8:125088251:C:T	1.88433e-12	-4.92761e-10	-0.315306	0.000362724	-4.92761e-10	-0.218138
125088293	chr8:125088293:C:CA	1.71319e-12	-4.92761e-10	-0.41052	0.000328278	-4.92761e-10	-0.317919
125088379	chr8:125088379:T:C	2.50291e-13	-1.81558	-0.518429	3.36656e-05	-1.74812	-0.847186
125088469	chr8:125088469:A:G	2.66581e-12	-4.92761e-10	0.0316286	0.00052019	-4.92761e-10	0.142413
125088516	chr8:125088516:C:T	7.32007e-13	-4.92761e-10	-1.26084	0.000126125	-4.92761e-10	-1.27451
125088552	chr8:125088552:G:C	1.77493e-12	-4.92761e-10	-0.37512	0.000340645	-4.92761e-10	-0.280939
125088553	chr8:125088553:G:C	4.23099e-13	-1.80903	-5.85511e-10	8.13679e-05	-1.7128	-5.85511e-10
125088579	chr8:125088579:G:A	3.5262e-13	-1.99124	-5.85511e-10	6.03036e-05	-2.01239	-5.85511e-10
125088761	chr8:125088761:C:T	1.47574e-13	-1.85025	-1.01205	2.67837e-05	-1.88751	-0.936481
125088776	chr8:125088776:G:A	1.96594e-12	-4.92761e-10	-0.272908	0.000380508	-4.92761e-10	-0.170274
125088777	chr8:125088777:C:T	1.97155e-12	-4.92761e-10	-0.270059	0.000381637	-4.92761e-10	-0.16731
125088831	chr8:125088831:A:T	7.20441e-13	-4.92761e-10	-1.27677	0.000127152	-4.92761e-10	-1.2664
125089187	chr8:125089187:C:T	1.31241e-13	-1.78223	-1.19737	2.97359e-05	-1.61422	-1.10521
125089325	chr8:125089325:G:A	3.64905e-13	-1.10628	-0.850716	6.22236e-05	-1.03814	-0.942904
125089335	chr8:125089335:GGAA:G	7.44061e-13	-4.92761e-10	-1.24451	0.000131909	-4.92761e-10	-1.22967
125089438	chr8:125089438:T:C	1.47576e-13	-1.90212	-0.960171	2.67832e-05	-1.92532	-0.898686
125089710	chr8:125089710:C:T	1.35956e-12	-4.92761e-10	-0.641716	0.000220959	-4.92761e-10	-0.713804
125089830	chr8:125089830:G:A	1.18214e-13	-1.78538	-1.29876	2.03869e-05	-1.79465	-1.30224
125089872	chr8:125089872:A:G	1.94973e-13	-1.72133	-0.862443	3.52208e-05	-1.71819	-0.831958
125089900	chr8:125089900:A:G	1.53794e-12	-4.92761e-10	-0.518435	0.00027263	-4.92761e-10	-0.503664
125089929	chr8:125089929:TTTATA:T	1.53184e-13	-1.90477	-0.920225	2.79078e-05	-1.92745	-0.855426
125090076	chr8:125090076:T:C	4.53448e-13	-1.91206	0.172302	8.74207e-05	-1.85836	0.21731
125090117	chr8:125090117:G:A	2.00791e-13	-1.99512	-0.559245	3.69117e-05	-1.96733	-0.535927
125090156	chr8:125090156:C:T	2.37721e-13	-1.74635	-0.639187	4.31552e-05	-1.74363	-0.603352
125090546	chr8:125090546:T:C	9.78893e-14	-2.0005	-1.2723	1.78802e-05	-1.98759	-1.2405
125090578	chr8:125090578:T:C	1.36206e-13	-2.00298	-0.939479	2.32447e-05	-2.01044	-0.955263
125090594	chr8:125090594:T:C	7.30816e-13	-4.92761e-10	-1.26247	0.000128557	-4.92761e-10	-1.25541
125090695	chr8:125090695:C:T	2.73861e-13	-1.23942	-1.00459	5.88685e-05	-1.07675	-0.959728
125091031	chr8:125091031:C:A	1.62049e-12	-4.92761e-10	-0.466153	0.000272532	-4.92761e-10	-0.504023
125091345	chr8:125091345:T:A	2.32168e-13	-1.62697	-0.782201	3.98753e-05	-1.54354	-0.88248
125091381	chr8:125091381:C:T	1.37584e-12	-4.92761e-10	-0.629811	0.00023204	-4.92761e-10	-0.66487
125092793	chr8:125092793:A:G	1.26187e-12	-4.92761e-10	-0.716282	0.000216493	-4.92761e-10	-0.73422
125093333	chr8:125093333:T:C	1.544e-13	-1.69021	-1.12688	2.75216e-05	-1.64137	-1.15544
125093376	chr8:125093376:A:G	7.06912e-13	-4.92761e-10	-1.29573	0.000124381	-4.92761e-10	-1.28843
125093479	chr8:125093479:G:A	1.31944e-12	-4.92761e-10	-0.671673	0.000226034	-4.92761e-10	-0.691096
125093577	chr8:125093577:T:C	7.1152e-13	-4.92761e-10	-1.28923	0.000125484	-4.92761e-10	-1.27961
125093741	chr8:125093741:TAGAA:T	7.05526e-13	-4.92761e-10	-1.29769	0.000124026	-4.92761e-10	-1.29129
125093921	chr8:125093921:C:T	1.31279e-13	-1.9822	-0.997112	2.13183e-05	-1.99139	-1.06082
125093987	chr8:125093987:A:T	7.71014e-13	-4.92761e-10	-1.20893	0.000136704	-4.92761e-10	-1.19396
125094003	chr8:125094003:T:C	7.83718e-13	-4.92761e-10	-1.19258	0.000136187	-4.92761e-10	-1.19775
125094082	chr8:125094082:G:A	7.98659e-13	-4.92761e-10	-1.1737	0.000136956	-4.92761e-10	-1.19212
125094663	chr8:125094663:G:A	1.72364e-12	-4.92761e-10	-0.40444	0.000296605	-4.92761e-10	-0.41938
125095419	chr8:125095419:G:A	6.18638e-12	-4.92761e-10	0.873471	0.0012844	-4.92761e-10	1.04627
125096143	chr8:125096143:A:G	6.43875e-13	-0.844948	-0.544181	0.000103817	-0.739353	-0.729803
125096238	chr8:125096238:T:C	7.31568e-13	-4.92761e-10	-1.26144	0.000130092	-4.92761e-10	-1.24354
125096270	chr8:125096270:A:C	1.76846e-12	-4.92761e-10	-0.378768	0.000299325	-4.92761e-10	-0.410252
125096588	chr8:125096588:G:C	1.52517e-12	-1.67804	1.15126	0.000252089	-1.52696	0.944963
125096901	chr8:125096901:C:T	1.3476e-12	-4.92761e-10	-0.650553	0.000228708	-4.92761e-10	-0.679335
125097014	chr8:125097014:G:A	1.81997e-12	-0.904545	0.554485	0.000294635	-0.779505	0.353462
125097327	chr8:125097327:C:T	7.63591e-13	-4.92761e-10	-1.2186	0.000136054	-4.92761e-10	-1.19873
125097330	chr8:125097330:C:G	1.26167e-12	-4.92761e-10	-0.716439	0.000219351	-4.92761e-10	-0.721109
125098327	chr8:125098327:G:C	1.29346e-13	-1.69289	-1.30125	2.58917e-05	-1.55635	-1.3015
125098789	chr8:125098789:G:GT	8.44796e-13	-4.92761e-10	-1.11754	0.000148692	-4.92761e-10	-1.1099
125098808	chr8:125098808:T:C	1.66473e-11	-4.92761e-10	1.86337	0.00148139	-4.92761e-10	1.18895
125099640	chr8:125099640:G:A	1.21654e-13	-1.75276	-1.30269	2.3665e-05	-1.64969	-1.2981
125099840	chr8:125099840:GA:G	4.24683e-13	-1.80529	-5.85511e-10	7.08133e-05	-1.85173	-5.85511e-10
125100106	chr8:125100106:G:A	1.21667e-13	-1.75282	-1.30253	2.36277e-05	-1.64992	-1.29944
125100239	chr8:125100239:A:G	2.51672e-13	-1.22871	-1.09979	4.32399e-05	-1.24932	-1.09569
125100572	chr8:125100572:A:G	7.35084e-13	-4.92761e-10	-1.25665	0.000127394	-4.92761e-10	-1.26449
125101061	chr8:125101061:G:A	1.9498e-13	-1.95694	-0.626796	3.89064e-05	-1.95644	-0.494177
125101191	chr8:125101191:A:C	4.06765e-13	-1.8484	-5.85511e-10	8.65079e-05	-1.65154	-5.85511e-10
125101216	chr8:125101216:T:C	3.71601e-13	-1.47631	-0.462507	6.95745e-05	-1.30538	-0.563999
125101961	chr8:125101961:G:A	9.33194e-13	-4.92761e-10	-1.01802	0.000161694	-4.92761e-10	-1.02608
125102604	chr8:125102604:T:G	7.97061e-13	-4.92761e-10	-1.1757	0.000136701	-4.92761e-10	-1.19399
125103049	chr8:125103049:C:T	6.25806e-13	-1.41759	-5.85511e-10	9.48444e-05	-1.55954	-5.85511e-10
125103434	chr8:125103434:A:G	8.63006e-13	-4.92761e-10	-1.09621	0.000148654	-4.92761e-10	-1.11016
125103934	chr8:125103934:A:C	8.47188e-13	-4.92761e-10	-1.11471	0.000143907	-4.92761e-10	-1.14262
125104054	chr8:125104054:G:A	1.7273e-12	-4.92761e-10	-0.402321	0.00029716	-4.92761e-10	-0.417509
125104232	chr8:125104232:C:T	2.74265e-12	-4.92761e-10	0.0600469	0.00044149	-4.92761e-10	-0.0216247
125104543	chr8:125104543:G:A	1.85422e-13	-1.9803	-0.653705	3.69134e-05	-1.97975	-0.523459
125105051	chr8:125105051:G:C	7.97061e-13	-4.92761e-10	-1.1757	0.000136701	-4.92761e-10	-1.19399
125105260	chr8:125105260:G:A	1.0783e-13	-1.97934	-1.19673	1.96184e-05	-1.93888	-1.19643
125105447	chr8:125105447:G:A	2.37483e-13	-1.80108	-0.585462	4.25905e-05	-1.69383	-0.666323
125105917	chr8:125105917:T:G	2.31207e-13	-1.21102	-1.2023	3.90433e-05	-1.29287	-1.15424
125106093	chr8:125106093:C:T	7.20292e-13	-4.92761e-10	-1.27698	0.000127783	-4.92761e-10	-1.26145
125106494	chr8:125106494:T:A	7.68297e-13	-1.43186	0.219406	0.000140174	-1.24793	0.0790315
125106639	chr8:125106639:C:T	2.41067e-13	-1.13897	-1.23259	4.02457e-05	-1.22487	-1.19191
125106715	chr8:125106715:G:T	1.60787e-13	-1.65841	-1.11814	2.86878e-05	-1.6079	-1.14741
125106811	chr8:125106811:C:T	1.27272e-13	-1.73154	-1.27877	2.42554e-05	-1.62736	-1.29579
125106871	chr8:125106871:C:A	8.03283e-13	-4.92761e-10	-1.16793	0.000137691	-4.92761e-10	-1.18677
125107018	chr8:125107018:A:C	2.65e-13	-0.974757	-1.30215	4.86542e-05	-0.924369	-1.30267
125107319	chr8:125107319:G:GA	7.03417e-13	-4.92761e-10	-1.30068	0.000122629	-4.92761e-10	-1.30262
125107327	chr8:125107327:C:T	9.80379e-13	-4.92761e-10	-0.968694	0.000165583	-4.92761e-10	-1.00231
125107561	chr8:125107561:G:C	2.90477e-12	-4.92761e-10	0.117475	0.000575636	-4.92761e-10	0.243695
125107762	chr8:125107762:G:C	3.55279e-13	-1.98373	-5.85511e-10	6.13147e-05	-1.99576	-5.85511e-10
125108242	chr8:125108242:C:T	9.35993e-13	-4.92761e-10	-1.01503	0.000162169	-4.92761e-10	-1.02314
125108610	chr8:125108610:C:T	4.88179e-13	-1.63196	-0.0339903	8.16911e-05	-1.44484	-0.263997
125109503	chr8:125109503:T:C	7.24456e-13	-4.92761e-10	-1.27121	0.000124019	-4.92761e-10	-1.29135
125110343	chr8:125110343:T:G	3.48255e-13	-2.0037	-5.85511e-10	6.2196e-05	-1.98149	-5.85511e-10
125110413	chr8:125110413:T:C	3.44592e-13	-2.01427	-5.85511e-10	6.04356e-05	-2.0102	-5.85511e-10
125111014	chr8:125111014:T:C	1.27931e-13	-1.9667	-1.03844	2.454e-05	-1.96308	-0.948397
125111110	chr8:125111110:A:G	7.81775e-13	-4.92761e-10	-1.19507	0.000134228	-4.92761e-10	-1.21224
125111179	chr8:125111179:G:A	8.0792e-13	-4.92761e-10	-1.16217	0.000136336	-4.92761e-10	-1.19666
125111328	chr8:125111328:G:A	3.0159e-12	-4.92761e-10	0.15502	0.000598966	-4.92761e-10	0.283424
125111329	chr8:125111329:G:A	1.72364e-12	-4.92761e-10	-0.40444	0.000296605	-4.92761e-10	-0.41938
125111382	chr8:125111382:C:G	1.50248e-12	-4.92761e-10	-0.541761	0.000292406	-4.92761e-10	-0.433638
125111452	chr8:125111452:A:G	7.23583e-13	-4.92761e-10	-1.27242	0.000123937	-4.92761e-10	-1.292
125111574	chr8:125111574:C:T	5.71753e-12	-4.92761e-10	0.794658	0.00118399	-4.92761e-10	0.964866
125111645	chr8:125111645:G:C	1.65617e-12	-4.92761e-10	-0.444372	0.00028718	-4.92761e-10	-0.451671
125111828	chr8:125111828:T:C	7.40932e-13	-4.92761e-10	-1.24873	0.000128521	-4.92761e-10	-1.25569
125112136	chr8:125112136:T:C	1.38381e-12	-4.92761e-10	-0.624035	0.000265633	-4.92761e-10	-0.529665
125112143	chr8:125112143:G:A	6.91508e-13	-1.31776	-5.85511e-10	0.000118915	-1.33337	-5.85511e-10
125112155	chr8:125112155:A:C	8.1816e-13	-4.92761e-10	-1.14958	0.000139316	-4.92761e-10	-1.17504
125112162	chr8:125112162:A:G	1.00406e-11	-4.92761e-10	1.35776	0.00156512	-4.92761e-10	1.24394
125112247	chr8:125112247:T:C	8.29393e-13	-4.92761e-10	-1.13594	0.000146683	-4.92761e-10	-1.12351
125112448	chr8:125112448:G:A	7.98632e-12	-4.92761e-10	1.12885	0.00158458	-4.92761e-10	1.25629
125112522	chr8:125112522:C:T	3.52562e-13	-1.99141	-5.85511e-10	6.29479e-05	-1.96947	-5.85511e-10
125113493	chr8:125113493:A:T	1.27634e-12	-4.92761e-10	-0.704885	0.000215854	-4.92761e-10	-0.737179
125113714	chr8:125113714:A:G	9.39564e-13	-4.92761e-10	-1.01122	0.000162832	-4.92761e-10	-1.01906
125113717	chr8:125113717:C:A	9.38393e-13	-4.92761e-10	-1.01247	0.000162633	-4.92761e-10	-1.02028
125113972	chr8:125113972:G:A	7.10936e-13	-4.92761e-10	-1.29005	0.000123388	-4.92761e-10	-1.29644
125114062	chr8:125114062:A:C	9.39564e-13	-4.92761e-10	-1.01122	0.000162832	-4.92761e-10	-1.01906
125114521	chr8:125114521:C:T	9.86692e-13	-4.92761e-10	-0.962276	0.000174188	-4.92761e-10	-0.951644
125115188	chr8:125115188:G:A	8.71915e-13	-1.08594	-5.85511e-10	0.000137514	-1.18805	-5.85511e-10
125115550	chr8:125115550:A:G	3.44504e-13	-2.01453	-5.85511e-10	6.18814e-05	-1.98656	-5.85511e-10
125115588	chr8:125115588:C:T	3.00942e-13	-2.01187	-0.137842	3.41437e-05	-2.01248	-0.568727
125115626	chr8:125115626:G:C	3.01101e-13	-2.01271	-0.136481	3.41517e-05	-2.01332	-0.567646
125115669	chr8:125115669:A:T	4.5299e-13	-1.54464	-0.196128	6.81513e-05	-1.44227	-0.447781
125115722	chr8:125115722:G:A	1.03113e-13	-1.96932	-1.25148	1.83133e-05	-1.98544	-1.21871
125115738	chr8:125115738:AT:A	2.2024e-12	-4.92761e-10	-0.15933	0.000383486	-4.92761e-10	-0.162478
125115806	chr8:125115806:G:A	1.17269e-12	-4.92761e-10	-0.78958	0.00019916	-4.92761e-10	-0.817673
125115949	chr8:125115949:G:A	4.34072e-12	-4.92761e-10	0.519161	0.000881789	-4.92761e-10	0.670172
125116840	chr8:125116840:C:A	3.47441e-13	-2.00604	-5.85511e-10	6.02301e-05	-2.01361	-5.85511e-10
125116871	chr8:125116871:A:T	5.75368e-13	-1.50162	-5.85511e-10	0.000114438	-1.37174	-5.85511e-10
125117106	chr8:125117106:C:T	1.63245e-13	-1.94298	-0.818404	3.11137e-05	-1.96485	-0.709285
125117191	chr8:125117191:A:T	7.79093e-13	-4.92761e-10	-1.1985	0.000142961	-4.92761e-10	-1.14921
125117366	chr8:125117366:C:T	9.43012e-13	-4.92761e-10	-1.00756	0.00016776	-4.92761e-10	-0.989249
125117538	chr8:125117538:TTTTTA:T	4.85643e-13	-1.98205	0.310887	8.53701e-05	-1.98465	0.31987
125117550	chr8:125117550:T:C	1.44659e-12	-4.92761e-10	-0.579667	0.000263217	-4.92761e-10	-0.538803
125118935	chr8:125118935:C:T	2.82871e-12	-4.92761e-10	0.0909414	0.000486424	-4.92761e-10	0.0753003
125119033	chr8:125119033:G:A	7.1887e-13	-4.92761e-10	-1.27895	0.000126758	-4.92761e-10	-1.2695
125119634	chr8:125119634:A:C	5.1012e-13	-1.62199	-5.85511e-10	7.41768e-05	-1.80533	-5.85511e-10
125119726	chr8:125119726:G:A	8.23666e-13	-4.92761e-10	-1.14287	0.000137299	-4.92761e-10	-1.18962
125119863	chr8:125119863:ATTAT:A	2.83915e-12	-4.92761e-10	0.0946272	0.000488289	-4.92761e-10	0.0791271
125120039	chr8:125120039:T:C	4.06805e-12	-4.92761e-10	0.454286	0.000833408	-4.92761e-10	0.613743
125120593	chr8:125120593:G:A	7.09389e-13	-4.92761e-10	-1.29223	0.000123232	-4.92761e-10	-1.29771
125120866	chr8:125120866:G:A	1.72329e-13	-1.94272	-0.764506	3.30547e-05	-1.96418	-0.649435
125120893	chr8:125120893:T:A	5.00672e-13	-1.45585	-0.184828	7.59471e-05	-1.34479	-0.43695
125121163	chr8:125121163:A:G	7.09338e-13	-4.92761e-10	-1.2923	0.000123226	-4.92761e-10	-1.29776
125121524	chr8:125121524:CAGG:C	9.39887e-13	-4.92761e-10	-1.01087	0.000162887	-4.92761e-10	-1.01872
125122175	chr8:125122175:A:T	1.92037e-13	-1.66954	-0.929411	3.61864e-05	-1.53256	-0.99054
125122437	chr8:125122437:A:G	9.39564e-13	-4.92761e-10	-1.01122	0.000162832	-4.92761e-10	-1.01906
125122754	chr8:125122754:A:G	1.02188e-13	-1.96222	-1.2676	1.80035e-05	-1.98162	-1.2396
125122784	chr8:125122784:T:C	1.09933e-12	-4.92761e-10	-0.854175	0.000194178	-4.92761e-10	-0.843003
125123295	chr8:125123295:C:A	7.35345e-13	-4.92761e-10	-1.25629	0.000127195	-4.92761e-10	-1.26606
125123309	chr8:125123309:C:G	8.08518e-13	-4.92761e-10	-1.16143	0.000149879	-4.92761e-10	-1.10195
125123383	chr8:125123383:A:C	7.18634e-13	-4.92761e-10	-1.27928	0.000124779	-4.92761e-10	-1.28524
125124482	chr8:125124482:C:G	1.6879e-13	-1.69188	-1.0361	3.18723e-05	-1.56219	-1.08786
125124659	chr8:125124659:G:C	8.19911e-13	-4.92761e-10	-1.14744	0.000136796	-4.92761e-10	-1.19329
125124834	chr8:125124834:G:A	9.37828e-13	-4.92761e-10	-1.01307	0.000162538	-4.92761e-10	-1.02087
125124877	chr8:125124877:C:T	3.45322e-13	-2.01216	-5.85511e-10	6.0214e-05	-2.01388	-5.85511e-10
125124909	chr8:125124909:C:T	9.39564e-13	-4.92761e-10	-1.01122	0.000162832	-4.92761e-10	-1.01906
125125004	chr8:125125004:A:G	8.49119e-13	-1.11243	-5.85511e-10	0.000203504	-0.796094	-5.85511e-10
125125122	chr8:125125122:A:G	3.55239e-12	-4.92761e-10	0.318742	0.000717228	-4.92761e-10	0.463614
125125955	chr8:125125955:A:G	1.45966e-12	-1.8215	1.25083	0.000271339	-1.75994	1.25153
125126268	chr8:125126268:A:G	8.04489e-13	-4.92761e-10	-1.16643	0.0001448	-4.92761e-10	-1.13643
125126799	chr8:125126799:T:C	1.16947e-12	-4.92761e-10	-0.792326	0.000198676	-4.92761e-10	-0.820104
125126853	chr8:125126853:A:G	1.18492e-12	-1.90599	1.12678	0.000211214	-1.80341	1.0445
125126929	chr8:125126929:A:G	3.79498e-13	-1.91779	-5.85511e-10	6.71578e-05	-1.90474	-5.85511e-10
125126953	chr8:125126953:G:T	3.27241e-12	-4.92761e-10	0.236648	0.000658205	-4.92761e-10	0.377735
125127390	chr8:125127390:A:G	1.16947e-12	-4.92761e-10	-0.792326	0.000198676	-4.92761e-10	-0.820104
125127543	chr8:125127543:A:G	5.9471e-12	-4.92761e-10	0.834025	0.001233	-4.92761e-10	1.00543
125127977	chr8:125127977:C:T	9.39369e-13	-4.92761e-10	-1.01143	0.0001628	-4.92761e-10	-1.01926
125128105	chr8:125128105:A:G	1.66396e-13	-1.69179	-1.05048	3.14146e-05	-1.56407	-1.10044
125128612	chr8:125128612:C:G	9.58563e-13	-4.92761e-10	-0.991199	0.000162712	-4.92761e-10	-1.0198
125128771	chr8:125128771:T:G	8.84749e-13	-4.92761e-10	-1.07133	0.000151635	-4.92761e-10	-1.09031
125129152	chr8:125129152:G:A	3.68762e-12	-4.92761e-10	0.356101	0.000744564	-4.92761e-10	0.501018
125129353	chr8:125129353:AAC:A	5.40879e-13	-1.93104	0.367604	9.50889e-05	-1.93612	0.379154
125129632	chr8:125129632:TCTGA:T	7.35313e-12	-4.92761e-10	1.04625	0.00153335	-4.92761e-10	1.22343
125130161	chr8:125130161:C:G	2.94958e-13	-0.916119	-1.25368	6.48647e-05	-0.710731	-1.22875
125130234	chr8:125130234:G:C	1.00085e-13	-1.98109	-1.26952	1.77292e-05	-1.99425	-1.24231
125130790	chr8:125130790:C:T	3.28589e-12	-4.92761e-10	0.240758	0.000659595	-4.92761e-10	0.379845
125130864	chr8:125130864:C:T	2.75052e-12	-4.92761e-10	0.0629123	0.000473423	-4.92761e-10	0.0482079
125131077	chr8:125131077:A:G	7.11597e-13	-4.92761e-10	-1.28912	0.00012351	-4.92761e-10	-1.29546
125131247	chr8:125131247:T:C	3.37055e-12	-4.92761e-10	0.266197	0.000677705	-4.92761e-10	0.406932
125131544	chr8:125131544:T:C	5.88083e-13	-1.75439	0.274621	0.000102169	-1.77077	0.285626
125131791	chr8:125131791:A:G	1.65177e-13	-1.71689	-1.03272	3.10341e-05	-1.59269	-1.08401
125131944	chr8:125131944:C:T	7.18634e-13	-4.92761e-10	-1.27928	0.000124779	-4.92761e-10	-1.28524
125132007	chr8:125132007:T:C	2.82732e-13	-2.01162	-0.200511	3.25135e-05	-2.01207	-0.61805
125133125	chr8:125133125:T:A	1.21762e-13	-2.01294	-1.04163	1.77753e-05	-2.01259	-1.22138
125133537	chr8:125133537:C:T	9.39107e-13	-4.92761e-10	-1.0117	0.000162753	-4.92761e-10	-1.01955
125134508	chr8:125134508:C:G	7.13612e-13	-4.92761e-10	-1.28629	0.000123051	-4.92761e-10	-1.29918
125134715	chr8:125134715:C:T	1.06845e-13	-1.94696	-1.23829	1.79414e-05	-1.96548	-1.25919
125134792	chr8:125134792:A:G	1.3931e-12	-4.92761e-10	-0.617349	0.000231196	-4.92761e-10	-0.668514
125134974	chr8:125134974:A:C	1.36319e-12	-1.88704	1.24798	0.000243497	-1.77736	1.16069
125135272	chr8:125135272:A:G	1.62532e-13	-1.69942	-1.06634	3.07294e-05	-1.57217	-1.1144
125135274	chr8:125135274:T:C	1.00381e-13	-1.99529	-1.25238	1.79277e-05	-2.00557	-1.21986
125135656	chr8:125135656:T:A	8.67556e-13	-4.92761e-10	-1.09095	0.000162269	-4.92761e-10	-1.02253
125135938	chr8:125135938:A:C	3.59014e-12	-4.92761e-10	0.329313	0.000725097	-4.92761e-10	0.474525
125136061	chr8:125136061:C:G	1.04929e-12	-4.92761e-10	-0.900766	0.000178294	-4.92761e-10	-0.928346
125136299	chr8:125136299:G:A	3.54108e-12	-4.92761e-10	0.315554	0.000714842	-4.92761e-10	0.460281
125136483	chr8:125136483:G:A	8.87042e-13	-4.92761e-10	-1.06874	0.000152854	-4.92761e-10	-1.0823
125136964	chr8:125136964:T:C	7.13447e-13	-4.92761e-10	-1.28653	0.000124012	-4.92761e-10	-1.2914
125137073	chr8:125137073:A:G	1.15747e-12	-1.72557	0.922924	0.000208475	-1.73996	0.968
125137221	chr8:125137221:CT:C	9.41059e-13	-4.92761e-10	-1.00963	0.000163086	-4.92761e-10	-1.0175
125137408	chr8:125137408:A:G	3.60226e-13	-1.9699	-5.85511e-10	6.7124e-05	-1.90524	-5.85511e-10
125137682	chr8:125137682:T:G	7.785e-13	-4.92761e-10	-1.19927	0.000136761	-4.92761e-10	-1.19355
125137719	chr8:125137719:G:A	3.73161e-12	-4.92761e-10	0.36796	0.000754719	-4.92761e-10	0.514565
125138459	chr8:125138459:G:C	1.36763e-12	-1.81237	1.17657	0.000254494	-1.74839	1.17589
125138561	chr8:125138561:T:C	4.85881e-13	-1.34647	-0.324202	7.53323e-05	-1.2327	-0.557173
125138746	chr8:125138746:G:A	7.96826e-13	-4.92761e-10	-1.176	0.000143085	-4.92761e-10	-1.14834
125138982	chr8:125138982:G:A	7.20531e-13	-4.92761e-10	-1.27665	0.000126755	-4.92761e-10	-1.26952
125139445	chr8:125139445:G:A	9.13213e-13	-4.92761e-10	-1.03966	0.000157127	-4.92761e-10	-1.05473
125139549	chr8:125139549:T:C	1.06552e-12	-4.92761e-10	-0.88542	0.000178344	-4.92761e-10	-0.928065
125139749	chr8:125139749:G:A	1.32426e-12	-4.92761e-10	-0.668026	0.000220523	-4.92761e-10	-0.715778
125140057	chr8:125140057:T:A	7.26253e-13	-4.92761e-10	-1.26874	0.000125472	-4.92761e-10	-1.2797
125140133	chr8:125140133:A:G	2.52171e-13	-1.58974	-0.736792	5.49098e-05	-1.56467	-0.541416
125140969	chr8:125140969:C:T	2.92444e-12	-4.92761e-10	0.124225	0.000584314	-4.92761e-10	0.258657
125141010	chr8:125141010:C:T	1.00533e-13	-1.98442	-1.26172	1.78532e-05	-1.99747	-1.23213
125141146	chr8:125141146:A:G	1.38474e-12	-4.92761e-10	-0.623369	0.0002307	-4.92761e-10	-0.670661
125141462	chr8:125141462:T:C	9.39564e-13	-4.92761e-10	-1.01122	0.000162832	-4.92761e-10	-1.01906
125141871	chr8:125141871:C:T	3.06518e-13	-1.36429	-0.767064	8.77279e-05	-1.06181	-0.575727
125142025	chr8:125142025:C:A	1.37344e-12	-4.92761e-10	-0.631557	0.000228533	-4.92761e-10	-0.680098
125142407	chr8:125142407:G:A	1.6939e-13	-1.93905	-0.785376	3.23638e-05	-1.96162	-0.673118
125142589	chr8:125142589:A:G	9.69072e-13	-4.92761e-10	-0.980296	0.000167536	-4.92761e-10	-0.990581
125142863	chr8:125142863:A:G	7.18436e-13	-4.92761e-10	-1.27956	0.000123454	-4.92761e-10	-1.29591
125143144	chr8:125143144:G:A	1.2831e-12	-4.92761e-10	-0.699596	0.000216901	-4.92761e-10	-0.732339
125143878	chr8:125143878:T:C	1.00678e-13	-1.99619	-1.24852	1.80032e-05	-2.00628	-1.21495
125144001	chr8:125144001:A:G	4.42411e-13	-1.83129	0.0668898	7.66253e-05	-1.848	0.0751462
125144473	chr8:125144473:A:G	7.57528e-13	-4.92761e-10	-1.22657	0.00013516	-4.92761e-10	-1.20532
125144854	chr8:125144854:T:C	7.22696e-13	-4.92761e-10	-1.27364	0.000124954	-4.92761e-10	-1.28383
125145306	chr8:125145306:G:A	1.40522e-12	-4.92761e-10	-0.608683	0.000237093	-4.92761e-10	-0.643329
125146662	chr8:125146662:C:T	1.01097e-12	-0.937968	-5.85511e-10	0.000139781	-1.1717	-5.85511e-10
125146766	chr8:125146766:A:G	4.01238e-13	-1.34438	-0.517703	6.358e-05	-1.2337	-0.725785
125147104	chr8:125147104:A:G	3.68305e-13	-1.94772	-5.85511e-10	7.18343e-05	-1.83742	-5.85511e-10
125147755	chr8:125147755:G:A	8.64086e-13	-4.92761e-10	-1.09496	0.000148893	-4.92761e-10	-1.10855
125148078	chr8:125148078:T:A	3.60587e-13	-1.51991	-0.448995	5.59768e-05	-1.42022	-0.666625
125148320	chr8:125148320:A:G	9.34489e-13	-4.92761e-10	-1.01663	0.000161962	-4.92761e-10	-1.02442
125148482	chr8:125148482:A:G	6.68023e-13	-0.782151	-0.57016	0.000127118	-0.743034	-0.523631
125148495	chr8:125148495:C:T	7.0392e-13	-0.761631	-0.538338	0.000133954	-0.725762	-0.488521
125148593	chr8:125148593:C:T	3.52914e-13	-1.52537	-0.465033	5.49965e-05	-1.42398	-0.680535
125148910	chr8:125148910:A:T	8.22093e-13	-4.92761e-10	-1.14478	0.000148053	-4.92761e-10	-1.11421
125148966	chr8:125148966:T:C	1.4598e-12	-4.92761e-10	-0.570578	0.000242033	-4.92761e-10	-0.622707
125149154	chr8:125149154:A:T	7.6165e-13	-0.682809	-0.538338	0.000145334	-0.644224	-0.488521
125149226	chr8:125149226:T:G	4.39561e-13	-1.37746	-0.393401	6.84201e-05	-1.26837	-0.617748
125149290	chr8:125149290:C:T	5.52853e-12	-4.92761e-10	0.761043	0.00104027	-4.92761e-10	0.835455
125149556	chr8:125149556:A:G	1.43801e-12	-4.92761e-10	-0.58562	0.000238565	-4.92761e-10	-0.637138
125149786	chr8:125149786:T:C	2.6023e-12	-4.92761e-10	0.00751558	0.000516816	-4.92761e-10	0.135905
125149807	chr8:125149807:G:A	7.22465e-13	-4.92761e-10	-1.27396	0.000124941	-4.92761e-10	-1.28394
125149932	chr8:125149932:A:G	7.81819e-13	-1.19501	-5.85511e-10	0.000186359	-0.884108	-5.85511e-10
125150116	chr8:125150116:GA:G	1.42766e-12	-4.92761e-10	-0.592842	0.000236931	-4.92761e-10	-0.644012
125150121	chr8:125150121:C:T	2.55177e-12	-0.012092	-5.85511e-10	0.000427916	-0.0528539	-5.85511e-10
125150210	chr8:125150210:T:C	1.40411e-12	-4.92761e-10	-0.609477	0.000255279	-4.92761e-10	-0.569425
125150651	chr8:125150651:G:A	7.57979e-13	-4.92761e-10	-1.22598	0.000135451	-4.92761e-10	-1.20317
125150819	chr8:125150819:T:C	4.30423e-13	-1.79187	-5.85511e-10	8.16835e-05	-1.70893	-5.85511e-10
125151315	chr8:125151315:C:T	8.23587e-13	-4.92761e-10	-1.14297	0.000153099	-4.92761e-10	-1.0807
125151327	chr8:125151327:C:T	9.3688e-13	-4.92761e-10	-1.01408	0.000162372	-4.92761e-10	-1.02189
125152326	chr8:125152326:G:A	1.63177e-13	-1.72547	-1.03632	3.1764e-05	-1.70778	-0.945671
125152627	chr8:125152627:C:T	7.20707e-13	-4.92761e-10	-1.2764	0.000125088	-4.92761e-10	-1.28277
125153696	chr8:125153696:T:C	1.4598e-12	-4.92761e-10	-0.570578	0.000242033	-4.92761e-10	-0.622707
125154684	chr8:125154684:T:G	1.21122e-12	-4.92761e-10	-0.75725	0.00021445	-4.92761e-10	-0.743706
125154726	chr8:125154726:A:G	7.25959e-13	-4.92761e-10	-1.26914	0.00012543	-4.92761e-10	-1.28004
125155366	chr8:125155366:T:C	1.40724e-12	-4.92761e-10	-0.607246	0.000255874	-4.92761e-10	-0.567094
125155384	chr8:125155384:T:C	7.4845e-13	-4.92761e-10	-1.23863	0.000129401	-4.92761e-10	-1.24886
125155771	chr8:125155771:C:T	3.8831e-13	-1.89483	-5.85511e-10	6.89289e-05	-1.87871	-5.85511e-10
125156555	chr8:125156555:G:T	3.56136e-13	-1.98132	-5.85511e-10	6.61182e-05	-1.92034	-5.85511e-10
125156722	chr8:125156722:C:A	1.60322e-13	-1.60648	-1.17297	3.08981e-05	-1.48355	-1.19754
125156774	chr8:125156774:A:G	9.54786e-14	-1.99675	-1.30098	1.65024e-05	-2.00613	-1.30214
125157417	chr8:125157417:G:T	9.39564e-13	-4.92761e-10	-1.01122	0.000162832	-4.92761e-10	-1.01906
125157729	chr8:125157729:T:A	2.96713e-12	-4.92761e-10	0.138716	0.000593153	-4.92761e-10	0.273671
125157989	chr8:125157989:A:G	1.00458e-13	-1.99865	-1.24825	1.79873e-05	-2.00752	-1.21459
125158054	chr8:125158054:T:C	3.94255e-13	-1.87964	-5.85511e-10	6.66787e-05	-1.91189	-5.85511e-10
125158188	chr8:125158188:A:T	3.12895e-13	-0.848958	-1.26181	6.81645e-05	-0.650802	-1.23905
125158215	chr8:125158215:A:G	1.47033e-12	-4.92761e-10	-0.56339	0.000243716	-4.92761e-10	-0.615779
125158236	chr8:125158236:T:C	8.15141e-13	-4.92761e-10	-1.15327	0.000151234	-4.92761e-10	-1.09296
125158708	chr8:125158708:ACTTC:A	8.39219e-13	-4.92761e-10	-1.12416	0.000156497	-4.92761e-10	-1.05875
125158933	chr8:125158933:G:A	9.39564e-13	-4.92761e-10	-1.01122	0.000162832	-4.92761e-10	-1.01906
125158950	chr8:125158950:C:G	8.21781e-13	-4.92761e-10	-1.14516	0.000152695	-4.92761e-10	-1.08334
125159327	chr8:125159327:G:A	1.01784e-13	-1.99592	-1.23786	1.8253e-05	-2.00595	-1.2015
125159403	chr8:125159403:T:C	1.02071e-13	-1.98172	-1.24925	1.81785e-05	-1.99567	-1.21587
125159725	chr8:125159725:C:T	1.04865e-12	-1.92785	1.02647	0.000184938	-1.83399	0.942227
125159890	chr8:125159890:G:T	7.26253e-13	-4.92761e-10	-1.26874	0.000125472	-4.92761e-10	-1.2797
125160436	chr8:125160436:G:A	1.1406e-13	-1.83097	-1.28895	2.17882e-05	-1.7333	-1.29711
125160485	chr8:125160485:A:G	1.30958e-13	-1.68725	-1.2945	2.62131e-05	-1.54315	-1.30237
125161303	chr8:125161303:A:T	4.43301e-13	-1.76239	-5.85511e-10	7.39663e-05	-1.80817	-5.85511e-10
125161766	chr8:125161766:T:C	3.10595e-12	-4.92761e-10	0.184442	0.000533458	-4.92761e-10	0.1676
125163616	chr8:125163616:C:T	1.92777e-13	-1.92758	-0.667521	3.70531e-05	-1.95254	-0.546885
125163757	chr8:125163757:A:G	7.05971e-13	-4.92761e-10	-1.29706	0.000125587	-4.92761e-10	-1.27878
125163980	chr8:125163980:G:A	7.26253e-13	-4.92761e-10	-1.26874	0.000125472	-4.92761e-10	-1.2797
125164145	chr8:125164145:A:G	8.37789e-13	-4.92761e-10	-1.12587	0.000147396	-4.92761e-10	-1.11866
125164269	chr8:125164269:G:A	8.1046e-13	-4.92761e-10	-1.15903	0.000150208	-4.92761e-10	-1.09976
125164284	chr8:125164284:C:T	1.59011e-13	-1.7368	-1.05087	2.97756e-05	-1.61741	-1.10068
125164466	chr8:125164466:T:C	1.16639e-13	-1.80328	-1.29427	2.24339e-05	-1.70093	-1.30027
125164776	chr8:125164776:T:C	1.39941e-12	-4.92761e-10	-0.612826	0.000236039	-4.92761e-10	-0.647783
125165017	chr8:125165017:C:T	1.00583e-12	-1.93257	0.989506	0.000177145	-1.84156	0.906746
125165655	chr8:125165655:C:T	1.64473e-13	-1.52412	-1.22977	2.96925e-05	-1.4747	-1.24618
125165769	chr8:125165769:A:G	3.65906e-13	-1.46166	-0.492599	5.71678e-05	-1.36223	-0.703558
125165994	chr8:125165994:T:C	9.24458e-13	-4.92761e-10	-1.02743	0.00016025	-4.92761e-10	-1.03505
125166137	chr8:125166137:C:T	7.76173e-13	-4.92761e-10	-1.20226	0.0001389	-4.92761e-10	-1.17803
125166414	chr8:125166414:G:A	1.41637e-12	-4.92761e-10	-0.600782	0.000235048	-4.92761e-10	-0.651992
125166558	chr8:125166558:C:T	7.11726e-13	-4.92761e-10	-1.28894	0.000124195	-4.92761e-10	-1.28993
125166765	chr8:125166765:T:C	1.20757e-12	-4.92761e-10	-0.760268	0.00020497	-4.92761e-10	-0.788917
125166869	chr8:125166869:A:G	8.12156e-13	-4.92761e-10	-1.15694	0.000150599	-4.92761e-10	-1.09716
125166987	chr8:125166987:G:A	2.76338e-12	-4.92761e-10	0.0675757	0.000550975	-4.92761e-10	0.199909
125167389	chr8:125167389:C:T	9.17839e-13	-4.92761e-10	-1.03461	0.000159049	-4.92761e-10	-1.04257
125167628	chr8:125167628:A:G	2.7641e-13	-1.09227	-1.14248	3.83135e-05	-1.27657	-1.18941
125167697	chr8:125167697:A:G	1.08333e-12	-4.92761e-10	-0.868835	0.000184401	-4.92761e-10	-0.89467
125168097	chr8:125168097:G:A	8.7952e-13	-4.92761e-10	-1.07726	0.000150051	-4.92761e-10	-1.10081
125168162	chr8:125168162:C:T	4.01248e-13	-1.86206	-5.85511e-10	6.77364e-05	-1.89616	-5.85511e-10
125168339	chr8:125168339:G:A	2.14662e-13	-1.49767	-0.9899	4.21349e-05	-1.34964	-1.02127
125168527	chr8:125168527:C:G	2.75184e-12	-4.92761e-10	0.0633922	0.000548102	-4.92761e-10	0.194681
125168640	chr8:125168640:A:G	1.75707e-13	-1.59978	-1.08804	3.39928e-05	-1.46603	-1.1196
125169650	chr8:125169650:C:G	2.39498e-12	-4.92761e-10	-0.075503	0.000416382	-4.92761e-10	-0.0801784
125170098	chr8:125170098:CT:C	2.38191e-13	-1.60304	-0.780522	5.21453e-05	-1.56635	-0.591401
125170910	chr8:125170910:CAG:C	1.63671e-12	-4.92761e-10	-0.456188	0.000296235	-4.92761e-10	-0.420627
125171391	chr8:125171391:A:G	7.38904e-13	-4.92761e-10	-1.25147	0.000130382	-4.92761e-10	-1.24131
125171483	chr8:125171483:G:C	7.15494e-13	-4.92761e-10	-1.28366	0.000123186	-4.92761e-10	-1.29809
125171663	chr8:125171663:G:A	2.66541e-13	-0.989293	-1.28181	5.67597e-05	-0.807847	-1.26511
125171750	chr8:125171750:A:G	5.17665e-13	-1.9143	0.306993	9.06655e-05	-1.92007	0.315464
125172042	chr8:125172042:T:C	1.58516e-13	-1.74869	-1.04209	2.95884e-05	-1.63179	-1.09261
125172164	chr8:125172164:A:G	8.35436e-13	-4.92761e-10	-1.12868	0.000146946	-4.92761e-10	-1.12172
125172185	chr8:125172185:T:C	8.20348e-13	-4.92761e-10	-1.14691	0.0001524	-4.92761e-10	-1.08527
125172201	chr8:125172201:C:T	4.65683e-13	-1.71313	-5.85511e-10	7.69685e-05	-1.76838	-5.85511e-10
125172269	chr8:125172269:A:G	1.15408e-13	-1.81438	-1.29378	2.21371e-05	-1.71455	-1.29998
125172769	chr8:125172769:A:G	7.85075e-13	-1.19085	-5.85511e-10	0.000157029	-1.05535	-5.85511e-10
125173017	chr8:125173017:G:A	1.40366e-12	-4.92761e-10	-0.609792	0.000236839	-4.92761e-10	-0.6444
125173151	chr8:125173151:C:T	1.05016e-12	-4.92761e-10	-0.899932	0.00017844	-4.92761e-10	-0.927526
125173368	chr8:125173368:G:A	1.40366e-12	-4.92761e-10	-0.609792	0.000236839	-4.92761e-10	-0.6444
125173826	chr8:125173826:G:A	1.22014e-13	-1.77341	-1.27909	2.35299e-05	-1.66203	-1.29148
125173972	chr8:125173972:C:T	5.63955e-13	-1.52166	-5.85511e-10	0.000111885	-1.39431	-5.85511e-10
125174170	chr8:125174170:C:A	3.23065e-12	-4.92761e-10	0.223805	0.000648571	-4.92761e-10	0.362991
125174767	chr8:125174767:A:G	1.40366e-12	-4.92761e-10	-0.609792	0.000236839	-4.92761e-10	-0.6444
125174802	chr8:125174802:C:G	3.47296e-13	-2.00646	-5.85511e-10	6.12389e-05	-1.997	-5.85511e-10
125175728	chr8:125175728:AGAG:A	9.82925e-14	-1.9913	-1.27738	1.74019e-05	-2.00214	-1.25306
125175772	chr8:125175772:A:G	5.12706e-13	-1.90456	0.287633	9.00411e-05	-1.91251	0.300993
125175980	chr8:125175980:CCTAA:C	9.46549e-13	-4.92761e-10	-1.00381	0.000167264	-4.92761e-10	-0.992208
125176107	chr8:125176107:A:G	2.75184e-12	-4.92761e-10	0.0633922	0.000548102	-4.92761e-10	0.194681
125176373	chr8:125176373:G:A	2.75184e-12	-4.92761e-10	0.0633922	0.000548102	-4.92761e-10	0.194681
125176655	chr8:125176655:A:G	6.65859e-12	-4.92761e-10	0.947029	0.0012348	-4.92761e-10	1.00689
125176688	chr8:125176688:C:T	3.03651e-13	-1.23109	-0.909667	8.65998e-05	-0.905538	-0.744946
125176914	chr8:125176914:G:T	9.62078e-14	-1.98882	-1.3013	1.65992e-05	-2.00049	-1.30194
125177226	chr8:125177226:A:G	1.47521e-12	-4.92761e-10	-0.560078	0.000244509	-4.92761e-10	-0.612531
125177849	chr8:125177849:G:A	3.22854e-13	-1.52401	-0.555427	5.09469e-05	-1.42332	-0.757678
125177922	chr8:125177922:G:C	3.71437e-13	-1.93925	-5.85511e-10	6.34269e-05	-1.96189	-5.85511e-10
125178152	chr8:125178152:T:A	2.13124e-13	-1.70018	-0.794579	4.62583e-05	-1.66881	-0.608727
125178630	chr8:125178630:G:A	5.06014e-13	-1.86135	0.231285	8.86142e-05	-1.8691	0.241607
125178678	chr8:125178678:G:A	2.68683e-12	-4.92761e-10	0.0394845	0.000534551	-4.92761e-10	0.169646
125178702	chr8:125178702:C:T	1.00299e-12	-4.92761e-10	-0.94589	0.000180406	-4.92761e-10	-0.916569
125178722	chr8:125178722:T:C	2.64384e-12	-4.92761e-10	0.0233523	0.000525133	-4.92761e-10	0.151871
125178736	chr8:125178736:GACGGGC:G	7.26947e-13	-4.92761e-10	-1.26778	0.00012557	-4.92761e-10	-1.27892
125179163	chr8:125179163:C:G	7.3869e-13	-4.92761e-10	-1.25176	0.000127873	-4.92761e-10	-1.26075
125179169	chr8:125179169:C:G	1.7373e-13	-1.69481	-1.00432	3.25234e-05	-1.57122	-1.0586
125179294	chr8:125179294:T:C	6.26987e-12	-4.92761e-10	0.886877	0.00116118	-4.92761e-10	0.945415
125179330	chr8:125179330:C:T	1.56939e-13	-1.9374	-0.863379	2.97611e-05	-1.96038	-0.758197
125179368	chr8:125179368:TAAGAA:T	7.26345e-13	-4.92761e-10	-1.26861	0.000125486	-4.92761e-10	-1.27959
125179862	chr8:125179862:G:C	7.26253e-13	-4.92761e-10	-1.26874	0.000125472	-4.92761e-10	-1.2797
125179922	chr8:125179922:T:C	1.46234e-12	-4.92761e-10	-0.568839	0.000242426	-4.92761e-10	-0.621083
125180200	chr8:125180200:G:A	2.75184e-12	-4.92761e-10	0.0633922	0.000548102	-4.92761e-10	0.194681
125180251	chr8:125180251:G:A	2.70711e-13	-0.971294	-1.28429	4.88532e-05	-0.933086	-1.28987
125180262	chr8:125180262:A:G	2.72487e-12	-4.92761e-10	0.0535414	0.000542508	-4.92761e-10	0.184422
125180732	chr8:125180732:G:C	2.86157e-12	-4.92761e-10	0.102491	0.000570996	-4.92761e-10	0.235602
125180807	chr8:125180807:TA:T	9.91843e-14	-1.98432	-1.27534	1.76183e-05	-1.99189	-1.25096
125181184	chr8:125181184:G:A	8.88437e-13	-4.92761e-10	-1.06717	0.000152952	-4.92761e-10	-1.08166
125181526	chr8:125181526:G:A	8.14664e-13	-4.92761e-10	-1.15386	0.000139495	-4.92761e-10	-1.17375
125181774	chr8:125181774:G:A	2.82871e-12	-4.92761e-10	0.0909414	0.000486424	-4.92761e-10	0.0753003
125182215	chr8:125182215:T:G	9.40103e-13	-4.92761e-10	-1.01064	0.000162923	-4.92761e-10	-1.01851
125183118	chr8:125183118:C:T	7.0497e-13	-4.92761e-10	-1.29848	0.000125237	-4.92761e-10	-1.28158
125184049	chr8:125184049:T:G	8.61325e-13	-4.92761e-10	-1.09816	0.000148432	-4.92761e-10	-1.11165
125184154	chr8:125184154:A:G	7.62646e-13	-0.681502	-0.538338	0.000145216	-0.64504	-0.488521
125184298	chr8:125184298:A:G	1.40744e-12	-4.92761e-10	-0.607103	0.000233698	-4.92761e-10	-0.657753
125184346	chr8:125184346:ACTT:A	2.78608e-12	-4.92761e-10	0.0757557	0.0005552	-4.92761e-10	0.207548
125184821	chr8:125184821:A:G	7.685e-13	-4.92761e-10	-1.21219	0.000137377	-4.92761e-10	-1.18905
125185147	chr8:125185147:A:G	3.45441e-13	-2.01181	-5.85511e-10	6.0204e-05	-2.01404	-5.85511e-10
125185263	chr8:125185263:G:A	7.02214e-13	-4.92761e-10	-1.3024	0.000122627	-4.92761e-10	-1.30263
125185651	chr8:125185651:T:G	1.1777e-12	-4.92761e-10	-0.785314	0.000200326	-4.92761e-10	-0.811835
125186313	chr8:125186313:C:T	6.66754e-12	-4.92761e-10	0.948372	0.00123609	-4.92761e-10	1.00792
125186393	chr8:125186393:T:A	1.48297e-12	-4.92761e-10	-0.55483	0.000251576	-4.92761e-10	-0.584034
125187871	chr8:125187871:G:A	1.54296e-12	-4.92761e-10	-0.515174	0.000258177	-4.92761e-10	-0.558134
125188043	chr8:125188043:T:C	1.53823e-12	-4.92761e-10	-0.518245	0.000257402	-4.92761e-10	-0.561142
125188227	chr8:125188227:T:C	1.42107e-13	-1.93044	-0.969621	2.27745e-05	-1.93944	-1.0467
125188583	chr8:125188583:T:C	1.71196e-13	-1.69197	-1.02185	3.221e-05	-1.56531	-1.0742
125188650	chr8:125188650:CTTA:C	1.39739e-12	-4.92761e-10	-0.61427	0.000235715	-4.92761e-10	-0.649157
125188674	chr8:125188674:C:T	5.87871e-13	-0.414514	-1.06561	0.000106203	-0.388162	-1.05827
125188746	chr8:125188746:C:T	1.00073e-13	-1.98634	-1.2644	1.77279e-05	-1.99871	-1.23793
125189013	chr8:125189013:A:G	7.26253e-13	-4.92761e-10	-1.26874	0.000125472	-4.92761e-10	-1.2797
125189083	chr8:125189083:T:C	1.33449e-12	-4.92761e-10	-0.66033	0.00023684	-4.92761e-10	-0.644397
125189227	chr8:125189227:A:G	3.25991e-13	-1.54385	-0.52591	5.11847e-05	-1.44351	-0.732835
125189420	chr8:125189420:G:A	8.35436e-13	-4.92761e-10	-1.12868	0.000146946	-4.92761e-10	-1.12172
125189443	chr8:125189443:A:G	1.15015e-12	-1.893	1.08402	0.00021103	-1.84419	1.08441
125189622	chr8:125189622:G:A	7.14653e-13	-4.92761e-10	-1.28484	0.000124077	-4.92761e-10	-1.29088
125189815	chr8:125189815:A:G	8.8822e-13	-4.92761e-10	-1.06741	0.000156407	-4.92761e-10	-1.05932
125189884	chr8:125189884:T:A	3.20606e-13	-1.52747	-0.558952	5.06741e-05	-1.42538	-0.760988
125190399	chr8:125190399:C:G	7.76544e-13	-4.92761e-10	-1.20178	0.000138979	-4.92761e-10	-1.17746
125190746	chr8:125190746:G:A	9.58292e-14	-2.00264	-1.29142	1.64564e-05	-2.0101	-1.30097
125190812	chr8:125190812:G:A	1.20495e-13	-1.76957	-1.29545	2.33219e-05	-1.66154	-1.30085
125191055	chr8:125191055:A:G	3.44847e-13	-2.01353	-5.85511e-10	6.02864e-05	-2.01267	-5.85511e-10
125191959	chr8:125191959:A:G	1.73886e-13	-1.47089	-1.22734	3.14714e-05	-1.41883	-1.24388
125192210	chr8:125192210:C:T	1.77045e-13	-1.74352	-0.936713	3.27872e-05	-1.62422	-0.997527
125192215	chr8:125192215:T:G	2.91196e-12	-4.92761e-10	0.119949	0.000582244	-4.92761e-10	0.255108
125192217	chr8:125192217:A:G	9.75973e-14	-1.99672	-1.27907	1.72921e-05	-2.00625	-1.25528
125192392	chr8:125192392:T:C	1.62598e-13	-1.73211	-1.03324	3.04097e-05	-1.61281	-1.0842
125192526	chr8:125192526:C:CAATT	3.75608e-13	-1.55923	-0.368862	5.74412e-05	-1.46448	-0.596542
125192650	chr8:125192650:T:G	9.38786e-13	-4.92761e-10	-1.01205	0.000162701	-4.92761e-10	-1.01987
125193004	chr8:125193004:T:G	1.57483e-13	-1.73052	-1.0668	2.95904e-05	-1.60985	-1.11448
125193087	chr8:125193087:T:TA	7.36697e-13	-4.92761e-10	-1.25446	0.000126981	-4.92761e-10	-1.26774
125193158	chr8:125193158:A:G	1.83262e-12	-4.92761e-10	-0.343133	0.000335663	-4.92761e-10	-0.295672
125193194	chr8:125193194:C:A	7.2394e-12	-4.92761e-10	1.03066	0.00134571	-4.92761e-10	1.0929
125193452	chr8:125193452:A:G	2.8712e-12	-4.92761e-10	0.105851	0.000573787	-4.92761e-10	0.240478
125193860	chr8:125193860:A:G	1.09651e-12	-1.85952	1.00277	0.000197269	-1.86811	1.04089
125194243	chr8:125194243:G:C	3.85468e-13	-1.90218	-5.85511e-10	6.58251e-05	-1.92478	-5.85511e-10
125194580	chr8:125194580:A:G	2.91451e-12	-4.92761e-10	0.120824	0.000582779	-4.92761e-10	0.256027
125194689	chr8:125194689:C:T	3.64871e-13	-1.95709	-5.85511e-10	6.20169e-05	-1.98437	-5.85511e-10
125194755	chr8:125194755:G:A	2.82871e-12	-4.92761e-10	0.0909414	0.000486424	-4.92761e-10	0.0753003
125195479	chr8:125195479:C:T	7.98081e-12	-4.92761e-10	1.12816	0.00148552	-4.92761e-10	1.19174
125195623	chr8:125195623:A:G	9.66714e-13	-4.92761e-10	-0.982731	0.000169198	-4.92761e-10	-0.98071
125196679	chr8:125196679:T:C	2.01176e-13	-1.7122	-0.84025	4.31524e-05	-1.68573	-0.661307
125196849	chr8:125196849:C:T	1.437e-13	-1.61686	-1.27205	2.95889e-05	-1.47538	-1.249
125197047	chr8:125197047:TG:T	3.32208e-13	-1.94889	-0.101983	5.85643e-05	-1.95083	-0.0908289
125197514	chr8:125197514:G:A	3.35672e-12	-4.92761e-10	0.262084	0.000675522	-4.92761e-10	0.403706
125197581	chr8:125197581:T:C	4.97303e-13	-0.715942	-0.931494	8.95487e-05	-0.719411	-0.897587
125197722	chr8:125197722:T:G	9.95881e-13	-1.91446	0.961456	0.000177293	-1.81604	0.882067
125197918	chr8:125197918:G:A	3.45914e-13	-2.01044	-5.85511e-10	6.35523e-05	-1.95992	-5.85511e-10
125198095	chr8:125198095:G:A	9.11914e-13	-1.04109	-5.85511e-10	0.000146255	-1.12643	-5.85511e-10
125198387	chr8:125198387:T:A	2.96317e-12	-4.92761e-10	0.137382	0.000591855	-4.92761e-10	0.271481
125198450	chr8:125198450:T:C	1.68543e-13	-1.57233	-1.15712	3.26917e-05	-1.44107	-1.18359
125198526	chr8:125198526:C:A	7.76538e-13	-4.92761e-10	-1.20179	0.000131978	-4.92761e-10	-1.22915
125198594	chr8:125198594:A:G	2.95147e-12	-4.92761e-10	0.133425	0.000589059	-4.92761e-10	0.266746
125199221	chr8:125199221:A:G	3.46653e-13	-1.74147	-0.266843	5.68327e-05	-1.6214	-0.450272
125199626	chr8:125199626:G:A	9.99093e-14	-1.99432	-1.25805	1.78154e-05	-2.00453	-1.22719
125199864	chr8:125199864:G:A	9.4002e-13	-4.92761e-10	-1.01073	0.000162909	-4.92761e-10	-1.01859
125200101	chr8:125200101:C:T	9.39564e-13	-4.92761e-10	-1.01122	0.000162832	-4.92761e-10	-1.01906
125200111	chr8:125200111:A:T	3.34591e-13	-1.57686	-0.466863	5.12919e-05	-1.49472	-0.679527
125200299	chr8:125200299:C:T	1.00211e-12	-4.92761e-10	-0.946773	0.000180242	-4.92761e-10	-0.917478
125200368	chr8:125200368:A:G	9.34302e-13	-4.92761e-10	-1.01683	0.000161921	-4.92761e-10	-1.02467
125200576	chr8:125200576:AC:A	1.5706e-13	-1.74117	-1.05884	2.94422e-05	-1.6224	-1.10695
125200847	chr8:125200847:T:C	1.01897e-13	-1.99484	-1.23783	1.8245e-05	-2.00722	-1.20067
125200958	chr8:125200958:A:G	7.2538e-13	-4.92761e-10	-1.26994	0.000124157	-4.92761e-10	-1.29024
125200968	chr8:125200968:G:C	2.61682e-12	-4.92761e-10	0.0130819	0.000520291	-4.92761e-10	0.142608
125201058	chr8:125201058:T:C	8.64915e-13	-4.92761e-10	-1.094	0.000140837	-4.92761e-10	-1.16418
125201209	chr8:125201209:A:G	1.62251e-12	-4.92761e-10	-0.464901	0.000275475	-4.92761e-10	-0.493283
125201218	chr8:125201218:G:A	8.23199e-13	-4.92761e-10	-1.14344	0.000153032	-4.92761e-10	-1.08113
125201302	chr8:125201302:T:G	1.01876e-12	-1.93959	1.0093	0.000178841	-1.85196	0.926671
125201612	chr8:125201612:A:G	1.23929e-12	-4.92761e-10	-0.734342	0.000210143	-4.92761e-10	-0.763993
125202002	chr8:125202002:G:A	7.05573e-13	-4.92761e-10	-1.29762	0.000122936	-4.92761e-10	-1.30012
125202187	chr8:125202187:C:T	7.44028e-13	-4.92761e-10	-1.24456	0.000134817	-4.92761e-10	-1.20786
125202221	chr8:125202221:C:T	2.9654e-12	-4.92761e-10	0.138135	0.000592345	-4.92761e-10	0.272309
125202627	chr8:125202627:G:A	8.31166e-13	-4.92761e-10	-1.1338	0.000154774	-4.92761e-10	-1.06982
125202799	chr8:125202799:T:G	8.35583e-13	-4.92761e-10	-1.1285	0.000155347	-4.92761e-10	-1.06612
125202985	chr8:125202985:G:A	9.39564e-13	-4.92761e-10	-1.01122	0.000162832	-4.92761e-10	-1.01906
125203030	chr8:125203030:T:C	1.0584e-13	-2.01455	-1.18016	1.8089e-05	-2.00406	-1.21242
125203334	chr8:125203334:C:G	9.38916e-13	-4.92761e-10	-1.01191	0.000162721	-4.92761e-10	-1.01974
125203412	chr8:125203412:A:G	1.44926e-12	-4.92761e-10	-0.577824	0.000240564	-4.92761e-10	-0.628795
125203973	chr8:125203973:G:A	2.4558e-12	-4.92761e-10	-0.0504244	0.000422645	-4.92761e-10	-0.0652487
125204346	chr8:125204346:G:A	1.16124e-13	-1.81832	-1.28365	2.21874e-05	-1.71883	-1.29343
125204382	chr8:125204382:T:G	7.05573e-13	-4.92761e-10	-1.29762	0.000122936	-4.92761e-10	-1.30012
125204586	chr8:125204586:G:A	1.44185e-12	-4.92761e-10	-0.582951	0.000239374	-4.92761e-10	-0.633753
125204726	chr8:125204726:C:T	1.32419e-12	-4.92761e-10	-0.66808	0.00022452	-4.92761e-10	-0.697815
125204778	chr8:125204778:C:T	4.24063e-13	-1.80675	-5.85511e-10	6.90359e-05	-1.87715	-5.85511e-10
125205021	chr8:125205021:C:T	2.24016e-13	-1.67997	-0.764948	4.87134e-05	-1.65292	-0.572907
125205063	chr8:125205063:C:G	6.12287e-12	0.863152	-5.85511e-10	0.00218673	1.57838	-5.85511e-10
125205203	chr8:125205203:A:G	9.77155e-14	-2.00535	-1.26922	1.74246e-05	-2.01193	-1.24196
125205826	chr8:125205826:T:A	3.39935e-13	-1.57636	-0.451517	5.25092e-05	-1.48246	-0.668331
125206131	chr8:125206131:A:G	7.21971e-13	-4.92761e-10	-1.27465	0.000123796	-4.92761e-10	-1.29315
125206149	chr8:125206149:G:A	3.50765e-13	-1.99652	-5.85511e-10	6.19326e-05	-1.98573	-5.85511e-10
125206412	chr8:125206412:G:A	3.4544e-13	-2.01181	-5.85511e-10	6.02135e-05	-2.01388	-5.85511e-10
125206538	chr8:125206538:A:G	5.64157e-13	-1.5213	-5.85511e-10	9.80975e-05	-1.52582	-5.85511e-10
125206586	chr8:125206586:T:C	1.01862e-12	-4.92761e-10	-0.930432	0.000176349	-4.92761e-10	-0.939317
125206871	chr8:125206871:G:GGATGACCTCTGTA	1.79151e-12	-4.92761e-10	-0.365817	0.00029815	-4.92761e-10	-0.414184
125207510	chr8:125207510:TA:T	2.99979e-12	-4.92761e-10	0.149664	0.000599528	-4.92761e-10	0.284362
125207626	chr8:125207626:C:T	1.60548e-13	-1.61199	-1.16606	2.88513e-05	-1.56035	-1.18927
125207634	chr8:125207634:C:T	9.56173e-14	-1.99388	-1.3024	1.66267e-05	-2.00476	-1.29601
125208391	chr8:125208391:A:G	7.0871e-13	-4.92761e-10	-1.29319	0.000123136	-4.92761e-10	-1.29849
125208636	chr8:125208636:G:A	3.04732e-12	-4.92761e-10	0.165383	0.000609019	-4.92761e-10	0.300068
125208657	chr8:125208657:T:A	1.27404e-13	-1.99887	-1.01041	1.83367e-05	-1.99963	-1.20324
125209409	chr8:125209409:GAC:G	3.52852e-13	-1.99059	-5.85511e-10	6.41559e-05	-1.95047	-5.85511e-10
125209670	chr8:125209670:C:T	1.82339e-13	-1.4493	-1.20146	3.30691e-05	-1.39271	-1.22048
125209818	chr8:125209818:G:T	1.04911e-12	-4.92761e-10	-0.900936	0.00017827	-4.92761e-10	-0.928483
125210271	chr8:125210271:G:A	1.48938e-12	-4.92761e-10	-0.550517	0.000252559	-4.92761e-10	-0.580137
125211043	chr8:125211043:A:G	1.44467e-12	-4.92761e-10	-0.580998	0.000239597	-4.92761e-10	-0.632824
125211262	chr8:125211262:C:G	4.94326e-12	-4.92761e-10	0.649146	0.000965913	-4.92761e-10	0.761293
125211366	chr8:125211366:T:G	9.73048e-13	-4.92761e-10	-0.976201	0.000171742	-4.92761e-10	-0.965787
125211628	chr8:125211628:C:T	8.04817e-13	-4.92761e-10	-1.16602	0.000149026	-4.92761e-10	-1.10766
125211918	chr8:125211918:C:T	1.1741e-13	-1.80045	-1.29052	2.25731e-05	-1.69705	-1.29798
125212042	chr8:125212042:A:G	1.63091e-13	-1.71048	-1.05185	3.07326e-05	-1.58575	-1.10071
125212231	chr8:125212231:A:G	1.35509e-12	-4.92761e-10	-0.645013	0.000244441	-4.92761e-10	-0.612807
125212265	chr8:125212265:C:T	2.72456e-12	-4.92761e-10	0.0534281	0.000542445	-4.92761e-10	0.184306
125212275	chr8:125212275:G:A	1.25377e-13	-1.99318	-1.03213	1.81753e-05	-1.9956	-1.21612
125212477	chr8:125212477:G:A	2.92085e-13	-2.003	-0.176592	3.34371e-05	-2.00465	-0.597466
125213067	chr8:125213067:CTT:C	7.88268e-13	-4.92761e-10	-1.1868	0.000133674	-4.92761e-10	-1.21638
125213240	chr8:125213240:G:A	9.10395e-13	-4.92761e-10	-1.04276	0.000157895	-4.92761e-10	-1.04985
125213323	chr8:125213323:C:G	9.37802e-13	-4.92761e-10	-1.01309	0.000162531	-4.92761e-10	-1.02091
125213339	chr8:125213339:A:G	1.05335e-12	-4.92761e-10	-0.8969	0.000178959	-4.92761e-10	-0.924624
125214247	chr8:125214247:G:A	7.60907e-13	-4.92761e-10	-1.22212	0.000132107	-4.92761e-10	-1.22817
125214397	chr8:125214397:G:A	1.39585e-12	-4.92761e-10	-0.615375	0.000235451	-4.92761e-10	-0.650278
125215016	chr8:125215016:A:T	3.59769e-13	-1.52611	-0.445061	5.40821e-05	-1.44755	-0.673727
125215612	chr8:125215612:G:A	1.44443e-13	-1.7615	-1.12224	2.71401e-05	-1.64845	-1.16232
125215675	chr8:125215675:G:A	7.38576e-13	-4.92761e-10	-1.25191	0.000130318	-4.92761e-10	-1.2418
125215945	chr8:125215945:A:G	4.42992e-12	-4.92761e-10	0.539503	0.00083047	-4.92761e-10	0.610211
125216207	chr8:125216207:C:CAGTGGAT	3.18068e-13	-0.794866	-1.2995	6.87739e-05	-0.58941	-1.29155
125216211	chr8:125216211:T:A	3.18791e-13	-0.792635	-1.29946	6.89416e-05	-0.587037	-1.29148
125216413	chr8:125216413:G:A	1.62651e-13	-1.72527	-1.03975	3.05508e-05	-1.60251	-1.08988
125216517	chr8:125216517:T:TG	3.74216e-13	-1.9318	-5.85511e-10	6.65896e-05	-1.91323	-5.85511e-10
125216725	chr8:125216725:T:C	5.57076e-13	-1.86817	0.334242	9.75736e-05	-1.8773	0.346128
125217220	chr8:125217220:T:C	6.34183e-13	-0.793933	-0.610362	0.000120004	-0.76174	-0.562515
125217277	chr8:125217277:C:T	6.23837e-13	-0.795302	-0.625444	0.00011797	-0.763243	-0.578111
125217328	chr8:125217328:T:A	1.59896e-13	-1.99679	-0.785315	2.86445e-05	-2.00569	-0.751133
125217357	chr8:125217357:TTA:T	7.63007e-13	-4.92761e-10	-1.21937	0.000131879	-4.92761e-10	-1.2299
125217854	chr8:125217854:C:T	1.60317e-13	-1.92938	-0.850099	3.02532e-05	-1.952	-0.750178
125217988	chr8:125217988:C:T	2.67012e-12	-4.92761e-10	0.0332437	0.000530851	-4.92761e-10	0.1627
125218173	chr8:125218173:A:G	8.27142e-13	-4.92761e-10	-1.13866	0.000153877	-4.92761e-10	-1.07562
125218237	chr8:125218237:T:C	1.72873e-12	-4.92761e-10	-0.401494	0.000297762	-4.92761e-10	-0.415486
125218372	chr8:125218372:C:T	5.42382e-13	-1.94746	0.386792	9.50974e-05	-1.9537	0.39682
125218417	chr8:125218417:T:G	1.28087e-13	-1.72616	-1.27777	2.48796e-05	-1.6088	-1.28893
125218420	chr8:125218420:T:C	2.76323e-12	-4.92761e-10	0.0675225	0.000550485	-4.92761e-10	0.19902
125218434	chr8:125218434:CAG:C	2.39703e-12	-4.92761e-10	-0.0746491	0.000470106	-4.92761e-10	0.0411777
125218512	chr8:125218512:A:G	7.0397e-13	-4.92761e-10	-1.2999	0.000124829	-4.92761e-10	-1.28483
125218524	chr8:125218524:G:A	7.79628e-13	-4.92761e-10	-1.19782	0.00013959	-4.92761e-10	-1.17307
125218574	chr8:125218574:G:A	1.74601e-12	-4.92761e-10	-0.391544	0.00030072	-4.92761e-10	-0.405601
125218595	chr8:125218595:A:G	1.10227e-12	-4.92761e-10	-0.851506	0.000184564	-4.92761e-10	-0.893782
125218661	chr8:125218661:C:A	1.63467e-13	-1.71741	-1.04262	3.07494e-05	-1.59357	-1.09234
125218670	chr8:125218670:C:G	8.46324e-13	-4.92761e-10	-1.11573	0.000150118	-4.92761e-10	-1.10036
125219800	chr8:125219800:C:T	4.47571e-13	-1.94333	0.190532	7.88901e-05	-1.9456	0.201876
125219920	chr8:125219920:C:T	1.88691e-13	-1.6076	-1.00893	3.60592e-05	-1.4808	-1.04582
125219954	chr8:125219954:C:T	9.39564e-13	-4.92761e-10	-1.01122	0.000162832	-4.92761e-10	-1.01906
125220042	chr8:125220042:A:G	2.76232e-12	-4.92761e-10	0.0671907	0.000550286	-4.92761e-10	0.198658
125220603	chr8:125220603:G:T	8.83907e-13	-4.92761e-10	-1.07228	0.000143342	-4.92761e-10	-1.14655
125220957	chr8:125220957:T:G	1.24711e-13	-1.99745	-1.03319	1.8107e-05	-1.99909	-1.2164
125220973	chr8:125220973:C:T	1.48938e-12	-4.92761e-10	-0.550517	0.000252559	-4.92761e-10	-0.580137
125222507	chr8:125222507:A:C	1.46011e-12	-1.89601	1.32564	0.000269188	-1.85118	1.33481
125222853	chr8:125222853:C:T	1.76279e-12	-4.92761e-10	-0.381981	0.000293071	-4.92761e-10	-0.431366
125223042	chr8:125223042:A:G	5.02188e-13	-1.91091	0.273251	8.77688e-05	-1.91716	0.280089
125224035	chr8:125224035:G:A	1.79688e-12	-4.92761e-10	-0.362828	0.000298607	-4.92761e-10	-0.412651
125224897	chr8:125224897:A:G	7.38519e-13	-4.92761e-10	-1.25199	0.000130307	-4.92761e-10	-1.24189
125225137	chr8:125225137:CTAACATGAGCTGAG:C	7.99821e-13	-4.92761e-10	-1.17225	0.000138704	-4.92761e-10	-1.17944
125226147	chr8:125226147:A:G	7.28585e-13	-4.92761e-10	-1.26553	0.000125804	-4.92761e-10	-1.27705
125226347	chr8:125226347:A:G	2.75184e-12	-4.92761e-10	0.0633922	0.000548102	-4.92761e-10	0.194681
125226487	chr8:125226487:C:G	1.2043e-12	-4.92761e-10	-0.762977	0.000204647	-4.92761e-10	-0.790494
125227230	chr8:125227230:C:T	9.99723e-14	-1.9904	-1.26134	1.77853e-05	-2.00186	-1.23155
125227567	chr8:125227567:A:C	1.07561e-12	-1.86372	0.987731	0.000194991	-1.75409	0.915262
125227587	chr8:125227587:T:C	2.71246e-12	-4.92761e-10	0.0489764	0.000539948	-4.92761e-10	0.179693
125228091	chr8:125228091:A:G	1.0145e-13	-1.98902	-1.24805	1.81104e-05	-2.00097	-1.21432
125228257	chr8:125228257:C:G	3.5125e-13	-1.99513	-5.85511e-10	6.11695e-05	-1.99813	-5.85511e-10
125228342	chr8:125228342:A:G	8.51508e-13	-4.92761e-10	-1.10963	0.000139002	-4.92761e-10	-1.17729
125228526	chr8:125228526:A:T	3.4591e-13	-2.01045	-5.85511e-10	6.08712e-05	-2.00302	-5.85511e-10
125228532	chr8:125228532:T:C	1.72824e-13	-1.52128	-1.18308	3.10034e-05	-1.47304	-1.20465
125229759	chr8:125229759:T:C	8.34092e-13	-4.92761e-10	-1.13029	0.000146707	-4.92761e-10	-1.12335
125230299	chr8:125230299:AC:A	1.36768e-12	-1.94038	1.30462	0.000240999	-1.85397	1.22698
125230472	chr8:125230472:G:A	7.44946e-13	-4.92761e-10	-1.24332	0.000128853	-4.92761e-10	-1.25311
125231061	chr8:125231061:A:G	2.74595e-12	-4.92761e-10	0.0612492	0.000546619	-4.92761e-10	0.191971
125231483	chr8:125231483:G:T	1.20537e-12	-4.92761e-10	-0.762088	0.000204823	-4.92761e-10	-0.789636
125231631	chr8:125231631:G:A	1.79688e-12	-4.92761e-10	-0.362828	0.000298607	-4.92761e-10	-0.412651
125231651	chr8:125231651:G:A	9.39564e-13	-4.92761e-10	-1.01122	0.000162832	-4.92761e-10	-1.01906
125232186	chr8:125232186:T:C	1.302e-13	-2.00524	-0.982325	1.85031e-05	-2.00691	-1.18693
125232224	chr8:125232224:G:A	8.5143e-13	-4.92761e-10	-1.10972	0.000153788	-4.92761e-10	-1.07621
125232472	chr8:125232472:T:G	2.75184e-12	-4.92761e-10	0.0633922	0.000548102	-4.92761e-10	0.194681
125232506	chr8:125232506:A:G	2.75184e-12	-4.92761e-10	0.0633922	0.000548102	-4.92761e-10	0.194681
125232795	chr8:125232795:G:C	1.40003e-12	-4.92761e-10	-0.612388	0.000236133	-4.92761e-10	-0.647385
125232847	chr8:125232847:AG:A	9.9246e-14	-1.99417	-1.26486	1.76563e-05	-2.00468	-1.23601
125233008	chr8:125233008:G:T	1.40096e-12	-4.92761e-10	-0.611718	0.000236292	-4.92761e-10	-0.646713
125233083	chr8:125233083:C:T	9.39564e-13	-4.92761e-10	-1.01122	0.000162832	-4.92761e-10	-1.01906
125233131	chr8:125233131:A:G	9.25381e-13	-4.92761e-10	-1.02643	0.000160409	-4.92761e-10	-1.03405
125233169	chr8:125233169:T:C	1.06007e-12	-4.92761e-10	-0.890539	0.000178464	-4.92761e-10	-0.927392
125233297	chr8:125233297:C:T	8.73786e-13	-4.92761e-10	-1.0838	0.000141989	-4.92761e-10	-1.15603
125233457	chr8:125233457:A:C	7.93983e-13	-4.92761e-10	-1.17957	0.000136636	-4.92761e-10	-1.19446
125233487	chr8:125233487:C:T	7.18634e-13	-4.92761e-10	-1.27928	0.000124779	-4.92761e-10	-1.28524
125233533	chr8:125233533:T:A	7.26962e-13	-4.92761e-10	-1.26776	0.000125573	-4.92761e-10	-1.27889
125233570	chr8:125233570:T:G	7.21252e-13	-4.92761e-10	-1.27565	0.000123723	-4.92761e-10	-1.29374
125233608	chr8:125233608:A:T	1.16748e-12	-4.92761e-10	-0.794032	0.000198262	-4.92761e-10	-0.822191
125233898	chr8:125233898:C:T	3.4293e-12	-4.92761e-10	0.283478	0.000690938	-4.92761e-10	0.426269
125234086	chr8:125234086:G:A	1.00622e-13	-1.98836	-1.25691	1.7916e-05	-2.00044	-1.22565
125234246	chr8:125234246:G:A	7.02226e-13	-4.92761e-10	-1.30238	0.000122626	-4.92761e-10	-1.30264
125234584	chr8:125234584:CAT:C	7.79292e-13	-0.942455	-0.255793	0.000148643	-0.910633	-0.199599
125234701	chr8:125234701:T:C	2.75308e-12	-4.92761e-10	0.0638417	0.000548342	-4.92761e-10	0.195119
125234945	chr8:125234945:GCTTTTACCAAAAAA:G	2.91877e-12	-4.92761e-10	0.122283	0.000582535	-4.92761e-10	0.255608
125235067	chr8:125235067:GA:G	3.6116e-13	-1.96731	-5.85511e-10	6.2334e-05	-1.97927	-5.85511e-10
125235268	chr8:125235268:A:C	7.39317e-13	-4.92761e-10	-1.25091	0.000130461	-4.92761e-10	-1.2407
125235918	chr8:125235918:G:A	2.11119e-13	-1.72145	-0.782759	3.87847e-05	-1.60133	-0.852426
125236260	chr8:125236260:C:T	7.43453e-13	-4.92761e-10	-1.24533	0.000128652	-4.92761e-10	-1.25467
125236488	chr8:125236488:G:A	4.25745e-13	-1.9478	0.145009	7.52666e-05	-1.9508	0.160055
125236588	chr8:125236588:T:G	1.7103e-13	-1.5167	-1.1981	3.08945e-05	-1.46391	-1.2173
125237819	chr8:125237819:G:A	2.83683e-12	-4.92761e-10	0.0938075	0.000487804	-4.92761e-10	0.0781333
125238068	chr8:125238068:C:T	1.02697e-12	-4.92761e-10	-0.92227	0.000184893	-4.92761e-10	-0.892004
125238398	chr8:125238398:G:A	1.17984e-12	-4.92761e-10	-0.783497	0.000195729	-4.92761e-10	-0.835048
125238554	chr8:125238554:G:A	1.71859e-13	-1.82714	-0.88282	3.29484e-05	-1.79918	-0.817656
125238600	chr8:125238600:C:A	1.00211e-12	-4.92761e-10	-0.946773	0.000180242	-4.92761e-10	-0.917478
125238622	chr8:125238622:A:G	7.87357e-13	-4.92761e-10	-1.18795	0.000137786	-4.92761e-10	-1.18608
125238847	chr8:125238847:T:G	7.23253e-13	-4.92761e-10	-1.27288	0.000124266	-4.92761e-10	-1.28936
125239599	chr8:125239599:ACT:A	1.96611e-13	-1.86397	-0.711437	3.11454e-05	-1.96673	-0.706381
125239945	chr8:125239945:C:A	9.02521e-13	-0.618504	-0.432938	0.000144599	-0.774465	-0.363348
125240324	chr8:125240324:C:T	1.91573e-12	-4.92761e-10	-0.298782	0.000320402	-4.92761e-10	-0.342205
125240359	chr8:125240359:G:A	1.8674e-12	-4.92761e-10	-0.324334	0.000312378	-4.92761e-10	-0.367566
125241310	chr8:125241310:A:G	3.62271e-13	-1.96424	-5.85511e-10	6.54992e-05	-1.92974	-5.85511e-10
125241807	chr8:125241807:C:T	1.35526e-12	-0.583717	-0.0611647	0.000229988	-0.630997	-0.0427572
125242075	chr8:125242075:T:A	7.26514e-13	-4.92761e-10	-1.26838	0.000130368	-4.92761e-10	-1.24142
125242109	chr8:125242109:G:A	7.57072e-13	-4.92761e-10	-1.22718	0.000138044	-4.92761e-10	-1.18421
125242319	chr8:125242319:T:C	1.3232e-13	-1.69576	-1.27564	2.13486e-05	-1.75744	-1.29335
125242784	chr8:125242784:C:T	9.36604e-13	-4.92761e-10	-1.01437	0.000165176	-4.92761e-10	-1.00477
125242959	chr8:125242959:A:G	9.83255e-13	-4.92761e-10	-0.965766	0.00016863	-4.92761e-10	-0.984076
125243669	chr8:125243669:A:G	7.41986e-13	-4.92761e-10	-1.2473	0.000134464	-4.92761e-10	-1.21048
125244081	chr8:125244081:G:C	7.25679e-13	-4.92761e-10	-1.26953	0.000124417	-4.92761e-10	-1.28814
125244154	chr8:125244154:C:T	2.49002e-13	-1.50664	-0.832532	3.65415e-05	-1.68602	-0.82731
125244431	chr8:125244431:T:C	2.82077e-13	-1.47074	-0.743715	4.15127e-05	-1.65731	-0.728474
125244712	chr8:125244712:T:C	1.03452e-12	-1.83012	0.91518	0.000195183	-1.83684	0.998995
125244837	chr8:125244837:C:T	7.48449e-13	-4.92761e-10	-1.23863	0.000135426	-4.92761e-10	-1.20336
125244863	chr8:125244863:C:T	7.36277e-13	-4.92761e-10	-1.25503	0.000130518	-4.92761e-10	-1.24027
125244909	chr8:125244909:G:A	7.10996e-13	-4.92761e-10	-1.28997	0.000123636	-4.92761e-10	-1.29444
125245261	chr8:125245261:C:T	8.72135e-13	-4.92761e-10	-1.08569	0.000154718	-4.92761e-10	-1.07017
125245436	chr8:125245436:G:A	7.39546e-13	-4.92761e-10	-1.2506	0.000133893	-4.92761e-10	-1.21474
125245898	chr8:125245898:C:T	8.95084e-13	-0.560052	-0.499665	0.000152498	-0.665287	-0.419345
125246252	chr8:125246252:C:T	9.34614e-13	-4.92761e-10	-1.0165	0.000164756	-4.92761e-10	-1.00731
125246335	chr8:125246335:C:T	2.02937e-12	-4.92761e-10	-0.241156	0.000365208	-4.92761e-10	-0.211313
125246434	chr8:125246434:C:T	6.03997e-13	-0.472155	-0.980909	9.79153e-05	-0.588233	-0.939444
125246959	chr8:125246959:C:A	2.8652e-13	-1.52367	-0.675152	3.80153e-05	-1.72764	-0.746152
125247553	chr8:125247553:C:T	1.09937e-12	-4.92761e-10	-0.854138	0.000188051	-4.92761e-10	-0.87507
125247688	chr8:125247688:G:A	3.62862e-13	-1.96261	-5.85511e-10	6.39801e-05	-1.95321	-5.85511e-10
125247850	chr8:125247850:G:A	2.39521e-13	-1.16706	-1.21093	3.94026e-05	-1.24445	-1.1935
125248305	chr8:125248305:A:G	8.62799e-13	-4.92761e-10	-1.09645	0.000149798	-4.92761e-10	-1.10249
125248733	chr8:125248733:C:T	7.40164e-13	-4.92761e-10	-1.24976	0.000133585	-4.92761e-10	-1.21704
125248847	chr8:125248847:T:C	7.33914e-13	-4.92761e-10	-1.25824	0.000127314	-4.92761e-10	-1.26513
125249000	chr8:125249000:T:A	2.23533e-12	-4.92761e-10	-0.144488	0.000371975	-4.92761e-10	-0.192953
125249410	chr8:125249410:C:G	9.54303e-14	-2.00708	-1.29116	1.72969e-05	-1.96545	-1.2958
125249519	chr8:125249519:A:G	7.60506e-13	-4.92761e-10	-1.22265	0.000138183	-4.92761e-10	-1.1832
125249929	chr8:125249929:TTAAAAA:T	7.03397e-13	-4.92761e-10	-1.30071	0.000123245	-4.92761e-10	-1.29761
125250543	chr8:125250543:T:C	2.66684e-12	-4.92761e-10	0.0320167	0.000513843	-4.92761e-10	0.130137
125250627	chr8:125250627:A:G	7.56803e-13	-4.92761e-10	-1.22753	0.000133849	-4.92761e-10	-1.21506
125251607	chr8:125251607:T:C	2.07086e-12	-4.92761e-10	-0.220917	0.000345492	-4.92761e-10	-0.266812
125251681	chr8:125251681:T:C	1.54269e-13	-1.9908	-0.827134	2.52741e-05	-1.92682	-0.955185
125251998	chr8:125251998:A:G	7.24847e-13	-4.92761e-10	-1.27067	0.000124326	-4.92761e-10	-1.28887
125252006	chr8:125252006:A:G	2.07086e-12	-4.92761e-10	-0.220917	0.000345492	-4.92761e-10	-0.266812
125252109	chr8:125252109:A:G	1.64979e-13	-1.59575	-1.15507	2.25351e-05	-1.7578	-1.2389
125252250	chr8:125252250:C:T	2.17792e-12	-4.92761e-10	-0.170506	0.000361358	-4.92761e-10	-0.221911
125252487	chr8:125252487:C:T	7.56412e-13	-4.92761e-10	-1.22805	0.0001373	-4.92761e-10	-1.18961
125252862	chr8:125252862:G:A	7.04647e-13	-4.92761e-10	-1.29894	0.000123558	-4.92761e-10	-1.29507
125253740	chr8:125253740:C:T	9.69999e-14	-1.98433	-1.2976	1.65047e-05	-2.01201	-1.29612
125253890	chr8:125253890:T:C	7.39029e-13	-4.92761e-10	-1.2513	0.000133473	-4.92761e-10	-1.21788
125253993	chr8:125253993:T:C	1.00075e-13	-1.971	-1.27972	1.66948e-05	-2.00923	-1.28745
125254002	chr8:125254002:A:G	1.15428e-13	-1.85918	-1.24881	2.22847e-05	-1.71967	-1.28821
125254163	chr8:125254163:T:A	1.02659e-13	-1.94132	-1.2839	1.95546e-05	-1.84992	-1.28865
125254308	chr8:125254308:G:C	3.6501e-12	0.345876	-5.85511e-10	0.000425796	-0.0578213	-5.85511e-10
125255388	chr8:125255388:T:G	1.56798e-13	-1.63459	-1.16709	2.16785e-05	-1.75736	-1.2781
125255576	chr8:125255576:A:G	9.91352e-14	-1.96284	-1.29731	1.65189e-05	-2.00628	-1.301
125255686	chr8:125255686:G:T	3.09168e-13	-0.848149	-1.2746	4.15848e-05	-1.10499	-1.27906
125255765	chr8:125255765:A:G	1.56997e-13	-1.62192	-1.17849	2.18175e-05	-1.74623	-1.28284
125255804	chr8:125255804:T:C	1.41879e-13	-2.01343	-0.888229	2.24147e-05	-2.00852	-0.993548
125256044	chr8:125256044:G:A	7.56333e-13	-4.92761e-10	-1.22815	0.000133761	-4.92761e-10	-1.21573
125256215	chr8:125256215:G:A	1.2318e-13	-1.78327	-1.25972	1.8833e-05	-1.90613	-1.27004
125256699	chr8:125256699:G:T	7.85864e-13	-4.92761e-10	-1.18985	0.000143865	-4.92761e-10	-1.14291
125257061	chr8:125257061:A:T	9.9523e-14	-1.96791	-1.28833	1.6599e-05	-2.00827	-1.29417
125257337	chr8:125257337:T:C	9.36815e-13	-4.92761e-10	-1.01415	0.000166354	-4.92761e-10	-0.99766
125257475	chr8:125257475:G:A	1.3236e-12	-4.92761e-10	-0.668524	0.000244806	-4.92761e-10	-0.611314
125257678	chr8:125257678:C:T	3.97011e-13	-0.863761	-1.00891	6.03005e-05	-1.03045	-0.981993
125257679	chr8:125257679:G:A	2.05579e-13	-1.23552	-1.29528	4.10741e-05	-1.10795	-1.28845
125257776	chr8:125257776:C:T	8.28868e-13	-4.92761e-10	-1.13657	0.000145781	-4.92761e-10	-1.12967
125258764	chr8:125258764:T:A	9.93697e-14	-1.95983	-1.29796	1.654e-05	-2.0046	-1.30139
125258934	chr8:125258934:C:T	5.3867e-13	-0.529599	-1.03793	0.000100563	-0.480564	-1.02044
125259075	chr8:125259075:T:C	8.46208e-13	-4.92761e-10	-1.11587	0.000148846	-4.92761e-10	-1.10887
125259113	chr8:125259113:G:T	9.71655e-14	-1.99747	-1.28275	1.77371e-05	-1.9406	-1.29552
125259204	chr8:125259204:T:TG	9.89083e-14	-1.96477	-1.29768	1.65089e-05	-2.00664	-1.30124
125259562	chr8:125259562:GA:G	7.53079e-13	-4.92761e-10	-1.23246	0.000134192	-4.92761e-10	-1.21251
125259706	chr8:125259706:A:G	1.35771e-13	-1.69386	-1.2518	2.31945e-05	-1.72646	-1.24141
125259945	chr8:125259945:C:T	2.38288e-12	-4.92761e-10	-0.0805693	0.000396565	-4.92761e-10	-0.128942
125260404	chr8:125260404:G:A	1.10592e-13	-1.9954	-1.15539	1.92252e-05	-1.91261	-1.24295
125260618	chr8:125260618:C:T	1.58097e-13	-1.50595	-1.28747	2.38673e-05	-1.64139	-1.29788
125260925	chr8:125260925:A:C	7.07147e-13	-4.92761e-10	-1.29539	0.000123295	-4.92761e-10	-1.2972
125261102	chr8:125261102:C:T	7.1133e-13	-4.92761e-10	-1.2895	0.000122768	-4.92761e-10	-1.30149
125261530	chr8:125261530:AC:A	1.88749e-13	-1.39944	-1.21678	2.42602e-05	-1.65431	-1.26863
125261583	chr8:125261583:A:G	3.14429e-13	-1.26304	-0.84284	4.60613e-05	-1.31996	-0.961851
125262158	chr8:125262158:G:A	1.25257e-13	-1.9614	-1.06487	2.06627e-05	-2.01115	-1.0723
125262206	chr8:125262206:G:A	3.65961e-13	-1.13135	-0.822757	6.15175e-05	-1.19344	-0.799017
125262281	chr8:125262281:C:T	1.13174e-12	-0.825125	-5.85511e-10	0.000129982	-1.24438	-5.85511e-10
125262286	chr8:125262286:G:A	7.21346e-13	-4.92761e-10	-1.27552	0.00012634	-4.92761e-10	-1.2728
125262494	chr8:125262494:T:C	4.54862e-13	-0.779138	-0.957503	6.95324e-05	-0.821305	-1.04868
125262586	chr8:125262586:A:C	1.80338e-13	-1.65807	-1.00374	2.32814e-05	-1.86122	-1.10291
125262928	chr8:125262928:GA:G	2.28903e-13	-1.31482	-1.10851	3.43685e-05	-1.51068	-1.06396
125263351	chr8:125263351:G:A	7.17313e-13	-0.459718	-0.821403	0.000110499	-0.604557	-0.802217
125263623	chr8:125263623:G:A	4.16823e-13	-1.97757	0.153601	7.54809e-05	-1.89854	0.110644
125263842	chr8:125263842:C:T	7.13036e-13	-4.92761e-10	-1.2871	0.000125006	-4.92761e-10	-1.28342
125264085	chr8:125264085:A:G	1.02948e-13	-1.94782	-1.27459	1.6904e-05	-2.00318	-1.28105
125264238	chr8:125264238:A:T	7.02019e-13	-4.92761e-10	-1.30267	0.00012274	-4.92761e-10	-1.30171
125264279	chr8:125264279:A:G	1.10855e-13	-1.98179	-1.16662	1.84812e-05	-2.01325	-1.18178
125264487	chr8:125264487:G:A	2.65092e-13	-1.14023	-1.13632	3.89638e-05	-1.25604	-1.19311
125264548	chr8:125264548:C:T	9.34399e-13	-4.92761e-10	-1.01673	0.000165881	-4.92761e-10	-1.00051
125264807	chr8:125264807:C:T	9.32346e-13	-4.92761e-10	-1.01893	0.00016551	-4.92761e-10	-1.00275
125265048	chr8:125265048:A:T	4.48053e-13	-1.77833	0.0266041	6.3206e-05	-1.81019	-0.155192
125265242	chr8:125265242:A:G	1.75997e-13	-1.98593	-0.700237	2.9308e-05	-2.01459	-0.719326
125265349	chr8:125265349:G:A	1.61754e-12	-4.92761e-10	-0.467974	0.000303255	-4.92761e-10	-0.397208
125265358	chr8:125265358:A:G	1.01563e-12	-4.92761e-10	-0.933373	0.000188615	-4.92761e-10	-0.872074
125265785	chr8:125265785:C:A	8.40347e-13	-4.92761e-10	-1.12282	0.000147651	-4.92761e-10	-1.11693
125266153	chr8:125266153:G:A	8.10944e-13	-4.92761e-10	-1.15844	0.000150392	-4.92761e-10	-1.09854
125266162	chr8:125266162:G:A	3.01356e-12	-4.92761e-10	0.154244	0.000577787	-4.92761e-10	0.247424
125266209	chr8:125266209:G:A	1.7811e-13	-1.45848	-1.21575	3.00534e-05	-1.48293	-1.22587
125267821	chr8:125267821:T:C	1.7772e-13	-1.47833	-1.1981	2.94873e-05	-1.51571	-1.21211
125267894	chr8:125267894:G:A	2.01891e-13	-2.00579	-0.54312	3.46432e-05	-2.00875	-0.557929
125268181	chr8:125268181:C:A	2.08572e-12	-4.92761e-10	-0.213765	0.000384769	-4.92761e-10	-0.159138
125268353	chr8:125268353:G:A	9.92518e-13	0.109964	-1.06635	0.000154668	0.0726282	-1.14313
125268492	chr8:125268492:G:A	6.39535e-13	-2.01133	0.615434	0.000132278	-2.01022	0.783339
125268694	chr8:125268694:A:G	1.87417e-13	-1.42479	-1.19851	3.14541e-05	-1.45309	-1.21016
125268822	chr8:125268822:A:G	2.51175e-13	-1.35418	-0.976302	2.99912e-05	-1.62984	-1.08104
125269068	chr8:125269068:A:T	3.53083e-13	-1.98993	-5.85511e-10	6.15995e-05	-1.99113	-5.85511e-10
125269156	chr8:125269156:C:T	9.34272e-13	-4.92761e-10	-1.01687	0.000165863	-4.92761e-10	-1.00062
125269525	chr8:125269525:A:G	7.08676e-13	-4.92761e-10	-1.29324	0.000124163	-4.92761e-10	-1.29018
125269602	chr8:125269602:A:G	1.67726e-13	-1.51268	-1.22162	2.80091e-05	-1.54513	-1.23412
125270357	chr8:125270357:C:T	1.73165e-13	-2.00058	-0.701806	2.94028e-05	-2.01252	-0.718173
125270526	chr8:125270526:T:C	1.09169e-13	-1.90333	-1.26041	2.05437e-05	-1.81181	-1.27742
125270869	chr8:125270869:G:T	6.62086e-13	-0.527379	-0.833859	0.000114867	-0.560391	-0.807616
125271043	chr8:125271043:C:T	1.30106e-12	-4.92761e-10	-0.6857	0.000236884	-4.92761e-10	-0.64421
125271073	chr8:125271073:A:G	9.39031e-13	-4.92761e-10	-1.01179	0.000177921	-4.92761e-10	-0.93044
125271578	chr8:125271578:A:G	1.1189e-13	-1.91225	-1.22687	2.0928e-05	-1.82162	-1.24907
125271746	chr8:125271746:T:A	7.46379e-13	-4.92761e-10	-1.2414	0.000129887	-4.92761e-10	-1.24512
125271778	chr8:125271778:G:A	7.71683e-13	-4.92761e-10	-1.20806	0.000132748	-4.92761e-10	-1.22333
125271981	chr8:125271981:T:C	3.87441e-12	-4.92761e-10	0.405515	0.000760198	-4.92761e-10	0.521798
125272114	chr8:125272114:C:T	9.97073e-14	-1.97718	-1.27721	1.67222e-05	-2.01231	-1.28274
125272265	chr8:125272265:C:T	3.5746e-13	-1.97761	-5.85511e-10	6.75723e-05	-1.89858	-5.85511e-10
125272478	chr8:125272478:C:T	2.28767e-13	-1.28038	-1.14355	2.80639e-05	-1.56311	-1.21418
125273084	chr8:125273084:C:T	2.99855e-13	-1.09908	-1.05426	3.43878e-05	-1.43055	-1.14353
125275011	chr8:125275011:A:G	7.13823e-13	-1.286	-5.85511e-10	0.000119529	-1.32822	-5.85511e-10
125275189	chr8:125275189:T:C	9.44963e-14	-2.01447	-1.2936	1.71967e-05	-1.99256	-1.27451
125275298	chr8:125275298:G:A	1.01165e-13	-1.97988	-1.25999	1.86501e-05	-1.90649	-1.27944
125275442	chr8:125275442:C:A	1.41188e-12	-4.92761e-10	-0.603958	0.000252044	-4.92761e-10	-0.582179
125275765	chr8:125275765:A:G	2.17034e-13	-1.9934	-0.483181	3.43656e-05	-1.95506	-0.619669
125276527	chr8:125276527:G:A	8.56213e-13	-4.92761e-10	-1.10412	0.000142128	-4.92761e-10	-1.15505
125276566	chr8:125276566:C:T	1.89881e-13	-1.36205	-1.24818	3.45331e-05	-1.32653	-1.24333
125277620	chr8:125277620:C:T	8.3357e-13	0.0717115	-1.20263	0.000100935	-0.242098	-1.25521
125277635	chr8:125277635:T:C	1.54023e-12	0.652307	-1.16925	0.000214311	0.33786	-1.08221
125277716	chr8:125277716:G:C	9.41729e-12	-4.92761e-10	1.29367	0.00187731	-4.92761e-10	1.42581
125277760	chr8:125277760:T:C	4.22648e-13	-0.652343	-1.15775	5.98151e-05	-0.884967	-1.13555
125278170	chr8:125278170:T:C	8.95566e-13	-4.92761e-10	-1.05918	0.000156228	-4.92761e-10	-1.06046
125278211	chr8:125278211:A:G	2.10451e-13	-1.98444	-0.522938	3.86775e-05	-1.97026	-0.48626
125278360	chr8:125278360:C:T	2.24393e-13	-1.23041	-1.21282	3.94763e-05	-1.27119	-1.16488
125278772	chr8:125278772:T:TCCA	7.12188e-13	-4.92761e-10	-1.28829	0.000123098	-4.92761e-10	-1.2988
125278865	chr8:125278865:T:G	9.23431e-13	-4.92761e-10	-1.02854	0.000161073	-4.92761e-10	-1.02992
125278899	chr8:125278899:A:C	4.08217e-13	-0.700734	-1.1441	5.81924e-05	-0.926897	-1.12113
125279035	chr8:125279035:C:T	3.0022e-13	-2.00249	-0.149632	5.56786e-05	-1.99294	-0.0992465
125279149	chr8:125279149:C:T	7.12808e-13	-4.92761e-10	-1.28742	0.000123154	-4.92761e-10	-1.29835
125279598	chr8:125279598:G:A	1.69008e-13	-1.99669	-0.729995	3.20555e-05	-1.94807	-0.696237
125279778	chr8:125279778:T:C	1.67105e-12	-4.92761e-10	-0.435426	0.000277877	-4.92761e-10	-0.484603
125280480	chr8:125280480:T:A	8.1511e-13	-4.92761e-10	-1.15331	0.000144062	-4.92761e-10	-1.14154
125280854	chr8:125280854:G:T	7.09138e-13	-4.92761e-10	-1.29258	0.000124185	-4.92761e-10	-1.29001
125281012	chr8:125281012:C:G	1.09121e-12	-4.92761e-10	-0.861593	0.00018405	-4.92761e-10	-0.896571
125281167	chr8:125281167:C:T	7.09138e-13	-4.92761e-10	-1.29258	0.000124185	-4.92761e-10	-1.29001
125281763	chr8:125281763:G:A	1.23698e-12	0.29725	-1.03345	0.000191921	0.261146	-1.11584
125282329	chr8:125282329:G:A	9.96512e-13	-0.952372	-5.85511e-10	0.000113547	-1.37957	-5.85511e-10
125282841	chr8:125282841:A:G	1.17043e-12	-2.00858	1.21708	0.000253115	-2.01235	1.43441
125282904	chr8:125282904:T:G	7.18974e-13	-4.92761e-10	-1.27881	0.000123779	-4.92761e-10	-1.29328
125283111	chr8:125283111:A:G	6.84342e-13	-1.32818	-5.85511e-10	9.80591e-05	-1.52621	-5.85511e-10
125283957	chr8:125283957:T:A	3.85561e-13	-1.90193	-5.85511e-10	7.35831e-05	-1.81337	-5.85511e-10
125284022	chr8:125284022:C:T	1.22044e-12	-4.92761e-10	-0.749669	0.000221035	-4.92761e-10	-0.713458
125284148	chr8:125284148:C:T	8.00723e-13	-4.92761e-10	-1.17112	0.000148706	-4.92761e-10	-1.10981
125284268	chr8:125284268:A:C	7.19873e-13	-4.92761e-10	-1.27756	0.000123871	-4.92761e-10	-1.29254
125284700	chr8:125284700:A:AC	9.14721e-13	-4.92761e-10	-1.03801	0.000162353	-4.92761e-10	-1.02201
125284701	chr8:125284701:A:T	7.03061e-13	-4.92761e-10	-1.30119	0.000123395	-4.92761e-10	-1.29639
125285138	chr8:125285138:A:G	2.07937e-13	-1.45922	-1.06018	3.44143e-05	-1.49197	-1.08134
125285145	chr8:125285145:C:T	1.23225e-12	0.29168	-1.03172	0.000190586	0.252713	-1.11439
125285261	chr8:125285261:TAGG:T	8.3305e-13	-4.92761e-10	-1.13154	0.000145401	-4.92761e-10	-1.13228
125285578	chr8:125285578:A:G	4.75222e-13	-0.421999	-1.27085	7.972e-05	-0.491946	-1.24131
125285658	chr8:125285658:G:A	5.53421e-13	-0.239916	-1.3006	9.11619e-05	-0.309818	-1.28933
125285945	chr8:125285945:C:T	9.08147e-13	-4.92761e-10	-1.04523	0.000150354	-4.92761e-10	-1.09879
125286255	chr8:125286255:A:G	7.05772e-13	-4.92761e-10	-1.29734	0.000125143	-4.92761e-10	-1.28232
125286262	chr8:125286262:A:G	3.93303e-13	-1.88205	-5.85511e-10	8.03968e-05	-1.72481	-5.85511e-10
125286398	chr8:125286398:C:T	7.76892e-13	-0.075148	-1.12618	7.75467e-05	-0.515568	-1.24533
125286585	chr8:125286585:T:C	1.19015e-13	-1.81306	-1.26433	2.0445e-05	-1.82301	-1.27103
125286693	chr8:125286693:C:T	9.59893e-14	-2.00169	-1.29071	1.82085e-05	-1.94038	-1.26952
125287148	chr8:125287148:A:G	1.83641e-12	-4.92761e-10	-0.341066	0.000328166	-4.92761e-10	-0.318261
125287265	chr8:125287265:G:A	8.03895e-13	0.124775	-1.29194	0.000105513	-0.193408	-1.25954
125287405	chr8:125287405:A:G	1.73018e-12	-4.92761e-10	-0.400656	0.000314608	-4.92761e-10	-0.360452
125288007	chr8:125288007:G:T	7.30184e-13	-4.92761e-10	-1.26334	0.000125081	-4.92761e-10	-1.28282
125288052	chr8:125288052:C:A	4.08296e-12	-4.92761e-10	0.457944	0.000791951	-4.92761e-10	0.562718
125288534	chr8:125288534:G:T	7.57308e-13	-4.92761e-10	-1.22686	0.000130587	-4.92761e-10	-1.23974
125288624	chr8:125288624:T:C	9.72208e-14	-1.99897	-1.28068	1.86041e-05	-1.93459	-1.2538
125288693	chr8:125288693:A:G	3.46441e-13	-2.00892	-5.85511e-10	6.03362e-05	-2.01185	-5.85511e-10
125289199	chr8:125289199:A:G	7.31418e-13	-4.92761e-10	-1.26165	0.000125224	-4.92761e-10	-1.28168
125289632	chr8:125289632:T:C	1.0149e-13	-1.98223	-1.25445	1.87324e-05	-1.89915	-1.28237
125289744	chr8:125289744:T:C	4.37751e-13	-0.487995	-1.28699	7.62411e-05	-0.512996	-1.26488
125289825	chr8:125289825:A:C	2.28968e-13	-1.12848	-1.29457	4.01471e-05	-1.11901	-1.30022
125289879	chr8:125289879:C:G	7.17666e-13	-4.92761e-10	-1.28063	0.000125899	-4.92761e-10	-1.2763
125289974	chr8:125289974:A:G	7.0323e-13	-4.92761e-10	-1.30095	0.000122646	-4.92761e-10	-1.30248
125290027	chr8:125290027:C:T	7.76129e-13	0.0917052	-1.29402	0.000104999	-0.19431	-1.26352
125290085	chr8:125290085:T:C	1.08824e-12	-4.92761e-10	-0.86432	0.00018345	-4.92761e-10	-0.899841
125290547	chr8:125290547:G:A	1.24298e-13	-1.74606	-1.2879	2.31592e-05	-1.68633	-1.28306
125290619	chr8:125290619:C:A	1.01489e-12	-4.92761e-10	-0.9341	0.000181854	-4.92761e-10	-0.908576
125290803	chr8:125290803:CA:C	2.76027e-13	-0.998504	-1.23763	4.88798e-05	-1.02854	-1.19387
125290937	chr8:125290937:A:G	1.68967e-12	-4.92761e-10	-0.424344	0.000306927	-4.92761e-10	-0.38517
125291221	chr8:125291221:C:T	7.17556e-13	-4.92761e-10	-1.28078	0.000125878	-4.92761e-10	-1.27647
125291251	chr8:125291251:A:G	2.67982e-13	-1.01889	-1.24682	4.75734e-05	-1.04567	-1.20384
125291605	chr8:125291605:G:A	2.68145e-13	-1.03148	-1.23362	4.63251e-05	-1.02239	-1.25371
125291625	chr8:125291625:T:G	5.32141e-13	-1.57973	-5.85511e-10	0.000103199	-1.47512	-5.85511e-10
125292221	chr8:125292221:A:G	7.14085e-13	-4.92761e-10	-1.28563	0.000125182	-4.92761e-10	-1.28201
125292352	chr8:125292352:C:T	1.73169e-12	-4.92761e-10	-0.399781	0.000314887	-4.92761e-10	-0.359568
125293069	chr8:125293069:C:A	3.6308e-13	-1.96201	-5.85511e-10	6.33608e-05	-1.96293	-5.85511e-10
125293973	chr8:125293973:T:G	8.15185e-13	-4.92761e-10	-1.15322	0.000151232	-4.92761e-10	-1.09297
125294177	chr8:125294177:C:A	1.42332e-12	0.424686	-1.02057	0.000221994	0.395579	-1.10471
125294347	chr8:125294347:G:A	5.71041e-13	-0.221071	-1.2881	9.57572e-05	-0.282374	-1.26759
125294391	chr8:125294391:A:G	6.04627e-13	-0.160607	-1.29142	0.00010117	-0.222185	-1.27279
125294675	chr8:125294675:G:A	6.20734e-13	-0.137629	-1.2881	0.000103613	-0.203532	-1.26759
125295250	chr8:125295250:A:G	7.29653e-13	-4.92761e-10	-1.26407	0.000125014	-4.92761e-10	-1.28335
125295451	chr8:125295451:C:T	7.02801e-13	-4.92761e-10	-1.30156	0.000122682	-4.92761e-10	-1.30218
125295710	chr8:125295710:G:A	1.49418e-12	-4.92761e-10	-0.547302	0.000275842	-4.92761e-10	-0.491953
125295913	chr8:125295913:A:G	2.22972e-13	-1.4253	-1.02429	3.68284e-05	-1.45826	-1.04725
125295934	chr8:125295934:C:T	7.02034e-13	-4.92761e-10	-1.30265	0.00012288	-4.92761e-10	-1.30057
125296001	chr8:125296001:G:A	7.31812e-13	-4.92761e-10	-1.26111	0.000125279	-4.92761e-10	-1.28124
125296005	chr8:125296005:G:A	1.32427e-12	-0.668014	-5.85511e-10	0.000368262	-0.202987	-5.85511e-10
125296242	chr8:125296242:A:G	7.29618e-13	-4.92761e-10	-1.26411	0.000125008	-4.92761e-10	-1.2834
125296275	chr8:125296275:A:G	2.28715e-13	-1.39347	-1.03069	3.77362e-05	-1.42781	-1.05335
125296522	chr8:125296522:G:A	3.4471e-13	-2.01393	-5.85511e-10	6.05352e-05	-2.00856	-5.85511e-10
125296745	chr8:125296745:G:A	1.80931e-12	-4.92761e-10	-0.355935	0.00030056	-4.92761e-10	-0.406132
125296882	chr8:125296882:T:A	1.5235e-13	-1.95324	-0.877219	2.95517e-05	-1.88191	-0.843731
125297061	chr8:125297061:A:G	1.8941e-12	0.773286	-1.08342	0.000218746	0.439852	-1.16372
125297447	chr8:125297447:A:G	7.3073e-13	-4.92761e-10	-1.26259	0.000125145	-4.92761e-10	-1.28231
125297631	chr8:125297631:G:A	1.0048e-13	-1.99536	-1.25132	1.94591e-05	-1.92778	-1.21568
125297764	chr8:125297764:G:A	8.44462e-13	-0.422928	-0.695006	6.82883e-05	-0.941835	-0.946207
125298089	chr8:125298089:C:T	9.59781e-14	-1.99873	-1.29378	1.81557e-05	-1.93706	-1.27574
125298650	chr8:125298650:G:A	6.59975e-13	-1.36443	-5.85511e-10	0.000113947	-1.37605	-5.85511e-10
125298827	chr8:125298827:C:T	1.56404e-12	0.577661	-1.07927	0.000245963	0.546855	-1.15346
125299023	chr8:125299023:G:T	9.06623e-13	-0.0504175	-0.99649	9.1976e-05	-0.502822	-1.08743
125299144	chr8:125299144:C:T	3.61516e-13	-1.96633	-5.85511e-10	6.30899e-05	-1.96722	-5.85511e-10
125300535	chr8:125300535:A:G	8.69348e-13	-0.00788046	-1.08101	0.000144211	0.0143721	-1.15488
125300551	chr8:125300551:T:C	1.7411e-12	-4.92761e-10	-0.394361	0.000316636	-4.92761e-10	-0.354029
125301820	chr8:125301820:T:C	8.11648e-13	-4.92761e-10	-1.15757	0.000145585	-4.92761e-10	-1.13102
125302373	chr8:125302373:G:T	7.57808e-13	-4.92761e-10	-1.2262	0.000130747	-4.92761e-10	-1.23852
125302528	chr8:125302528:G:A	7.17895e-13	-4.92761e-10	-1.28031	0.000127393	-4.92761e-10	-1.2645
125302534	chr8:125302534:G:A	6.82943e-13	-1.33022	-5.85511e-10	0.000104859	-1.45916	-5.85511e-10
125303178	chr8:125303178:T:C	2.47112e-12	-4.92761e-10	-0.0442054	0.000452683	-4.92761e-10	0.00341218
125303308	chr8:125303308:G:A	7.53536e-13	-4.92761e-10	-1.23186	0.000130041	-4.92761e-10	-1.24393
125303527	chr8:125303527:G:A	8.90197e-13	-4.92761e-10	-1.06519	0.000157417	-4.92761e-10	-1.05288
125303591	chr8:125303591:A:G	9.06247e-13	-4.92761e-10	-1.04732	0.000160323	-4.92761e-10	-1.03459
125303640	chr8:125303640:T:G	1.6608e-12	-4.92761e-10	-0.441577	0.000295052	-4.92761e-10	-0.424631
125303675	chr8:125303675:C:T	1.66856e-13	-1.618	-1.1215	2.94787e-05	-1.56155	-1.16656
125303827	chr8:125303827:A:G	9.47136e-13	-4.92761e-10	-1.00319	0.000167648	-4.92761e-10	-0.989912
125303843	chr8:125303843:A:G	3.6997e-13	-1.94321	-5.85511e-10	6.48199e-05	-1.94017	-5.85511e-10
125303918	chr8:125303918:G:A	7.95035e-13	-4.92761e-10	-1.17825	0.000138028	-4.92761e-10	-1.18432
125304119	chr8:125304119:C:T	2.4086e-12	-4.92761e-10	-0.069832	0.000402524	-4.92761e-10	-0.114025
125304263	chr8:125304263:A:G	7.4077e-13	-4.92761e-10	-1.24894	0.000133725	-4.92761e-10	-1.216
125304734	chr8:125304734:G:T	7.03118e-13	-4.92761e-10	-1.30111	0.00012319	-4.92761e-10	-1.29805
125304819	chr8:125304819:CA:C	2.99906e-13	-1.50753	-0.645632	7.91715e-05	-1.18208	-0.558084
125304829	chr8:125304829:A:G	1.43024e-12	-4.92761e-10	-0.591038	0.000238003	-4.92761e-10	-0.639497
125305731	chr8:125305731:G:A	3.59264e-12	-4.92761e-10	0.330009	0.000660146	-4.92761e-10	0.38068
125305931	chr8:125305931:T:G	2.57283e-13	-1.20162	-1.10483	4.35324e-05	-1.2077	-1.13058
125306536	chr8:125306536:T:C	7.37567e-13	-4.92761e-10	-1.25328	0.00013294	-4.92761e-10	-1.22188
125307291	chr8:125307291:G:A	8.10873e-13	-4.92761e-10	-1.15852	0.00014888	-4.92761e-10	-1.10864
125307511	chr8:125307511:GA:G	7.04245e-13	-4.92761e-10	-1.29951	0.000123507	-4.92761e-10	-1.29548
125308776	chr8:125308776:C:T	7.06586e-13	-4.92761e-10	-1.29619	0.000124577	-4.92761e-10	-1.28686
125309031	chr8:125309031:G:T	1.36186e-13	-1.66494	-1.27767	2.46791e-05	-1.61552	-1.2903
125309103	chr8:125309103:T:A	9.3001e-13	-4.92761e-10	-1.02144	0.000164585	-4.92761e-10	-1.00835
125309180	chr8:125309180:A:C	1.71891e-12	-4.92761e-10	-0.407189	0.000305723	-4.92761e-10	-0.389103
125309744	chr8:125309744:T:A	9.95553e-13	-4.92761e-10	-0.953335	0.000194609	-4.92761e-10	-0.840787
125309862	chr8:125309862:A:G	1.05951e-12	-4.92761e-10	-0.891071	0.000187675	-4.92761e-10	-0.87707
125310049	chr8:125310049:C:T	1.05951e-12	-4.92761e-10	-0.891071	0.000187675	-4.92761e-10	-0.87707
125310227	chr8:125310227:A:G	1.24862e-12	-4.92761e-10	-0.726842	0.000212947	-4.92761e-10	-0.75074
125310447	chr8:125310447:T:G	8.18253e-13	-4.92761e-10	-1.14946	0.000146108	-4.92761e-10	-1.12744
125310566	chr8:125310566:C:T	5.52538e-13	-1.54211	-5.85511e-10	8.29292e-05	-1.69379	-5.85511e-10
125311305	chr8:125311305:C:T	1.76582e-13	-1.5145	-1.16835	3.00914e-05	-1.51998	-1.18756
125311886	chr8:125311886:C:A	7.44599e-13	-4.92761e-10	-1.24379	0.000129701	-4.92761e-10	-1.24655
125312190	chr8:125312190:T:C	9.92968e-14	-2.00799	-1.25053	1.68296e-05	-1.99986	-1.28879
125312251	chr8:125312251:A:G	7.02554e-13	-4.92761e-10	-1.30191	0.000123004	-4.92761e-10	-1.29956
125312349	chr8:125312349:G:A	8.94561e-12	-4.92761e-10	1.24228	0.00163138	-4.92761e-10	1.2854
125312396	chr8:125312396:C:T	1.05792e-12	-4.92761e-10	-0.892577	0.000203495	-4.92761e-10	-0.796137
125312581	chr8:125312581:C:T	5.24661e-13	-0.841578	-0.752303	6.79531e-05	-1.14522	-0.747747
125312779	chr8:125312779:G:A	7.02554e-13	-4.92761e-10	-1.30191	0.000123004	-4.92761e-10	-1.29956
125312930	chr8:125312930:A:G	8.04652e-13	-4.92761e-10	-1.16622	0.000138101	-4.92761e-10	-1.18379
125313586	chr8:125313586:G:C	1.1682e-13	-1.80056	-1.29544	2.1038e-05	-1.76426	-1.30119
125313687	chr8:125313687:T:C	3.54355e-13	-0.961781	-1.02455	4.74202e-05	-1.24218	-1.01056
125313992	chr8:125313992:G:A	3.76932e-13	-0.864419	-1.06015	5.80587e-05	-0.909452	-1.14087
125314204	chr8:125314204:G:A	1.10873e-12	0.398031	-1.24369	0.000106471	-0.15312	-1.29079
125314215	chr8:125314215:A:G	3.60444e-13	-1.9693	-5.85511e-10	6.30732e-05	-1.96749	-5.85511e-10
125314512	chr8:125314512:G:A	1.52e-13	-1.66914	-1.16361	2.57931e-05	-1.67576	-1.18591
125314901	chr8:125314901:A:C	3.54872e-13	-1.98488	-5.85511e-10	6.20914e-05	-1.98317	-5.85511e-10
125315303	chr8:125315303:A:G	1.64461e-12	0.810437	-1.26181	0.000153508	0.220236	-1.29826
125315481	chr8:125315481:C:G	7.02638e-13	-4.92761e-10	-1.30179	0.000122623	-4.92761e-10	-1.30267
125315546	chr8:125315546:C:A	7.52113e-13	-4.92761e-10	-1.23375	0.000128769	-4.92761e-10	-1.25376
125315814	chr8:125315814:TTTTTTA:T	8.35614e-13	0.166118	-1.29458	9.41076e-05	-0.267287	-1.30006
125315853	chr8:125315853:T:A	8.24595e-13	0.154453	-1.2962	9.32777e-05	-0.277187	-1.29901
125316091	chr8:125316091:G:A	7.88062e-13	-4.92761e-10	-1.18706	0.000143975	-4.92761e-10	-1.14214
125316141	chr8:125316141:G:A	6.86263e-13	-0.0380357	-1.28734	7.82743e-05	-0.449131	-1.30243
125316174	chr8:125316174:G:A	8.45402e-13	0.180595	-1.29742	9.55318e-05	-0.254344	-1.29798
125316270	chr8:125316270:T:C	8.1716e-13	0.146949	-1.29775	9.29208e-05	-0.28238	-1.29765
125316357	chr8:125316357:T:C	5.5788e-13	-1.53249	-5.85511e-10	0.000105981	-1.44852	-5.85511e-10
125316453	chr8:125316453:C:T	9.03855e-13	-4.92761e-10	-1.04997	0.000174493	-4.92761e-10	-0.949896
125316532	chr8:125316532:A:G	1.21395e-13	-1.78577	-1.27182	2.07676e-05	-1.79635	-1.28204
125316919	chr8:125316919:T:C	7.50173e-13	-4.92761e-10	-1.23633	0.000128488	-4.92761e-10	-1.25595
125316942	chr8:125316942:C:T	8.04854e-13	-4.92761e-10	-1.16597	0.000138135	-4.92761e-10	-1.18355
125317003	chr8:125317003:G:A	7.96737e-13	-4.92761e-10	-1.17611	0.000138752	-4.92761e-10	-1.17909
125317088	chr8:125317088:A:G	2.79038e-13	-0.930769	-1.29452	4.86447e-05	-0.925205	-1.30203
125317145	chr8:125317145:C:T	8.86756e-13	-4.92761e-10	-1.06906	0.000151174	-4.92761e-10	-1.09335
125317190	chr8:125317190:C:G	7.55853e-13	-4.92761e-10	-1.22879	0.000129319	-4.92761e-10	-1.2495
125317468	chr8:125317468:A:T	1.1817e-13	-1.78849	-1.29602	2.12383e-05	-1.75447	-1.30151
125317488	chr8:125317488:C:T	1.61066e-12	0.754964	-1.2272	0.000146069	0.156804	-1.2845
125317667	chr8:125317667:A:G	7.12539e-13	-4.92761e-10	-1.2878	0.000122978	-4.92761e-10	-1.29977
125318881	chr8:125318881:A:G	3.4896e-13	-2.00168	-5.85511e-10	6.14131e-05	-1.99416	-5.85511e-10
125319405	chr8:125319405:A:G	3.56635e-13	-1.97992	-5.85511e-10	6.0797e-05	-2.00424	-5.85511e-10
125319579	chr8:125319579:G:A	1.47801e-12	0.667991	-1.22617	0.000135702	0.0827021	-1.28402
125319664	chr8:125319664:A:G	2.13459e-12	-4.92761e-10	-0.190604	0.000388296	-4.92761e-10	-0.150014
125319698	chr8:125319698:A:G	7.0898e-13	-4.92761e-10	-1.29281	0.000123579	-4.92761e-10	-1.2949
125319757	chr8:125319757:T:C	1.4113e-12	0.622203	-1.22657	0.000130363	0.0427392	-1.2842
125320069	chr8:125320069:A:G	5.62714e-13	-0.683357	-0.840506	8.38444e-05	-0.729865	-0.952953
125320375	chr8:125320375:C:G	3.6178e-13	-1.9656	-5.85511e-10	6.33568e-05	-1.963	-5.85511e-10
125321268	chr8:125321268:T:C	7.51855e-13	-4.92761e-10	-1.23409	0.000128742	-4.92761e-10	-1.25397
125321390	chr8:125321390:T:C	4.9427e-13	-1.65355	-5.85511e-10	7.23277e-05	-1.83057	-5.85511e-10
125321400	chr8:125321400:T:C	1.89727e-12	0.916512	-1.22498	0.000169971	0.307279	-1.28343
125321541	chr8:125321541:G:A	1.3905e-13	-1.66635	-1.25545	2.37795e-05	-1.67471	-1.26825
125321543	chr8:125321543:C:T	2.04894e-12	0.995183	-1.22674	0.000182024	0.376653	-1.2843
125321765	chr8:125321765:A:G	9.2498e-13	-4.92761e-10	-1.02686	0.000155299	-4.92761e-10	-1.06643
125322016	chr8:125322016:TA:T	4.33287e-13	-1.78523	-5.85511e-10	7.92026e-05	-1.73977	-5.85511e-10
125322926	chr8:125322926:A:G	2.15636e-12	1.04379	-1.22424	0.000189379	0.415029	-1.28306
125323068	chr8:125323068:T:C	1.24525e-13	-1.75245	-1.27967	2.15837e-05	-1.76241	-1.27743
125323984	chr8:125323984:A:G	7.68034e-13	-4.92761e-10	-1.2128	0.000132337	-4.92761e-10	-1.22643
125324367	chr8:125324367:A:T	4.84801e-13	-1.6729	-5.85511e-10	9.74133e-05	-1.53282	-5.85511e-10
125324942	chr8:125324942:G:GT	8.24444e-12	2.20961	-1.04895	0.000478283	1.23758	-1.17916
125325309	chr8:125325309:ATAAAATAAAATAAAG:A	7.02321e-13	-4.92761e-10	-1.30224	0.000122815	-4.92761e-10	-1.3011
125325314	chr8:125325314:ATAAAATAAAG:A	6.6692e-13	-0.142493	-1.21147	7.02339e-05	-0.573753	-1.2862
125325492	chr8:125325492:A:G	2.04197e-12	0.994095	-1.22906	0.000181224	0.373379	-1.28543
125325660	chr8:125325660:T:C	7.44566e-13	-4.92761e-10	-1.24383	0.000127704	-4.92761e-10	-1.26206
125325882	chr8:125325882:G:C	3.24501e-12	-4.92761e-10	0.228241	0.000594268	-4.92761e-10	0.27555
125325929	chr8:125325929:G:A	1.9105e-12	0.921357	-1.22287	0.000169992	0.306349	-1.28238
125325947	chr8:125325947:C:T	1.89767e-12	0.941316	-1.24957	0.000170568	0.321882	-1.29453
125326062	chr8:125326062:C:A	1.38024e-13	-1.81695	-1.11226	2.40792e-05	-1.79316	-1.13727
125326072	chr8:125326072:A:G	1.05177e-12	-4.92761e-10	-0.898401	0.000211516	-4.92761e-10	-0.757481
125326130	chr8:125326130:G:A	1.15767e-13	-1.81465	-1.29041	2.06846e-05	-1.78371	-1.29868
125326233	chr8:125326233:G:A	7.2192e-13	-4.92761e-10	-1.27472	0.000124989	-4.92761e-10	-1.28355
125326302	chr8:125326302:G:A	1.96162e-12	0.946626	-1.22173	0.000173765	0.327761	-1.28184
125326382	chr8:125326382:A:G	1.17044e-13	-1.79494	-1.29914	2.10529e-05	-1.76221	-1.30254
125326475	chr8:125326475:CTG:C	2.68171e-12	-4.92761e-10	0.0375768	0.000423535	-4.92761e-10	-0.0631435
125326645	chr8:125326645:A:G	1.97856e-12	0.947204	-1.21371	0.000174716	0.329116	-1.27773
125326650	chr8:125326650:T:G	7.43612e-13	-4.92761e-10	-1.24511	0.000127582	-4.92761e-10	-1.26302
125326722	chr8:125326722:G:A	1.39169e-13	-1.79235	-1.12859	2.4344e-05	-1.76707	-1.15242
125326816	chr8:125326816:C:T	7.12757e-13	-4.92761e-10	-1.28749	0.000123916	-4.92761e-10	-1.29218
125326818	chr8:125326818:T:C	9.05094e-13	-4.92761e-10	-1.0486	0.000171746	-4.92761e-10	-0.965763
125326836	chr8:125326836:A:C	7.50078e-13	-4.92761e-10	-1.23646	0.000128505	-4.92761e-10	-1.25582
125326849	chr8:125326849:A:G	2.0961e-12	1.03295	-1.24176	0.000185776	0.404079	-1.29132
125326859	chr8:125326859:G:A	9.21657e-13	-4.92761e-10	-1.03046	0.000178703	-4.92761e-10	-0.926056
125327259	chr8:125327259:C:G	4.98415e-12	0.657384	-5.85511e-10	0.000504008	0.110812	-5.85511e-10
125327871	chr8:125327871:C:T	7.25041e-13	-4.92761e-10	-1.27041	0.000128791	-4.92761e-10	-1.25359
125328099	chr8:125328099:G:A	1.02374e-12	-4.92761e-10	-0.925416	0.000197262	-4.92761e-10	-0.827249
125328764	chr8:125328764:C:A	7.98348e-13	-4.92761e-10	-1.17409	0.000146096	-4.92761e-10	-1.12752
125329603	chr8:125329603:C:T	1.84596e-12	0.88744	-1.22332	0.000164381	0.273009	-1.2826
125329693	chr8:125329693:G:A	7.04091e-13	-4.92761e-10	-1.29973	0.000122651	-4.92761e-10	-1.30244
125330232	chr8:125330232:G:A	1.77347e-12	0.82431	-1.20025	0.000157148	0.215769	-1.27036
125330239	chr8:125330239:C:T	1.72819e-13	-1.44946	-1.25493	2.99413e-05	-1.47901	-1.23353
125330279	chr8:125330279:G:A	7.88739e-13	-4.92761e-10	-1.1862	0.000144008	-4.92761e-10	-1.14191
125330681	chr8:125330681:C:T	1.88319e-12	0.903351	-1.21926	0.000166965	0.286577	-1.28058
125331278	chr8:125331278:T:C	1.88359e-12	0.897132	-1.21283	0.000166591	0.280929	-1.27717
125331404	chr8:125331404:A:G	1.09594e-12	-4.92761e-10	-0.85727	0.000196575	-4.92761e-10	-0.830736
125331641	chr8:125331641:C:G	6.94725e-13	-0.454746	-0.858372	8.07676e-05	-0.883894	-0.836311
125331845	chr8:125331845:G:A	2.93131e-12	-4.92761e-10	0.126571	0.000536611	-4.92761e-10	0.173492
125331966	chr8:125331966:C:T	1.82741e-12	0.868053	-1.21403	0.000162271	0.255292	-1.27781
125332152	chr8:125332152:C:T	7.16167e-13	-4.92761e-10	-1.28272	0.000124374	-4.92761e-10	-1.28849
125332551	chr8:125332551:C:T	1.46562e-13	-1.58314	-1.28604	2.54164e-05	-1.5922	-1.28419
125332651	chr8:125332651:A:G	2.03885e-12	0.98299	-1.21948	0.000180163	0.362717	-1.28064
125332834	chr8:125332834:G:A	4.56031e-13	-0.769361	-0.964711	6.94429e-05	-0.811043	-1.06023
125332922	chr8:125332922:T:C	9.47089e-13	-4.92761e-10	-1.00324	0.000159005	-4.92761e-10	-1.04285
125333238	chr8:125333238:C:T	1.51186e-13	-1.57938	-1.25874	2.62616e-05	-1.58827	-1.2554
125333922	chr8:125333922:C:G	8.43174e-13	-4.92761e-10	-1.11946	0.000147714	-4.92761e-10	-1.11651
125334583	chr8:125334583:G:A	1.37691e-13	-1.68292	-1.2487	2.35098e-05	-1.69197	-1.26239
125334684	chr8:125334684:C:T	5.14647e-13	-1.83824	0.225086	8.25425e-05	-1.73426	0.0357934
125334735	chr8:125334735:G:A	5.03237e-12	1.6735	-1.00649	0.000311622	0.790008	-1.16
125335143	chr8:125335143:G:A	7.40762e-13	-4.92761e-10	-1.24896	0.000133649	-4.92761e-10	-1.21656
125335159	chr8:125335159:G:A	7.41033e-13	-4.92761e-10	-1.24859	0.000133695	-4.92761e-10	-1.21622
125335433	chr8:125335433:G:A	8.50927e-13	-4.92761e-10	-1.11031	0.00014766	-4.92761e-10	-1.11687
125335469	chr8:125335469:T:G	7.45505e-13	-4.92761e-10	-1.24257	0.000127837	-4.92761e-10	-1.26102
125335524	chr8:125335524:T:G	1.58443e-12	-4.92761e-10	-0.488652	0.000278827	-4.92761e-10	-0.481189
125335638	chr8:125335638:T:C	2.69893e-12	-4.92761e-10	0.0439753	0.000492578	-4.92761e-10	0.0878726
125335828	chr8:125335828:G:A	7.3587e-13	-4.92761e-10	-1.25558	0.000127894	-4.92761e-10	-1.26058
125336525	chr8:125336525:A:T	1.15075e-12	-4.92761e-10	-0.808463	0.000234179	-4.92761e-10	-0.655695
125336888	chr8:125336888:A:G	1.99597e-12	0.980314	-1.23806	0.000178178	0.360644	-1.28964
125336990	chr8:125336990:G:C	1.76562e-12	0.85399	-1.23437	0.000158521	0.242029	-1.28792
125337274	chr8:125337274:C:T	4.26272e-13	-1.80156	-5.85511e-10	6.84854e-05	-1.88516	-5.85511e-10
125337472	chr8:125337472:G:A	3.60322e-13	-1.96963	-5.85511e-10	6.31143e-05	-1.96683	-5.85511e-10
125337708	chr8:125337708:A:G	9.13831e-13	-4.92761e-10	-1.03899	0.000176955	-4.92761e-10	-0.935885
125337964	chr8:125337964:C:T	7.31416e-13	-0.313668	-0.947984	8.32751e-05	-0.76019	-0.929442
125338134	chr8:125338134:T:G	9.63586e-13	-4.92761e-10	-0.985972	0.00017221	-4.92761e-10	-0.963067
125338147	chr8:125338147:C:T	7.98799e-13	-4.92761e-10	-1.17352	0.000146245	-4.92761e-10	-1.12649
125338552	chr8:125338552:T:G	2.62404e-12	-1.79894	1.81477	0.000386153	-1.72182	1.56627
125338645	chr8:125338645:A:G	1.1783e-13	-1.78482	-1.30256	2.13013e-05	-1.75153	-1.30148
125338765	chr8:125338765:A:T	9.85686e-13	-4.92761e-10	-0.963296	0.000174565	-4.92761e-10	-0.949486
125338781	chr8:125338781:G:A	4.74901e-13	-1.69353	-5.85511e-10	6.83225e-05	-1.88754	-5.85511e-10
125338853	chr8:125338853:G:A	1.67441e-12	-4.92761e-10	-0.433419	0.000297027	-4.92761e-10	-0.417959
125338886	chr8:125338886:A:C	7.24747e-13	-4.92761e-10	-1.27081	0.000129912	-4.92761e-10	-1.24493
125339188	chr8:125339188:T:C	4.02985e-13	-0.704616	-1.15312	4.14877e-05	-1.18439	-1.202
125339580	chr8:125339580:G:A	1.95637e-13	-1.28339	-1.29699	3.51762e-05	-1.25018	-1.30123
125340146	chr8:125340146:C:T	2.84695e-12	1.32474	-1.22737	0.000242962	0.66495	-1.28383
125340155	chr8:125340155:C:T	2.60375e-12	1.23123	-1.22315	0.000225295	0.58693	-1.2813
125340320	chr8:125340320:A:G	2.13457e-13	-1.75514	-0.738062	4.2965e-05	-1.7587	-0.592696
125340430	chr8:125340430:G:GA	1.65479e-13	-1.82456	-0.923225	3.25425e-05	-1.82766	-0.801574
125340594	chr8:125340594:G:A	1.59368e-13	-1.49804	-1.28738	2.75376e-05	-1.51085	-1.28538
125340911	chr8:125340911:C:T	2.91992e-13	-1.95261	-0.2273	4.3803e-05	-1.95397	-0.378103
125340942	chr8:125340942:C:T	7.49212e-13	-4.92761e-10	-1.23761	0.000129478	-4.92761e-10	-1.24827
125341342	chr8:125341342:G:A	8.03298e-13	-0.5206	-0.647309	9.31044e-05	-0.94423	-0.633829
125341685	chr8:125341685:C:T	8.1211e-13	-4.92761e-10	-1.157	0.000143613	-4.92761e-10	-1.14466
125342551	chr8:125342551:G:A	3.9046e-13	-1.88931	-5.85511e-10	6.14515e-05	-1.99353	-5.85511e-10
125342608	chr8:125342608:C:A	1.64432e-13	-1.48335	-1.27079	2.86806e-05	-1.48729	-1.26827
125342864	chr8:125342864:A:G	7.54905e-13	-4.92761e-10	-1.23004	0.000130381	-4.92761e-10	-1.24132
125342919	chr8:125342919:C:T	1.71641e-13	-1.80118	-0.910051	3.38226e-05	-1.77873	-0.811919
125343154	chr8:125343154:G:A	7.24672e-13	-4.92761e-10	-1.27092	0.00012975	-4.92761e-10	-1.24617
125343161	chr8:125343161:T:C	1.82471e-13	-1.36179	-1.28826	3.15139e-05	-1.37489	-1.28646
125343271	chr8:125343271:T:C	1.58718e-13	-2.01377	-0.775733	2.89214e-05	-2.00135	-0.74585
125343491	chr8:125343491:T:A	4.99639e-13	-1.64275	-5.85511e-10	7.89397e-05	-1.7431	-5.85511e-10
125343492	chr8:125343492:AGC:A	4.99351e-13	-1.64333	-5.85511e-10	7.89001e-05	-1.7436	-5.85511e-10
125343645	chr8:125343645:A:T	1.94252e-12	-4.92761e-10	-0.284892	0.000353708	-4.92761e-10	-0.243308
125343796	chr8:125343796:C:A	7.54438e-13	-4.92761e-10	-1.23066	0.000130304	-4.92761e-10	-1.24191
125343841	chr8:125343841:G:A	6.51104e-13	-0.469301	-0.908664	8.5094e-05	-0.773573	-0.894452
125344107	chr8:125344107:T:C	7.55453e-13	-4.92761e-10	-1.22932	0.00013047	-4.92761e-10	-1.24064
125344207	chr8:125344207:T:C	1.77014e-13	-1.52676	-1.15365	2.8073e-05	-1.63539	-1.14158
125344232	chr8:125344232:C:T	7.64828e-13	-4.92761e-10	-1.21698	0.000132865	-4.92761e-10	-1.22244
125344425	chr8:125344425:A:G	1.75721e-13	-2.01296	-0.674775	2.75716e-05	-2.01325	-0.781748
125344441	chr8:125344441:C:T	2.0759e-13	-1.75673	-0.764342	4.16301e-05	-1.75895	-0.62401
125344619	chr8:125344619:T:C	7.04574e-13	-4.92761e-10	-1.29904	0.000122666	-4.92761e-10	-1.30231
125344964	chr8:125344964:T:C	7.75781e-13	-4.92761e-10	-1.20276	0.000132192	-4.92761e-10	-1.22753
125345139	chr8:125345139:G:A	8.12583e-13	-4.92761e-10	-1.15642	0.000146651	-4.92761e-10	-1.12373
125345412	chr8:125345412:T:C	8.67226e-13	-0.304418	-0.786916	9.90169e-05	-0.742075	-0.774415
125345683	chr8:125345683:G:T	7.77442e-13	-4.92761e-10	-1.20063	0.000137196	-4.92761e-10	-1.19037
125345777	chr8:125345777:G:A	8.43359e-13	-1.11924	-5.85511e-10	0.000141277	-1.16106	-5.85511e-10
125346113	chr8:125346113:C:T	7.55342e-13	-4.92761e-10	-1.22946	0.00013045	-4.92761e-10	-1.24079
125346153	chr8:125346153:G:A	7.72934e-13	-4.92761e-10	-1.20644	0.000133218	-4.92761e-10	-1.2198
125346552	chr8:125346552:T:C	7.54905e-13	-4.92761e-10	-1.23004	0.000130381	-4.92761e-10	-1.24132
125347003	chr8:125347003:G:A	2.40264e-13	-1.9926	-0.382301	3.72644e-05	-1.99309	-0.500657
125347090	chr8:125347090:G:A	7.77661e-13	-4.92761e-10	-1.20034	0.000137235	-4.92761e-10	-1.19008
125347752	chr8:125347752:G:A	7.54905e-13	-4.92761e-10	-1.23004	0.000130381	-4.92761e-10	-1.24132
125347780	chr8:125347780:A:G	3.50275e-13	-1.99792	-5.85511e-10	6.12245e-05	-1.99723	-5.85511e-10
125348050	chr8:125348050:A:C	7.55046e-13	-4.92761e-10	-1.22986	0.000130405	-4.92761e-10	-1.24114
125349079	chr8:125349079:A:C	1.56673e-13	-2.00914	-0.79333	2.81672e-05	-2.00983	-0.763796
125349383	chr8:125349383:C:A	3.05377e-12	1.41489	-1.24739	0.000255388	0.730208	-1.2992
125349438	chr8:125349438:A:G	2.13085e-13	-1.98762	-0.507317	3.32699e-05	-1.98833	-0.618798
125349522	chr8:125349522:A:G	7.07334e-13	-0.52832	-0.766811	9.38124e-05	-0.818284	-0.7522
125349579	chr8:125349579:T:C	9.25897e-12	1.27671	-5.85511e-10	0.000876781	0.664476	-5.85511e-10
125349631	chr8:125349631:T:C	1.58588e-13	-2.01244	-0.777883	2.87463e-05	-2.00522	-0.748046
125349639	chr8:125349639:G:A	9.42451e-14	-2.01126	-1.29948	1.65177e-05	-2.0112	-1.29615
125349759	chr8:125349759:T:C	7.0961e-13	-4.92761e-10	-1.29192	0.00012493	-4.92761e-10	-1.28403
125350154	chr8:125350154:C:T	1.15796e-13	-2.01322	-1.09158	1.94966e-05	-2.01416	-1.12739
125350587	chr8:125350587:A:G	1.79954e-13	-1.42263	-1.2413	3.06425e-05	-1.43351	-1.25588
125350767	chr8:125350767:G:A	1.57734e-13	-1.52792	-1.26781	2.70922e-05	-1.53412	-1.27842
125351215	chr8:125351215:C:T	1.95202e-12	-4.92761e-10	-0.280016	0.000355285	-4.92761e-10	-0.238862
125351286	chr8:125351286:A:G	8.01637e-13	-4.92761e-10	-1.16998	0.000141755	-4.92761e-10	-1.15768
125351340	chr8:125351340:A:T	7.48302e-13	-4.92761e-10	-1.23883	0.000129359	-4.92761e-10	-1.24919
125352082	chr8:125352082:T:C	2.10444e-13	-1.26741	-1.24	4.218e-05	-1.13159	-1.23825
125352219	chr8:125352219:G:A	2.1887e-13	-1.99539	-0.472773	3.41494e-05	-1.99577	-0.585268
125352445	chr8:125352445:T:C	7.47899e-13	-4.92761e-10	-1.23937	0.000129293	-4.92761e-10	-1.2497
125352460	chr8:125352460:G:A	8.15613e-13	-4.92761e-10	-1.15269	0.000139789	-4.92761e-10	-1.17165
125352822	chr8:125352822:A:G	7.48666e-13	-4.92761e-10	-1.23834	0.000129415	-4.92761e-10	-1.24875
125353016	chr8:125353016:C:T	1.24936e-12	-4.92761e-10	-0.72625	0.000234341	-4.92761e-10	-0.655002
125353901	chr8:125353901:A:AT	7.02644e-13	-4.92761e-10	-1.30178	0.000122623	-4.92761e-10	-1.30267
125353954	chr8:125353954:C:T	9.94287e-13	-4.92761e-10	-0.954608	0.000170364	-4.92761e-10	-0.973843
125354057	chr8:125354057:G:A	2.69443e-12	-4.92761e-10	0.0423087	0.000492464	-4.92761e-10	0.0876404
125354113	chr8:125354113:G:A	7.29282e-13	-4.92761e-10	-1.26457	0.000127199	-4.92761e-10	-1.26603
125354160	chr8:125354160:G:C	3.89865e-13	-1.89083	-5.85511e-10	6.45416e-05	-1.94447	-5.85511e-10
125354162	chr8:125354162:C:A	3.49818e-13	-1.99922	-5.85511e-10	6.13098e-05	-1.99584	-5.85511e-10
125354765	chr8:125354765:G:C	1.00625e-13	-2.01447	-1.23076	1.72297e-05	-2.01455	-1.2506
125354869	chr8:125354869:C:A	1.82441e-12	-0.347622	-5.85511e-10	0.00024116	-0.626318	-5.85511e-10
125355040	chr8:125355040:T:A	1.01723e-12	0.12285	-1.05464	0.000100995	-0.374289	-1.12242
125355096	chr8:125355096:C:T	2.43804e-12	-4.92761e-10	-0.0576837	0.000444182	-4.92761e-10	-0.0155465
125355219	chr8:125355219:C:T	1.00539e-13	-2.01443	-1.23166	1.72197e-05	-2.01432	-1.25141
125355329	chr8:125355329:G:T	1.91248e-12	-4.92761e-10	-0.300478	0.000347991	-4.92761e-10	-0.259604
125355391	chr8:125355391:A:G	8.69916e-13	-4.92761e-10	-1.08824	0.000154206	-4.92761e-10	-1.07349
125355867	chr8:125355867:A:G	7.1894e-13	-4.92761e-10	-1.27886	0.000124959	-4.92761e-10	-1.28379
125355954	chr8:125355954:A:G	1.01915e-13	-2.0071	-1.22539	1.74703e-05	-2.00511	-1.24617
125355964	chr8:125355964:C:G	1.83345e-13	-1.40379	-1.24147	3.13622e-05	-1.41038	-1.25579
125356001	chr8:125356001:T:A	3.48554e-13	-2.00284	-5.85511e-10	6.06978e-05	-2.00587	-5.85511e-10
125356290	chr8:125356290:C:T	9.35566e-13	-4.92761e-10	-1.01548	0.000166222	-4.92761e-10	-0.998459
125356458	chr8:125356458:A:G	7.21021e-13	-4.92761e-10	-1.27597	0.00012646	-4.92761e-10	-1.27185
125356793	chr8:125356793:T:C	7.37161e-13	-4.92761e-10	-1.25383	0.000127615	-4.92761e-10	-1.26276
125356998	chr8:125356998:C:T	3.93815e-12	-0.215779	0.63761	0.000434555	-0.695001	0.657544
125357058	chr8:125357058:T:C	7.36733e-13	-4.92761e-10	-1.25441	0.000127544	-4.92761e-10	-1.26332
125357492	chr8:125357492:A:AC	7.37161e-13	-4.92761e-10	-1.25383	0.000127615	-4.92761e-10	-1.26276
125357656	chr8:125357656:G:C	4.62879e-12	1.88547	-1.30206	0.000407126	1.18922	-1.29188
125357667	chr8:125357667:T:C	8.02211e-13	-4.92761e-10	-1.16926	0.000141825	-4.92761e-10	-1.15719
125357955	chr8:125357955:G:A	8.51744e-13	-4.92761e-10	-1.10935	0.000150713	-4.92761e-10	-1.0964
125358267	chr8:125358267:A:G	3.51397e-13	-1.99472	-5.85511e-10	6.02046e-05	-2.01403	-5.85511e-10
125358282	chr8:125358282:G:A	2.07035e-13	-1.75469	-0.769055	4.142e-05	-1.75741	-0.630609
125358503	chr8:125358503:C:T	1.82804e-12	-4.92761e-10	-0.345636	0.000332338	-4.92761e-10	-0.305628
125358637	chr8:125358637:T:G	1.21805e-13	-1.90377	-1.15045	2.29634e-05	-1.88827	-1.08961
125359334	chr8:125359334:T:C	3.4533e-13	-2.01213	-5.85511e-10	6.02794e-05	-2.01279	-5.85511e-10
125359336	chr8:125359336:T:C	3.45217e-13	-2.01246	-5.85511e-10	6.02627e-05	-2.01307	-5.85511e-10
125360527	chr8:125360527:A:G	7.82919e-13	-4.92761e-10	-1.19361	0.000138194	-4.92761e-10	-1.18312
125361075	chr8:125361075:T:A	1.77424e-13	-1.43041	-1.24769	3.03372e-05	-1.43821	-1.2612
125361374	chr8:125361374:ACT:A	7.41527e-13	-4.92761e-10	-1.24792	0.000133632	-4.92761e-10	-1.21669
125361523	chr8:125361523:A:C	1.54867e-13	-2.01222	-0.801847	2.80254e-05	-2.00556	-0.773108
125362423	chr8:125362423:C:T	3.76981e-12	-4.92761e-10	0.378145	0.000704685	-4.92761e-10	0.445971
125362722	chr8:125362722:A:C	1.57744e-13	-2.01372	-0.781934	2.86612e-05	-2.0016	-0.754637
125363063	chr8:125363063:G:C	7.36738e-13	-4.92761e-10	-1.2544	0.000127526	-4.92761e-10	-1.26346
125363369	chr8:125363369:G:C	8.04293e-13	-4.92761e-10	-1.16667	0.000138045	-4.92761e-10	-1.1842
125364020	chr8:125364020:C:T	3.44707e-13	-2.01394	-5.85511e-10	6.02247e-05	-2.0137	-5.85511e-10
125364140	chr8:125364140:C:T	2.17932e-12	-4.92761e-10	-0.169867	0.000396705	-4.92761e-10	-0.128588
125364235	chr8:125364235:T:C	7.80642e-13	-0.74821	-0.448308	9.16966e-05	-1.1462	-0.447092
125364304	chr8:125364304:A:G	7.10669e-13	-4.92761e-10	-1.29043	0.00012623	-4.92761e-10	-1.27368
125364334	chr8:125364334:C:T	3.06059e-12	1.46177	-1.29204	0.000273087	0.799976	-1.30197
125364457	chr8:125364457:C:T	2.8497e-12	1.38857	-1.29024	0.000255503	0.733803	-1.30235
125364589	chr8:125364589:T:C	7.75179e-13	-4.92761e-10	-1.20354	0.000142252	-4.92761e-10	-1.15418
125365000	chr8:125365000:G:A	4.01153e-13	-1.96461	0.102322	6.18871e-05	-1.96547	-0.0209982
125365122	chr8:125365122:G:A	1.01625e-13	-2.01424	-1.22111	1.73859e-05	-2.01362	-1.2425
125365142	chr8:125365142:A:G	5.28108e-13	-0.701813	-0.885521	7.90797e-05	-0.747913	-0.993411
125365280	chr8:125365280:C:T	4.1737e-13	-1.82266	-5.85511e-10	6.78048e-05	-1.89515	-5.85511e-10
125365583	chr8:125365583:C:T	9.93709e-14	-2.01038	-1.24739	1.70436e-05	-2.0112	-1.26481
125366118	chr8:125366118:G:A	6.07169e-13	-0.723025	-0.724802	7.32621e-05	-1.10872	-0.709021
125366123	chr8:125366123:G:T	7.25817e-13	-4.92761e-10	-1.26934	0.000126571	-4.92761e-10	-1.27098
125366298	chr8:125366298:T:A	2.80135e-13	-1.97678	-0.244578	4.2133e-05	-1.97665	-0.394297
125366659	chr8:125366659:GAC:G	2.38547e-13	-1.99583	-0.386234	3.70385e-05	-1.99594	-0.503879
125367322	chr8:125367322:C:T	7.44761e-13	-4.92761e-10	-1.24357	0.0001288	-4.92761e-10	-1.25352
125367387	chr8:125367387:C:T	9.93621e-14	-2.01459	-1.24327	1.70473e-05	-2.01446	-1.26133
125367715	chr8:125367715:TTG:T	1.32562e-12	-4.92761e-10	-0.666995	0.000242511	-4.92761e-10	-0.620735
125367920	chr8:125367920:A:G	3.7954e-12	-4.92761e-10	0.384912	0.000709554	-4.92761e-10	0.452856
125367944	chr8:125367944:T:G	7.07562e-13	-4.92761e-10	-1.29481	0.000123246	-4.92761e-10	-1.2976
125368115	chr8:125368115:T:C	2.37812e-13	-2.00023	-0.384927	3.69223e-05	-2.00033	-0.502637
125368335	chr8:125368335:A:AGTCAGAGATGGAAC	7.54283e-13	-4.92761e-10	-1.23087	0.000132874	-4.92761e-10	-1.22238
125368889	chr8:125368889:A:G	7.52928e-13	-4.92761e-10	-1.23266	0.000128762	-4.92761e-10	-1.25381
125368933	chr8:125368933:G:A	7.36765e-13	-4.92761e-10	-1.25436	0.000132548	-4.92761e-10	-1.22483
125369048	chr8:125369048:A:G	3.44705e-13	-2.01395	-5.85511e-10	6.07935e-05	-2.0043	-5.85511e-10
125369536	chr8:125369536:G:T	7.23505e-13	-4.92761e-10	-1.27253	0.000127205	-4.92761e-10	-1.26598
125369596	chr8:125369596:A:C	4.20049e-13	-0.788759	-1.0275	7.69405e-05	-0.87452	-0.894228
125370331	chr8:125370331:T:C	2.38209e-13	-1.99646	-0.387027	3.69903e-05	-1.99652	-0.504601
125370436	chr8:125370436:A:G	2.38392e-13	-1.99379	-0.38893	3.70215e-05	-1.99389	-0.506392
125370460	chr8:125370460:A:G	7.04748e-13	-4.92761e-10	-1.29879	0.000122676	-4.92761e-10	-1.30223
125370782	chr8:125370782:A:G	9.25459e-12	2.42066	-1.14442	0.000550145	1.44574	-1.24734
125370916	chr8:125370916:A:G	2.38997e-13	-1.99125	-0.38893	3.71162e-05	-1.99133	-0.506392
125371250	chr8:125371250:G:A	1.82535e-12	-4.92761e-10	-0.347106	0.000331536	-4.92761e-10	-0.308043
125371317	chr8:125371317:T:G	2.37266e-13	-1.99123	-0.396215	3.68685e-05	-1.9913	-0.513125
125371496	chr8:125371496:A:G	7.09709e-13	-4.92761e-10	-1.29178	0.000125969	-4.92761e-10	-1.27575
125371707	chr8:125371707:AT:A	7.21065e-13	-4.92761e-10	-1.2759	0.000126469	-4.92761e-10	-1.27178
125371740	chr8:125371740:G:T	7.83708e-13	-4.92761e-10	-1.1926	0.000134692	-4.92761e-10	-1.20879
125371853	chr8:125371853:T:G	3.21354e-12	1.45421	-1.23572	0.000268523	0.77711	-1.29595
125371965	chr8:125371965:T:C	2.63471e-12	1.29597	-1.27608	0.000235628	0.652707	-1.30223
125371966	chr8:125371966:T:C	6.74038e-12	-4.92761e-10	0.959238	0.00120699	-4.92761e-10	0.9841
125372530	chr8:125372530:C:A	7.82925e-13	-4.92761e-10	-1.1936	0.000140606	-4.92761e-10	-1.16582
125372702	chr8:125372702:T:C	1.02111e-13	-2.00081	-1.22977	1.78427e-05	-2.00215	-1.22804
125372735	chr8:125372735:G:A	1.11671e-11	2.63121	-1.16711	0.000646731	1.62069	-1.26054
125372765	chr8:125372765:G:A	9.28895e-13	-4.92761e-10	-1.02264	0.000158514	-4.92761e-10	-1.04594
125372786	chr8:125372786:C:T	5.04918e-13	-0.730477	-0.901761	7.56199e-05	-0.77906	-1.007
125372791	chr8:125372791:T:A	1.16262e-13	-1.8103	-1.29049	1.94602e-05	-1.8656	-1.27781
125372853	chr8:125372853:A:G	1.79694e-13	-1.39643	-1.26895	3.09507e-05	-1.3999	-1.27949
125373073	chr8:125373073:T:A	4.78027e-13	-1.68697	-5.85511e-10	7.03718e-05	-1.85799	-5.85511e-10
125373145	chr8:125373145:G:A	4.14193e-13	-1.22208	-0.608224	7.3418e-05	-1.23885	-0.576763
125373154	chr8:125373154:C:T	1.38675e-13	-1.84489	-1.07961	2.65785e-05	-1.82577	-1.00591
125373393	chr8:125373393:G:A	2.28599e-13	-1.99583	-0.428831	3.55274e-05	-1.99582	-0.545654
125373423	chr8:125373423:T:G	1.52273e-13	-1.82953	-1.00143	2.95759e-05	-1.83025	-0.894574
125373534	chr8:125373534:A:C	7.04625e-13	-4.92761e-10	-1.29897	0.000124425	-4.92761e-10	-1.28808
125373572	chr8:125373572:G:A	7.90837e-13	-0.678519	-0.505023	0.000123925	-0.848522	-0.443579
125373623	chr8:125373623:G:A	1.52407e-13	-1.72418	-1.1059	2.20534e-05	-1.892	-1.12632
125373802	chr8:125373802:G:A	1.98035e-13	-1.95505	-0.61314	3.0908e-05	-1.9546	-0.726165
125373813	chr8:125373813:G:C	5.29724e-13	-0.564209	-1.02007	6.78799e-05	-0.853973	-1.04007
125373933	chr8:125373933:C:T	9.64499e-14	-2.00058	-1.28703	1.66859e-05	-2.00277	-1.29445
125374103	chr8:125374103:C:A	2.65936e-13	-1.78228	-0.491096	5.2727e-05	-1.78267	-0.363985
125374536	chr8:125374536:G:A	7.19554e-13	-4.92761e-10	-1.278	0.000128513	-4.92761e-10	-1.25575
125374823	chr8:125374823:G:A	9.54626e-13	-4.92761e-10	-0.995314	0.0001715	-4.92761e-10	-0.9672
125374937	chr8:125374937:T:C	2.08297e-13	-1.29107	-1.2266	3.58603e-05	-1.37504	-1.15711
125374939	chr8:125374939:A:G	2.33226e-12	1.17021	-1.27225	0.000252376	0.644537	-1.2254
125374942	chr8:125374942:C:T	2.3651e-12	1.18424	-1.2723	0.000255232	0.656009	-1.22562
125374987	chr8:125374987:C:G	3.73077e-12	-4.92761e-10	0.367735	0.000722553	-4.92761e-10	0.47101
125375557	chr8:125375557:C:T	7.5784e-13	-4.92761e-10	-1.22616	0.000130538	-4.92761e-10	-1.24012
125375625	chr8:125375625:A:G	7.12913e-13	-4.92761e-10	-1.28727	0.000123941	-4.92761e-10	-1.29198
125375630	chr8:125375630:A:C	3.47331e-13	-2.00635	-5.85511e-10	6.07235e-05	-2.00545	-5.85511e-10
125375702	chr8:125375702:A:G	7.02004e-13	-4.92761e-10	-1.3027	0.000123082	-4.92761e-10	-1.29893
125375764	chr8:125375764:C:T	2.47988e-13	-1.04527	-1.29798	4.52824e-05	-1.00891	-1.28995
125375831	chr8:125375831:A:G	9.08255e-13	0.256569	-1.30168	0.000105702	-0.151073	-1.30008
125376005	chr8:125376005:C:T	7.59727e-13	-4.92761e-10	-1.22367	0.000131111	-4.92761e-10	-1.23574
125376080	chr8:125376080:C:T	3.44481e-13	-2.0146	-5.85511e-10	6.12114e-05	-1.99745	-5.85511e-10
125376879	chr8:125376879:G:C	1.06323e-10	3.71761	-5.85511e-10	0.00723486	2.77488	-5.85511e-10
125377129	chr8:125377129:C:A	3.46365e-13	-2.00914	-5.85511e-10	6.08976e-05	-2.00259	-5.85511e-10
125378209	chr8:125378209:C:G	3.48339e-13	-2.00346	-5.85511e-10	6.08914e-05	-2.00269	-5.85511e-10
125378264	chr8:125378264:T:C	7.06669e-13	-4.92761e-10	-1.29607	0.000123899	-4.92761e-10	-1.29231
125378657	chr8:125378657:G:C	1.98059e-13	-1.32198	-1.24609	3.61879e-05	-1.26303	-1.26002
125378901	chr8:125378901:T:C	2.92163e-12	1.39747	-1.27421	0.000309132	0.837973	-1.21599
125378920	chr8:125378920:A:T	2.22428e-13	-1.20957	-1.24246	4.12558e-05	-1.1452	-1.24679
125378971	chr8:125378971:G:A	1.92039e-13	-1.7833	-0.815634	3.81928e-05	-1.78525	-0.683882
125379012	chr8:125379012:C:T	3.65161e-13	-1.9563	-5.85511e-10	6.96159e-05	-1.86879	-5.85511e-10
125379421	chr8:125379421:G:A	7.65238e-13	-4.92761e-10	-1.21645	0.000131856	-4.92761e-10	-1.23007
125379442	chr8:125379442:G:A	1.81707e-13	-1.95046	-0.703779	3.5816e-05	-1.85633	-0.677052
125379452	chr8:125379452:A:G	1.79172e-13	-1.9668	-0.701482	3.49412e-05	-1.88339	-0.674724
125379505	chr8:125379505:A:C	7.1415e-13	-4.92761e-10	-1.28554	0.000125458	-4.92761e-10	-1.27981
125379571	chr8:125379571:C:T	3.09171e-13	-1.89964	-0.223104	4.63034e-05	-1.90121	-0.375352
125379687	chr8:125379687:G:A	8.04328e-13	-4.92761e-10	-1.16663	0.000141034	-4.92761e-10	-1.16278
125379708	chr8:125379708:G:C	1.12988e-12	-4.92761e-10	-0.826768	0.000198235	-4.92761e-10	-0.822328
125379820	chr8:125379820:A:G	7.02087e-13	-4.92761e-10	-1.30258	0.000122643	-4.92761e-10	-1.3025
125380141	chr8:125380141:C:T	1.94936e-13	-1.75824	-0.825721	3.8816e-05	-1.7585	-0.694445
125380149	chr8:125380149:C:T	8.45526e-12	2.39965	-1.21374	0.000583686	1.53719	-1.27961
125380625	chr8:125380625:T:A	7.80156e-13	-4.92761e-10	-1.19714	0.000136138	-4.92761e-10	-1.19811
125380644	chr8:125380644:A:G	3.45582e-13	-2.0114	-5.85511e-10	6.0382e-05	-2.01109	-5.85511e-10
125380905	chr8:125380905:G:A	7.46101e-13	-4.92761e-10	-1.24177	0.000129159	-4.92761e-10	-1.25074
125380966	chr8:125380966:C:A	9.27062e-13	-4.92761e-10	-1.02461	0.000165431	-4.92761e-10	-1.00323
125382932	chr8:125382932:C:T	1.67838e-13	-2.01352	-0.720116	3.10281e-05	-1.98136	-0.695527
125383262	chr8:125383262:T:C	1.53509e-12	-4.92761e-10	-0.520291	0.000277537	-4.92761e-10	-0.485828
125383436	chr8:125383436:A:T	1.44923e-13	-1.82806	-1.05237	2.79466e-05	-1.80739	-0.974099
125383647	chr8:125383647:C:T	7.08873e-13	-4.92761e-10	-1.29296	0.000126143	-4.92761e-10	-1.27436
125384072	chr8:125384072:G:A	3.22926e-13	-1.95147	-0.127746	4.81095e-05	-1.95154	-0.286764
125384312	chr8:125384312:T:C	6.58713e-13	-0.489801	-0.876545	9.89694e-05	-0.67403	-0.84294
125384339	chr8:125384339:G:A	1.69494e-12	-4.92761e-10	-0.421234	0.000307072	-4.92761e-10	-0.384698
125384742	chr8:125384742:G:A	1.02628e-12	-4.92761e-10	-0.922937	0.000173061	-4.92761e-10	-0.958139
125384792	chr8:125384792:A:G	4.37605e-13	-1.97064	0.195325	6.43141e-05	-1.97024	0.0222419
125385006	chr8:125385006:A:T	1.29116e-13	-1.70119	-1.29474	2.19673e-05	-1.75051	-1.27172
125385659	chr8:125385659:T:C	7.80748e-13	-4.92761e-10	-1.19638	0.000135628	-4.92761e-10	-1.20186
125385849	chr8:125385849:G:A	3.31569e-12	1.41238	-1.16259	0.000312248	0.877895	-1.24588
125385915	chr8:125385915:T:C	8.33901e-13	-4.92761e-10	-1.13052	0.000146797	-4.92761e-10	-1.12273
125386016	chr8:125386016:CA:C	7.03539e-13	-4.92761e-10	-1.30051	0.000122655	-4.92761e-10	-1.3024
125386426	chr8:125386426:T:C	7.18073e-13	-4.92761e-10	-1.28006	0.000124633	-4.92761e-10	-1.28641
125386965	chr8:125386965:A:G	7.92402e-13	-4.92761e-10	-1.18157	0.000135006	-4.92761e-10	-1.20646
125386977	chr8:125386977:C:G	1.48796e-13	-1.77116	-1.0829	2.90848e-05	-1.69811	-1.04345
125387174	chr8:125387174:T:C	1.29994e-13	-2.00797	-0.981176	2.12271e-05	-1.99942	-1.05708
125387305	chr8:125387305:G:C	8.56516e-13	-4.92761e-10	-1.10376	0.000140515	-4.92761e-10	-1.16647
125387699	chr8:125387699:G:A	7.29686e-13	-4.92761e-10	-1.26402	0.000124292	-4.92761e-10	-1.28915
125387839	chr8:125387839:G:A	1.90339e-13	-1.31126	-1.29657	3.05137e-05	-1.41519	-1.27842
125387907	chr8:125387907:G:A	9.55802e-14	-2.01437	-1.2823	1.65246e-05	-2.01136	-1.29557
125388190	chr8:125388190:A:C	1.03511e-13	-2.01435	-1.2026	1.74343e-05	-2.01131	-1.24202
125388232	chr8:125388232:A:G	9.87845e-14	-2.00945	-1.25424	1.73366e-05	-2.01148	-1.24748
125388381	chr8:125388381:G:A	7.02106e-13	-4.92761e-10	-1.30255	0.000122659	-4.92761e-10	-1.30237
125388781	chr8:125388781:G:A	2.83527e-12	-1.70744	1.8007	0.000292772	-1.82582	1.39344
125389115	chr8:125389115:C:G	1.98275e-12	-4.92761e-10	-0.264394	0.000371481	-4.92761e-10	-0.194284
125389306	chr8:125389306:G:A	1.13595e-12	-0.821412	-5.85511e-10	0.000157857	-1.05009	-5.85511e-10
125389522	chr8:125389522:A:G	7.05644e-13	-4.92761e-10	-1.29752	0.000123162	-4.92761e-10	-1.29828
125389905	chr8:125389905:G:T	9.57015e-13	-4.92761e-10	-0.992815	0.000152818	-4.92761e-10	-1.08254
125389912	chr8:125389912:G:A	3.95982e-13	-1.87526	-5.85511e-10	7.34842e-05	-1.81471	-5.85511e-10
125390036	chr8:125390036:A:G	1.19537e-13	-1.77218	-1.30083	2.20687e-05	-1.72483	-1.29279
125390220	chr8:125390220:A:AGCCC	8.03974e-13	-4.92761e-10	-1.16707	0.000141102	-4.92761e-10	-1.1623
125390322	chr8:125390322:C:T	9.61429e-14	-2.00587	-1.28493	1.7217e-05	-1.98696	-1.27892
125390471	chr8:125390471:G:A	7.10566e-13	-4.92761e-10	-1.29057	0.000123696	-4.92761e-10	-1.29395
125390680	chr8:125390680:T:C	7.0798e-13	-4.92761e-10	-1.29422	0.000123774	-4.92761e-10	-1.29332
125391282	chr8:125391282:G:A	1.63059e-13	-1.46597	-1.29655	2.35072e-05	-1.67287	-1.2816
125391906	chr8:125391906:C:T	2.2076e-13	-1.93311	-0.526449	3.02214e-05	-1.98927	-0.713958
125392056	chr8:125392056:A:G	5.89156e-13	-1.47794	-5.85511e-10	8.5247e-05	-1.66623	-5.85511e-10
125392107	chr8:125392107:G:A	7.02044e-13	-4.92761e-10	-1.30264	0.000122621	-4.92761e-10	-1.30268
125393136	chr8:125393136:G:C	6.70672e-13	-1.51814	0.169785	7.30946e-05	-1.76993	-0.0500949
125393544	chr8:125393544:C:T	1.53576e-13	-1.93866	-0.883785	2.28384e-05	-1.98821	-0.995129
125393663	chr8:125393663:G:A	7.02523e-13	-4.92761e-10	-1.30196	0.000122629	-4.92761e-10	-1.30262
125394695	chr8:125394695:A:G	3.73568e-13	-1.93353	-5.85511e-10	6.13777e-05	-1.99473	-5.85511e-10
125394805	chr8:125394805:AC:A	5.80553e-13	-0.190052	-1.3026	6.25911e-05	-0.672509	-1.30265
125395144	chr8:125395144:GTCT:G	7.72309e-13	-4.92761e-10	-1.20725	0.000137117	-4.92761e-10	-1.19095
125395290	chr8:125395290:T:G	1.05238e-12	-4.92761e-10	-0.897824	0.000175757	-4.92761e-10	-0.942678
125395752	chr8:125395752:C:T	5.01203e-13	-1.63962	-5.85511e-10	0.000122542	-1.30332	-5.85511e-10
125395870	chr8:125395870:A:T	9.58293e-13	-4.92761e-10	-0.99148	0.000170284	-4.92761e-10	-0.974315
125395881	chr8:125395881:T:C	5.49034e-13	-1.2478	-0.300669	6.5229e-05	-1.52529	-0.408585
125396182	chr8:125396182:G:A	3.01011e-13	-1.96354	-0.18595	4.03112e-05	-2.00084	-0.414314
125396373	chr8:125396373:G:A	1.10923e-12	-0.845216	-5.85511e-10	0.000207602	-0.776157	-5.85511e-10
125396503	chr8:125396503:C:T	1.8491e-13	-1.59933	-1.03743	3.53086e-05	-1.49537	-1.05228
125396656	chr8:125396656:T:C	2.03903e-13	-1.62842	-0.910568	2.66719e-05	-1.82372	-1.00445
125397372	chr8:125397372:A:G	2.06673e-12	-0.222309	-0.000601997	0.000343877	-0.22784	-0.0436568
125397426	chr8:125397426:G:A	1.35695e-12	-2.01406	1.37042	0.000178376	-2.0121	1.08421
125397662	chr8:125397662:T:C	7.15784e-13	-4.92761e-10	-1.28326	0.00012445	-4.92761e-10	-1.28788
125397834	chr8:125397834:A:G	7.35455e-13	-4.92761e-10	-1.25614	0.00012592	-4.92761e-10	-1.27613
125397972	chr8:125397972:T:G	7.64449e-13	-4.92761e-10	-1.21748	0.00012879	-4.92761e-10	-1.2536
125398001	chr8:125398001:C:T	7.12113e-13	-4.92761e-10	-1.2884	0.000123755	-4.92761e-10	-1.29348
125398307	chr8:125398307:T:C	1.00477e-12	-4.92761e-10	-0.944122	0.00018315	-4.92761e-10	-0.901474
125398672	chr8:125398672:GT:G	1.53476e-12	-4.92761e-10	-0.520501	0.000281359	-4.92761e-10	-0.472151
125398724	chr8:125398724:G:A	4.39122e-13	-0.847033	-0.924824	3.15714e-05	-1.70363	-0.9559
125398754	chr8:125398754:C:T	8.77644e-13	-4.92761e-10	-1.07939	0.000147152	-4.92761e-10	-1.12031
125398756	chr8:125398756:C:T	8.85181e-13	-4.92761e-10	-1.07084	0.000148313	-4.92761e-10	-1.11246
125399078	chr8:125399078:G:C	8.05403e-13	-4.92761e-10	-1.16529	0.00014108	-4.92761e-10	-1.16246
125400360	chr8:125400360:G:A	7.07044e-13	-4.92761e-10	-1.29554	0.000123485	-4.92761e-10	-1.29566
125400381	chr8:125400381:T:C	7.13607e-13	-2.00622	0.719921	0.000122319	-1.96968	0.664525
125400576	chr8:125400576:G:A	1.57819e-12	-4.92761e-10	-0.492597	0.000287697	-4.92761e-10	-0.449873
125400717	chr8:125400717:T:G	1.74475e-12	-0.987195	0.59493	0.000162951	-1.18978	0.171445
125400740	chr8:125400740:C:T	3.65125e-13	-1.95639	-5.85511e-10	6.01776e-05	-2.01448	-5.85511e-10
125400746	chr8:125400746:C:G	1.09942e-12	-4.92761e-10	-0.854097	0.000190406	-4.92761e-10	-0.862622
125400780	chr8:125400780:G:A	5.29266e-13	-1.93472	0.349574	7.28001e-05	-1.74956	-0.0745037
125401003	chr8:125401003:A:G	1.01645e-11	-4.92761e-10	1.37002	0.00155187	-4.92761e-10	1.23543
125401012	chr8:125401012:C:A	1.49562e-13	-1.99872	-0.850197	3.28591e-05	-1.79887	-0.820679
125401541	chr8:125401541:G:A	1.28076e-12	-4.92761e-10	-0.701425	0.000207281	-4.92761e-10	-0.777705
125401779	chr8:125401779:A:G	1.64342e-12	-4.92761e-10	-0.452099	0.000267905	-4.92761e-10	-0.521149
125401928	chr8:125401928:G:A	3.5568e-13	-1.9826	-5.85511e-10	6.02889e-05	-2.01263	-5.85511e-10
125402072	chr8:125402072:C:T	1.29843e-13	-1.84795	-1.14236	2.65008e-05	-1.67011	-1.1645
125402318	chr8:125402318:C:T	7.37597e-13	-4.92761e-10	-1.25324	0.00013284	-4.92761e-10	-1.22264
125402906	chr8:125402906:A:T	7.43195e-13	-0.468747	-0.776929	8.89158e-05	-0.99204	-0.632051
125402913	chr8:125402913:G:A	1.31173e-11	1.26604	0.359015	0.000708942	0.00254885	0.449445
125403097	chr8:125403097:C:T	7.09925e-13	-4.92761e-10	-1.29147	0.000124214	-4.92761e-10	-1.28978
125403353	chr8:125403353:A:G	1.87267e-12	-0.0175462	-0.303969	0.000115323	-1.0019	-0.362145
125403426	chr8:125403426:T:C	1.8884e-13	-1.99188	-0.623855	3.45127e-05	-1.96807	-0.602379
125403453	chr8:125403453:T:C	6.66685e-13	-0.568898	-0.785418	7.79309e-05	-1.11396	-0.641993
125403812	chr8:125403812:C:T	6.30237e-13	-1.41054	-5.85511e-10	9.95868e-05	-1.51075	-5.85511e-10
125403970	chr8:125403970:TGTATC:T	4.16485e-13	-1.82478	-5.85511e-10	8.90112e-05	-1.62302	-5.85511e-10
125403976	chr8:125403976:G:A	3.92836e-13	-1.31712	-0.566125	0.000109365	-0.948894	-0.468196
125404678	chr8:125404678:G:A	1.83282e-12	-0.744583	0.401562	0.000155787	-1.3046	0.241309
125404889	chr8:125404889:CACG:C	2.88825e-12	-4.92761e-10	0.111773	0.000574825	-4.92761e-10	0.242284
125404947	chr8:125404947:C:T	2.2102e-13	-1.89929	-0.559087	3.26176e-05	-2.01427	-0.612661
125405358	chr8:125405358:T:C	8.66128e-12	-4.92761e-10	1.20998	0.00144502	-4.92761e-10	1.16409
125405372	chr8:125405372:G:T	1.17034e-12	-0.409435	-0.382154	8.78848e-05	-1.34662	-0.28913
125405392	chr8:125405392:C:T	8.5894e-13	-4.92761e-10	-1.10094	0.000150861	-4.92761e-10	-1.09542
125405526	chr8:125405526:C:T	1.09499e-12	-4.92761e-10	-0.85813	0.000220128	-4.92761e-10	-0.717572
125405766	chr8:125405766:A:G	1.51665e-12	-4.92761e-10	-0.532376	0.000275118	-4.92761e-10	-0.49458
125405898	chr8:125405898:C:G	1.08126e-12	-4.92761e-10	-0.870748	0.000195096	-4.92761e-10	-0.838289
125406055	chr8:125406055:G:A	4.09884e-13	-1.84076	-5.85511e-10	6.13372e-05	-1.99539	-5.85511e-10
125407142	chr8:125407142:C:T	1.97923e-12	-4.92761e-10	-0.266173	0.000313166	-4.92761e-10	-0.365047
125407691	chr8:125407691:G:T	8.86027e-13	-4.92761e-10	-1.06989	0.000155622	-4.92761e-10	-1.06435
125407696	chr8:125407696:G:C	1.30318e-12	-0.684069	-5.85511e-10	8.1611e-05	-1.70982	-5.85511e-10
125407940	chr8:125407940:G:A	7.16147e-13	-4.92761e-10	-1.28275	0.000124796	-4.92761e-10	-1.2851
125408208	chr8:125408208:C:T	8.04283e-13	-4.92761e-10	-1.16668	0.000135867	-4.92761e-10	-1.20011
125408474	chr8:125408474:C:T	9.88925e-13	-4.92761e-10	-0.960016	0.000177979	-4.92761e-10	-0.930113
125408714	chr8:125408714:C:A	1.42018e-12	-4.92761e-10	-0.598094	0.000266522	-4.92761e-10	-0.526322
125408753	chr8:125408753:A:C	7.85697e-13	-0.466021	-0.724041	7.10082e-05	-1.1025	-0.746487
125409126	chr8:125409126:G:A	7.3449e-13	-4.92761e-10	-1.25746	0.000126486	-4.92761e-10	-1.27165
125409412	chr8:125409412:A:G	5.47021e-12	0.276084	0.474356	0.000343178	-0.828519	0.554987
125409741	chr8:125409741:C:T	2.29488e-13	-1.83838	-0.5824	3.22293e-05	-2.00539	-0.63351
125409890	chr8:125409890:A:G	1.0993e-12	-4.92761e-10	-0.854205	0.000218388	-4.92761e-10	-0.725506
125409934	chr8:125409934:CACGGTGAA:C	5.48978e-13	-1.54858	-5.85511e-10	6.59433e-05	-1.92299	-5.85511e-10
125409936	chr8:125409936:C:T	7.77626e-13	-4.92761e-10	-1.20039	0.000136418	-4.92761e-10	-1.19606
125410326	chr8:125410326:C:T	8.84254e-13	-4.92761e-10	-1.07189	0.000163569	-4.92761e-10	-1.01455
125410381	chr8:125410381:A:G	1.31766e-12	-4.92761e-10	-0.673021	0.000245756	-4.92761e-10	-0.607441
125410439	chr8:125410439:A:G	2.45752e-12	-4.92761e-10	-0.0497248	0.00040455	-4.92761e-10	-0.109007
125410916	chr8:125410916:A:T	8.27822e-13	-4.92761e-10	-1.13784	0.00013934	-4.92761e-10	-1.17486
125411861	chr8:125411861:C:T	1.15373e-12	-0.934748	0.128867	8.85798e-05	-1.66047	0.0325977
125411871	chr8:125411871:C:T	7.22179e-13	-4.92761e-10	-1.27436	0.000129199	-4.92761e-10	-1.25043
125412137	chr8:125412137:C:T	4.21446e-13	-1.57236	-0.240586	4.57646e-05	-1.71475	-0.57352
125412931	chr8:125412931:C:T	2.24606e-12	-4.92761e-10	-0.139701	0.000408457	-4.92761e-10	-0.099395
125413018	chr8:125413018:C:T	7.23392e-13	-4.92761e-10	-1.27268	0.000129428	-4.92761e-10	-1.24865
125414007	chr8:125414007:G:A	9.09746e-13	-4.92761e-10	-1.04347	0.00015599	-4.92761e-10	-1.06199
125414403	chr8:125414403:G:C	1.56826e-12	-4.92761e-10	-0.498914	0.000262014	-4.92761e-10	-0.543384
125414543	chr8:125414543:A:G	5.17524e-12	-4.92761e-10	0.695007	0.000932472	-4.92761e-10	0.726058
125414919	chr8:125414919:C:T	8.03742e-13	-4.92761e-10	-1.16736	0.000138821	-4.92761e-10	-1.1786
125415044	chr8:125415044:G:A	7.995e-13	-4.92761e-10	-1.17265	0.000142142	-4.92761e-10	-1.15495
125415116	chr8:125415116:T:C	8.56418e-13	-4.92761e-10	-1.10388	0.000143839	-4.92761e-10	-1.14309
125415128	chr8:125415128:G:A	5.29461e-13	-1.58477	-5.85511e-10	7.40642e-05	-1.80685	-5.85511e-10
125415166	chr8:125415166:C:T	1.86459e-12	-4.92761e-10	-0.325836	0.000281143	-4.92761e-10	-0.472917
125415185	chr8:125415185:A:G	7.63526e-13	-4.92761e-10	-1.21869	0.00012969	-4.92761e-10	-1.24664
125415261	chr8:125415261:G:A	3.63635e-13	-1.7004	-0.260088	3.46834e-05	-1.99316	-0.572362
125416153	chr8:125416153:T:C	1.24424e-12	-4.92761e-10	-0.730355	0.000237933	-4.92761e-10	-0.63979
125416978	chr8:125416978:C:T	7.41426e-13	-1.07204	-0.176019	7.62282e-05	-1.60786	-0.170187
125418157	chr8:125418157:G:T	7.26983e-13	-4.92761e-10	-1.26773	0.000127761	-4.92761e-10	-1.26162
125418566	chr8:125418566:G:C	1.07333e-12	-4.92761e-10	-0.878112	0.000183218	-4.92761e-10	-0.901105
125418609	chr8:125418609:C:T	7.77491e-13	-4.92761e-10	-1.20056	0.000137371	-4.92761e-10	-1.18909
125419147	chr8:125419147:A:T	1.16446e-13	-1.98475	-1.11445	1.9969e-05	-1.94688	-1.17072
125419215	chr8:125419215:C:T	1.11775e-13	-1.94797	-1.19218	1.807e-05	-1.98356	-1.23396
125419743	chr8:125419743:T:C	6.99509e-13	-1.22266	-0.0835987	6.12097e-05	-2.00534	0.00786303
125420452	chr8:125420452:T:G	9.89648e-13	-4.92761e-10	-0.959284	0.000169321	-4.92761e-10	-0.979983
125420803	chr8:125420803:C:T	1.05995e-12	-4.92761e-10	-0.890656	0.000185991	-4.92761e-10	-0.886082
125420818	chr8:125420818:T:C	7.54449e-13	-4.92761e-10	-1.23065	0.000127112	-4.92761e-10	-1.26671
125421083	chr8:125421083:T:C	1.00116e-12	-4.92761e-10	-0.947719	0.00017131	-4.92761e-10	-0.968304
125421141	chr8:125421141:T:C	2.03294e-13	-1.66077	-0.881205	2.52118e-05	-2.01456	-0.869906
125421347	chr8:125421347:G:A	2.16157e-13	-1.78615	-0.694481	2.39032e-05	-2.01457	-0.923195
125421825	chr8:125421825:G:A	1.09582e-13	-1.93213	-1.22783	1.74582e-05	-1.99001	-1.26196
125422037	chr8:125422037:T:C	1.937e-13	-1.31488	-1.27544	1.727e-05	-1.97458	-1.28823
125422378	chr8:125422378:T:C	3.85403e-12	-4.92761e-10	0.400241	0.000789333	-4.92761e-10	0.559407
125423421	chr8:125423421:T:C	2.60449e-13	-1.39193	-0.902293	2.74565e-05	-1.94306	-0.856119
125423463	chr8:125423463:G:T	3.8782e-13	-1.93167	0.0355798	6.08475e-05	-1.96	-0.0434156
125423502	chr8:125423502:G:A	8.0393e-13	0.121753	-1.28887	7.79476e-05	-0.467645	-1.2881
125423541	chr8:125423541:A:T	1.30082e-13	-1.72212	-1.26635	1.79327e-05	-2.00374	-1.22142
125425014	chr8:125425014:G:A	7.02265e-13	-4.92761e-10	-1.30232	0.000122748	-4.92761e-10	-1.30165
125425286	chr8:125425286:C:T	1.79192e-13	-1.95319	-0.714987	2.50333e-05	-1.968	-0.923577
125425318	chr8:125425318:C:T	9.71143e-13	0.319284	-1.29745	9.13072e-05	-0.300605	-1.29695
125425785	chr8:125425785:C:T	1.52131e-13	-1.95506	-0.876835	2.20453e-05	-1.96665	-1.05204
125425809	chr8:125425809:G:T	2.07869e-12	-1.37077	1.15362	0.000239994	-1.70555	1.07438
125425899	chr8:125425899:T:C	3.28853e-12	-0.732119	0.973681	0.000227877	-1.62103	0.938051
125426084	chr8:125426084:A:T	1.10434e-12	-4.92761e-10	-0.849627	0.000188287	-4.92761e-10	-0.873814
125426323	chr8:125426323:C:G	7.6371e-13	0.0528642	-1.27131	7.47585e-05	-0.527363	-1.27015
125426664	chr8:125426664:G:A	1.41802e-12	-4.92761e-10	-0.599619	0.000248175	-4.92761e-10	-0.597646
125427087	chr8:125427087:A:C	1.8563e-13	-1.89052	-0.742363	2.36834e-05	-1.99588	-0.951126
125427170	chr8:125427170:T:C	8.78615e-13	-0.562458	-0.515829	6.22993e-05	-1.48133	-0.498505
125427341	chr8:125427341:C:T	1.05632e-12	-4.92761e-10	-0.894087	0.000184907	-4.92761e-10	-0.89193
125427590	chr8:125427590:G:A	7.73978e-13	-4.92761e-10	-1.20509	0.000139295	-4.92761e-10	-1.17518
125427648	chr8:125427648:A:G	1.16264e-12	-4.92761e-10	-0.798185	0.000194239	-4.92761e-10	-0.842693
125428077	chr8:125428077:A:G	6.74505e-13	-1.34266	-5.85511e-10	6.49312e-05	-1.93845	-5.85511e-10
125428488	chr8:125428488:C:T	7.01633e-13	-1.30322	-5.85511e-10	6.97865e-05	-1.86634	-5.85511e-10
125428625	chr8:125428625:C:T	1.13736e-12	-0.820165	-5.85511e-10	0.000153361	-1.07898	-5.85511e-10
125428660	chr8:125428660:G:A	1.12581e-13	-1.96245	-1.17051	2.28844e-05	-1.77633	-1.205
125429823	chr8:125429823:C:G	1.26162e-13	-1.98102	-1.03805	2.46995e-05	-1.8338	-1.0712
125430107	chr8:125430107:G:A	7.05605e-13	-1.29758	-5.85511e-10	6.60521e-05	-1.92134	-5.85511e-10
125430393	chr8:125430393:C:G	3.13815e-13	-1.20601	-0.901823	3.49289e-05	-1.65035	-0.90812
125430484	chr8:125430484:C:T	1.36783e-13	-1.96402	-0.974218	2.06454e-05	-1.95199	-1.1323
125430546	chr8:125430546:G:C	9.95133e-13	-0.0265477	-0.92721	9.91337e-05	-0.582351	-0.932961
125430692	chr8:125430692:T:C	1.37704e-12	-1.32132	0.692373	0.000134299	-2.01001	0.798303
125430968	chr8:125430968:C:T	7.84896e-13	-4.92761e-10	-1.19108	0.000135757	-4.92761e-10	-1.20092
125431106	chr8:125431106:C:T	1.2814e-13	-1.88867	-1.11484	2.1841e-05	-1.88152	-1.14648
125431292	chr8:125431292:G:T	1.02308e-13	-1.95011	-1.27853	2.60393e-05	-1.59213	-1.26004
125431297	chr8:125431297:G:T	7.08198e-13	-1.29391	-5.85511e-10	6.60906e-05	-1.92075	-5.85511e-10
125431402	chr8:125431402:C:T	3.7746e-12	-4.92761e-10	0.379416	0.000577585	-4.92761e-10	0.247075
125431521	chr8:125431521:A:G	5.14633e-12	-4.92761e-10	0.689405	0.000874969	-4.92761e-10	0.662407
125431767	chr8:125431767:A:G	9.52458e-13	-4.92761e-10	-0.997588	0.000162266	-4.92761e-10	-1.02255
125432221	chr8:125432221:C:T	2.0928e-13	-1.82218	-0.690782	2.4109e-05	-2.01454	-0.914658
125432546	chr8:125432546:G:A	1.9396e-12	-0.476133	0.189738	7.78767e-05	-2.01382	0.25717
125433058	chr8:125433058:G:A	4.7371e-12	-4.92761e-10	0.606545	0.00068728	-4.92761e-10	0.420961
125433657	chr8:125433657:G:A	1.30802e-13	-1.89387	-1.08908	2.23591e-05	-1.91255	-1.092
125433680	chr8:125433680:T:A	9.19709e-13	-4.92761e-10	-1.03258	0.000151482	-4.92761e-10	-1.09131
125433811	chr8:125433811:C:T	2.41823e-12	-4.92761e-10	-0.0658413	0.000364815	-4.92761e-10	-0.212391
125433956	chr8:125433956:G:A	1.72832e-13	-1.40876	-1.29555	1.76823e-05	-1.94659	-1.29263
125434063	chr8:125434063:C:T	7.09526e-13	-4.92761e-10	-1.29204	0.000123984	-4.92761e-10	-1.29163
125434681	chr8:125434681:C:T	2.32774e-12	-4.92761e-10	-0.103983	0.000408378	-4.92761e-10	-0.0995882
125435101	chr8:125435101:G:C	2.72156e-12	-4.92761e-10	0.0523269	0.000478241	-4.92761e-10	0.0583335
125435231	chr8:125435231:G:A	1.21238e-11	2.80444	-1.25815	3.80008e-05	-1.28294	-1.19123
125435442	chr8:125435442:A:T	5.36589e-13	-1.5714	-5.85511e-10	6.02299e-05	-2.01361	-5.85511e-10
125435481	chr8:125435481:A:C	5.76073e-13	-1.66305	0.162651	5.59327e-05	-1.97969	-0.107943
125435602	chr8:125435602:C:G	6.9324e-13	-0.830063	-0.485194	3.95876e-05	-1.68288	-0.750388
125435695	chr8:125435695:A:C	1.01356e-12	-4.92761e-10	-0.935406	0.00018383	-4.92761e-10	-0.897772
125436432	chr8:125436432:G:T	3.11071e-12	-4.92761e-10	0.185972	0.000524836	-4.92761e-10	0.151304
125436547	chr8:125436547:G:A	4.38256e-13	-0.874116	-0.899715	2.90661e-05	-1.68267	-1.05953
125436603	chr8:125436603:C:T	1.9851e-13	-1.4196	-1.14619	3.0366e-05	-1.57677	-1.12169
125437336	chr8:125437336:A:G	7.11017e-13	-4.92761e-10	-1.28994	0.000122759	-4.92761e-10	-1.30156
125437593	chr8:125437593:G:A	8.38465e-13	-4.92761e-10	-1.12506	0.000138565	-4.92761e-10	-1.18044
125438038	chr8:125438038:T:C	1.5262e-12	-4.92761e-10	-0.526096	0.00028345	-4.92761e-10	-0.464744
125438570	chr8:125438570:C:T	2.27017e-12	-4.92761e-10	-0.129023	0.000336726	-4.92761e-10	-0.292511
125438667	chr8:125438667:C:T	1.11162e-11	-4.92761e-10	1.45953	0.00148892	-4.92761e-10	1.19403
125438990	chr8:125438990:T:C	7.68621e-13	-4.92761e-10	-1.21204	0.000133461	-4.92761e-10	-1.21797
125439617	chr8:125439617:G:C	7.06636e-13	-4.92761e-10	-1.29612	0.000125306	-4.92761e-10	-1.28103
125440189	chr8:125440189:A:G	2.27045e-12	-4.92761e-10	-0.128902	0.000341197	-4.92761e-10	-0.279319
125440202	chr8:125440202:A:G	7.32114e-13	-4.92761e-10	-1.2607	0.000124657	-4.92761e-10	-1.28622
125440205	chr8:125440205:A:T	8.29649e-13	-4.92761e-10	-1.13563	0.000138953	-4.92761e-10	-1.17765
125440267	chr8:125440267:T:C	3.71712e-13	-1.07396	-0.864555	2.55989e-05	-1.76017	-1.10906
125441142	chr8:125441142:T:C	8.1782e-13	-4.92761e-10	-1.14999	0.00014361	-4.92761e-10	-1.14468
125441153	chr8:125441153:AT:A	1.50307e-12	-4.92761e-10	-0.541366	0.000231561	-4.92761e-10	-0.666938
125441363	chr8:125441363:A:G	5.54464e-13	-1.53863	-5.85511e-10	0.000252441	-0.580602	-5.85511e-10
125441905	chr8:125441905:A:G	7.5466e-13	-4.92761e-10	-1.23037	0.000128381	-4.92761e-10	-1.25678
125442131	chr8:125442131:C:T	6.23239e-12	-4.92761e-10	0.880881	0.000990711	-4.92761e-10	0.786642
125442145	chr8:125442145:C:T	1.91781e-12	-4.92761e-10	-0.297697	0.000315198	-4.92761e-10	-0.35858
125442298	chr8:125442298:C:T	7.56051e-13	-4.92761e-10	-1.22853	0.000130568	-4.92761e-10	-1.23989
125442361	chr8:125442361:C:A	5.10164e-13	-1.06256	-0.559344	2.96445e-05	-1.97673	-0.745779
125442467	chr8:125442467:C:G	8.52831e-13	-1.10807	-5.85511e-10	0.00013686	-1.19282	-5.85511e-10
125442715	chr8:125442715:C:T	2.77441e-12	-4.92761e-10	0.0715601	0.000389049	-4.92761e-10	-0.148074
125443323	chr8:125443323:T:C	7.3166e-13	-4.92761e-10	-1.26132	0.000128188	-4.92761e-10	-1.25828
125443598	chr8:125443598:G:A	1.13771e-12	-4.92761e-10	-0.819858	0.000215096	-4.92761e-10	-0.740698
125443799	chr8:125443799:G:A	7.31578e-13	-4.92761e-10	-1.26143	0.000126716	-4.92761e-10	-1.26983
125443823	chr8:125443823:A:G	2.4609e-12	-4.92761e-10	-0.0483534	0.000348291	-4.92761e-10	-0.258742
125443825	chr8:125443825:A:T	2.4609e-12	-4.92761e-10	-0.0483534	0.000348291	-4.92761e-10	-0.258742
125444305	chr8:125444305:C:T	7.04127e-13	-4.92761e-10	-1.29967	0.000122902	-4.92761e-10	-1.30039
125444409	chr8:125444409:A:G	7.34864e-13	-4.92761e-10	-1.25695	0.000124964	-4.92761e-10	-1.28376
125444675	chr8:125444675:C:A	7.02391e-13	-4.92761e-10	-1.30214	0.00012262	-4.92761e-10	-1.30269
125445173	chr8:125445173:GC:G	3.06098e-12	0.169858	-5.85511e-10	0.000133438	-1.21814	-5.85511e-10
125445311	chr8:125445311:A:G	9.96166e-08	10.0782	0.482041	0.000354767	-0.23296	-0.00736019
125445577	chr8:125445577:C:G	7.19491e-13	-4.92761e-10	-1.27809	0.000123416	-4.92761e-10	-1.29622
125445684	chr8:125445684:A:T	1.58324e-12	-4.92761e-10	-0.489405	0.00024873	-4.92761e-10	-0.595413
125446186	chr8:125446186:T:C	7.39877e-13	-4.92761e-10	-1.25015	0.000125526	-4.92761e-10	-1.27927
125446229	chr8:125446229:G:A	7.02086e-13	-4.92761e-10	-1.30258	0.000122639	-4.92761e-10	-1.30254
125446309	chr8:125446309:G:T	4.27985e-12	-4.92761e-10	0.50504	0.000582272	-4.92761e-10	0.255157
125446517	chr8:125446517:A:G	1.18585e-12	-4.92761e-10	-0.778422	0.000217991	-4.92761e-10	-0.727325
125447108	chr8:125447108:C:T	2.47585e-12	-4.92761e-10	-0.0422963	0.000377092	-4.92761e-10	-0.179292
125447720	chr8:125447720:A:G	2.48405e-11	3.33792	-1.07432	2.56701e-05	-1.64828	-1.21817
125447748	chr8:125447748:G:A	1.52217e-08	9.03403	-0.352431	0.000147867	-0.713064	-0.402404
125447759	chr8:125447759:T:C	7.33319e-13	-4.92761e-10	-1.25905	0.00012479	-4.92761e-10	-1.28515
125447781	chr8:125447781:T:C	5.37384e-12	-4.92761e-10	0.732665	0.000810938	-4.92761e-10	0.58641
125448293	chr8:125448293:A:G	4.81815e-08	9.45506	0.378794	0.000412686	-0.181186	0.092092
125448486	chr8:125448486:A:G	1.66294e-12	-4.92761e-10	-0.440289	0.000296299	-4.92761e-10	-0.420411
125448591	chr8:125448591:C:A	1.03586e-12	-4.92761e-10	-0.913643	0.000164619	-4.92761e-10	-1.00815
125448709	chr8:125448709:G:A	2.05829e-12	-4.92761e-10	-0.227003	0.000283164	-4.92761e-10	-0.465756
125449370	chr8:125449370:A:G	9.33691e-13	-4.92761e-10	-1.01749	0.000176645	-4.92761e-10	-0.937638
125449456	chr8:125449456:A:T	4.59041e-11	-4.92761e-10	2.87768	0.00418999	-4.92761e-10	2.22867
125449497	chr8:125449497:A:G	3.92532e-11	3.36698	-0.645822	3.51029e-05	-1.66027	-0.893222
125449795	chr8:125449795:AT:A	1.16263e-12	0.504042	-1.30223	2.2451e-05	-1.7263	-1.27414
125449828	chr8:125449828:A:G	9.87986e-13	0.341401	-1.30237	2.23597e-05	-1.73701	-1.26751
125450358	chr8:125450358:G:T	2.3437e-11	2.20544	-5.85511e-10	0.000274645	-0.496303	-5.85511e-10
125450456	chr8:125450456:C:T	7.41536e-13	-4.92761e-10	-1.24791	0.000126377	-4.92761e-10	-1.27251
125450502	chr8:125450502:C:T	1.53829e-11	-4.92761e-10	1.78437	0.00153975	-4.92761e-10	1.22759
125450610	chr8:125450610:C:G	3.02598e-12	-4.92761e-10	0.158355	0.000400373	-4.92761e-10	-0.119384
125450756	chr8:125450756:A:T	7.48474e-13	-4.92761e-10	-1.2386	0.000132157	-4.92761e-10	-1.22779
125451123	chr8:125451123:G:A	7.56062e-10	6.51521	-0.835968	3.01735e-05	-1.68778	-1.01704
125451138	chr8:125451138:T:C	8.78975e-13	-4.92761e-10	-1.07788	0.000142011	-4.92761e-10	-1.15588
125451377	chr8:125451377:A:G	7.60196e-13	-4.92761e-10	-1.22306	0.000127924	-4.92761e-10	-1.26034
125451458	chr8:125451458:G:A	2.12889e-08	9.54999	-0.532928	0.000139675	-0.469995	-0.702466
125451684	chr8:125451684:A:T	3.24581e-12	-4.92761e-10	0.228486	0.000472644	-4.92761e-10	0.0465622
125452146	chr8:125452146:T:C	9.65655e-14	-2.00336	-1.28305	1.87962e-05	-1.92129	-1.25684
125452578	chr8:125452578:C:T	3.30798e-09	7.36905	-0.213837	0.000110806	-1.14586	-0.258134
125452660	chr8:125452660:AT:A	1.10395e-12	-4.92761e-10	-0.849983	0.000189739	-4.92761e-10	-0.86613
125452750	chr8:125452750:G:A	8.11048e-13	-4.92761e-10	-1.15831	0.000140693	-4.92761e-10	-1.1652
125452866	chr8:125452866:A:G	1.4966e-12	-4.92761e-10	-0.545686	0.000259911	-4.92761e-10	-0.551442
125453050	chr8:125453050:G:A	9.06361e-13	-4.92761e-10	-1.0472	0.00013721	-4.92761e-10	-1.19027
125453063	chr8:125453063:C:A	7.05038e-10	6.30315	-0.693776	3.28349e-05	-1.71523	-0.905056
125453169	chr8:125453169:G:A	1.69139e-12	-4.92761e-10	-0.42333	0.000259004	-4.92761e-10	-0.554936
125453677	chr8:125453677:C:T	3.44659e-13	-2.01408	-5.85511e-10	8.20395e-05	-1.70458	-5.85511e-10
125453856	chr8:125453856:T:C	6.02104e-08	9.87533	0.181395	0.000202567	-0.442414	-0.358299
125453964	chr8:125453964:A:T	1.32734e-12	-4.92761e-10	-0.665703	0.000185769	-4.92761e-10	-0.887279
125454255	chr8:125454255:G:A	2.02292e-12	-4.92761e-10	-0.244336	0.000388931	-4.92761e-10	-0.148378
125454844	chr8:125454844:G:T	1.10191e-09	6.75147	-0.69555	3.40824e-05	-1.6498	-0.933197
125455054	chr8:125455054:G:A	7.04382e-13	-4.92761e-10	-1.29931	0.000122984	-4.92761e-10	-1.29973
125455284	chr8:125455284:T:C	3.16519e-12	-4.92761e-10	0.203336	0.000419036	-4.92761e-10	-0.0738245
125455553	chr8:125455553:A:G	1.77849e-12	-4.92761e-10	-0.373114	0.000339613	-4.92761e-10	-0.283973
125455870	chr8:125455870:C:T	9.24886e-13	-4.92761e-10	-1.02696	0.000157674	-4.92761e-10	-1.05125
125456353	chr8:125456353:C:G	1.53699e-12	-4.92761e-10	-0.519056	0.000272842	-4.92761e-10	-0.502888
125456446	chr8:125456446:C:T	6.79849e-12	-4.92761e-10	0.967822	0.000819907	-4.92761e-10	0.59741
125456753	chr8:125456753:C:T	8.43711e-13	-4.92761e-10	-1.11882	0.000137129	-4.92761e-10	-1.19086
125456908	chr8:125456908:C:T	8.5847e-13	-4.92761e-10	-1.10148	0.000151086	-4.92761e-10	-1.09393
125457066	chr8:125457066:A:G	1.25426e-09	6.09907	0.086354	5.45467e-05	-1.8074	-0.305321
125457080	chr8:125457080:A:G	4.2346e-12	-4.92761e-10	0.49441	0.000606735	-4.92761e-10	0.296311
125457523	chr8:125457523:C:T	5.26782e-13	-0.287585	-1.30226	1.71872e-05	-1.98092	-1.28669
125458575	chr8:125458575:A:G	4.1112e-10	6.10854	-1.03854	2.19623e-05	-1.81073	-1.21172
125458589	chr8:125458589:C:T	1.81802e-07	10.6374	0.524375	0.000556668	-0.172033	0.382221
125459032	chr8:125459032:G:A	9.91421e-13	-4.92761e-10	-0.957494	0.000155602	-4.92761e-10	-1.06448
125459073	chr8:125459073:C:T	7.11989e-13	-0.309404	-0.979167	2.58265e-05	-1.98144	-0.878933
125459335	chr8:125459335:A:G	5.40536e-13	-0.275917	-1.28816	1.81583e-05	-1.97923	-1.23342
125459528	chr8:125459528:T:C	9.93526e-13	-4.92761e-10	-0.955374	0.000155941	-4.92761e-10	-1.0623
125459726	chr8:125459726:G:A	7.27998e-13	-4.92761e-10	-1.26634	0.000132211	-4.92761e-10	-1.22738
125459798	chr8:125459798:C:T	7.21536e-13	-4.92761e-10	-1.27525	0.000130494	-4.92761e-10	-1.24045
125459870	chr8:125459870:T:C	1.93009e-12	-4.92761e-10	-0.291314	0.000263105	-4.92761e-10	-0.539228
125459893	chr8:125459893:G:A	3.47298e-11	3.63898	-1.04026	0.000643618	1.48736	-1.13203
125460245	chr8:125460245:A:G	2.29052e-10	5.74266	-1.25759	1.89022e-05	-1.87747	-1.29503
125460429	chr8:125460429:A:C	7.11555e-13	-4.92761e-10	-1.28918	0.000124215	-4.92761e-10	-1.28976
125461250	chr8:125461250:G:A	1.52418e-12	-4.92761e-10	-0.527421	0.000214689	-4.92761e-10	-0.742589
125461257	chr8:125461257:C:T	7.09393e-08	10.1524	0.0683312	0.000265418	-0.381572	-0.148905
125461323	chr8:125461323:T:C	1.28291e-07	10.6038	0.209378	0.000405508	-0.215292	0.108652
125461611	chr8:125461611:C:G	2.79175e-11	-4.92761e-10	2.38038	0.00426161	-4.92761e-10	2.24562
125461823	chr8:125461823:C:T	3.44688e-12	-0.199922	0.488514	9.00338e-05	-1.96352	0.351924
125461924	chr8:125461924:C:T	3.97152e-12	-4.92761e-10	0.430269	0.000744001	-4.92761e-10	0.500262
125461968	chr8:125461968:C:T	8.06767e-13	-4.92761e-10	-1.1636	0.000133827	-4.92761e-10	-1.21523
125462064	chr8:125462064:G:A	7.98033e-11	4.72673	-1.29605	1.76135e-05	-1.95895	-1.28417
125462114	chr8:125462114:G:A	1.51394e-12	0.596461	-1.13063	2.14688e-05	-1.81899	-1.22619
125462131	chr8:125462131:G:A	7.60031e-13	-4.92761e-10	-1.22327	0.000127039	-4.92761e-10	-1.26728
125462146	chr8:125462146:G:A	3.01454e-12	-4.92761e-10	0.154567	0.00042054	-4.92761e-10	-0.070241
125462163	chr8:125462163:T:G	1.70175e-13	-1.44604	-1.27377	2.88425e-05	-1.45082	-1.29911
125462332	chr8:125462332:G:A	7.02009e-13	-4.92761e-10	-1.30269	0.000123503	-4.92761e-10	-1.29551
125462834	chr8:125462834:G:A	8.74284e-13	-4.92761e-10	-1.08323	0.000148426	-4.92761e-10	-1.11169
125463528	chr8:125463528:A:G	3.86039e-05	17.5851	-1.06509	2.1294e-05	-2.01365	-1.03971
125464455	chr8:125464455:C:G	3.48783e-13	-1.8499	-0.152286	3.82395e-05	-1.69551	-0.7724
125464521	chr8:125464521:T:C	7.0855e-13	-4.92761e-10	-1.29341	0.000122762	-4.92761e-10	-1.30154
125464631	chr8:125464631:T:C	0.216556	24.0894	1.0628	5.46522e-05	-1.83278	-0.278014
125464874	chr8:125464874:G:C	4.84568e-12	0.62921	-5.85511e-10	0.000144813	-1.13634	-5.85511e-10
125464911	chr8:125464911:C:T	5.05811e-09	8.37182	-0.79195	1.70342e-05	-2.01178	-1.26478
125465234	chr8:125465234:T:C	5.6681e-05	17.9416	-1.03751	2.20052e-05	-2.01063	-1.00987
125465255	chr8:125465255:C:T	6.11003e-05	18.0233	-1.04411	2.18792e-05	-2.00938	-1.01686
125465517	chr8:125465517:G:A	4.40965e-05	17.7022	-1.04915	2.16797e-05	-2.01332	-1.02209
125466108	chr8:125466108:A:C	0.0421986	24.1331	-0.616301	4.19488e-05	-1.76906	-0.606268
125466208	chr8:125466208:T:C	0.194435	23.891	1.1535	4.93862e-05	-1.84432	-0.367787
125466402	chr8:125466402:A:G	5.57525e-09	8.24184	-0.564621	1.84223e-05	-2.01359	-1.18463
125466503	chr8:125466503:A:G	0.0448104	24.1931	-0.616301	4.21929e-05	-1.76326	-0.606268
125466516	chr8:125466516:A:G	3.08874e-09	5.47949	1.60715	0.000165475	-1.78284	0.779873
125466886	chr8:125466886:C:T	3.63775e-12	-0.718039	1.06053	0.000325077	-0.900186	0.572466
125467073	chr8:125467073:G:A	0.0543135	24.3497	-0.580515	4.40039e-05	-1.74491	-0.58259
125467120	chr8:125467120:C:T	0.149564	23.6195	1.16257	4.86464e-05	-1.86506	-0.362144
125467167	chr8:125467167:A:G	3.45592e-12	-0.769317	1.06053	0.000310011	-0.947638	0.572466
125467280	chr8:125467280:T:C	6.98308e-12	-2.01451	3.00912	0.000250445	-1.97649	1.38795
125467787	chr8:125467787:G:A	1.09746e-12	-1.85939	1.0035	0.000100772	-1.71399	0.215071
125467846	chr8:125467846:G:A	0.0801702	24.3471	-0.188519	6.93973e-05	-1.74952	-0.122413
125467851	chr8:125467851:G:A	1.38601e-13	-1.92992	-0.995114	2.27221e-05	-1.84563	-1.14281
125468085	chr8:125468085:T:C	1.33181e-13	-1.90968	-1.05525	2.24031e-05	-1.81707	-1.18551
125468125	chr8:125468125:C:T	3.04656e-08	7.12413	2.25135	0.00037225	-2.00473	1.81251
125468270	chr8:125468270:TTTTTGAGATGCACCCATGTTTTTGTGTATACTAGCATC:T	0.0415932	24.0889	-0.586568	4.26261e-05	-1.77054	-0.588772
125468458	chr8:125468458:A:G	0.0363418	23.8007	-0.433302	4.90099e-05	-1.7987	-0.421064
125468623	chr8:125468623:G:A	1.16143e-12	-4.92761e-10	-0.799224	0.000170951	-4.92761e-10	-0.970404
125468703	chr8:125468703:G:A	3.25594e-12	-0.85842	1.09002	0.000295084	-1.02327	0.598752
125468730	chr8:125468730:G:A	8.53441e-10	6.79926	-0.99886	2.92821e-05	-2.0026	-0.732202
125468819	chr8:125468819:A:G	3.7715e-12	0.378594	-5.85511e-10	0.000147901	-1.11524	-5.85511e-10
125469228	chr8:125469228:C:T	3.25347e-13	-1.97149	-0.10025	3.42569e-05	-1.88044	-0.697454
125469233	chr8:125469233:A:T	8.75562e-10	6.83862	-1.01264	2.86857e-05	-2.00409	-0.751291
125469452	chr8:125469452:C:T	8.62881e-10	6.80112	-0.989725	2.96376e-05	-2.00269	-0.720046
125469505	chr8:125469505:A:G	0.0254436	23.5395	-0.528612	4.3911e-05	-1.80013	-0.529491
125469710	chr8:125469710:A:G	8.94391e-10	6.83956	-0.992292	2.94988e-05	-2.00424	-0.723193
125469819	chr8:125469819:G:A	1.43065e-12	-4.92761e-10	-0.590752	0.000183776	-4.92761e-10	-0.898063
125469835	chr8:125469835:A:G	0.00346659	22.2747	-1.2571	1.79932e-05	-1.92528	-1.29651
125470080	chr8:125470080:A:G	7.93125e-13	-4.92761e-10	-1.18065	0.000135464	-4.92761e-10	-1.20307
125470507	chr8:125470507:A:G	3.58599e-12	-4.92761e-10	0.328156	0.000399428	-4.92761e-10	-0.121748
125470688	chr8:125470688:A:G	6.33213e-10	6.61529	-1.11336	2.50117e-05	-1.99722	-0.895215
125470691	chr8:125470691:G:A	3.2106e-12	-0.730453	0.948031	0.000290306	-0.912466	0.471622
125470898	chr8:125470898:C:T	2.81324e-09	5.77652	1.21669	0.00014321	-1.71569	0.568217
125470990	chr8:125470990:T:C	7.44225e-13	-4.92761e-10	-1.24429	0.000125293	-4.92761e-10	-1.28113
125471148	chr8:125471148:A:AT	3.87007e-09	5.68736	1.62479	0.000202349	-1.73291	0.931121
125471159	chr8:125471159:G:A	1.16489e-12	-4.92761e-10	-0.796251	0.0001985	-4.92761e-10	-0.820993
125471585	chr8:125471585:G:A	3.836e-11	2.69814	-5.85511e-10	6.04963e-05	-2.0092	-5.85511e-10
125471658	chr8:125471658:G:A	7.37162e-13	-1.76838	0.514557	6.59383e-05	-1.87816	-0.0448999
125472034	chr8:125472034:T:G	5.26521e-10	6.45298	-1.13557	2.09653e-05	-2.01025	-1.05866
125472221	chr8:125472221:C:T	6.87762e-10	6.40708	-0.822519	2.97747e-05	-2.01352	-0.704601
125472284	chr8:125472284:T:G	5.98131e-09	7.73294	0.014574	2.61791e-05	-2.0146	-0.832223
125472347	chr8:125472347:C:T	7.26253e-13	-4.92761e-10	-1.26874	0.000134101	-4.92761e-10	-1.21319
125472386	chr8:125472386:C:T	2.29864e-12	-4.92761e-10	-0.116563	0.000406022	-4.92761e-10	-0.105374
125472430	chr8:125472430:G:C	1.07131e-12	-4.92761e-10	-0.879995	0.000170063	-4.92761e-10	-0.97561
125472467	chr8:125472467:G:A	4.26515e-09	5.70231	1.70704	0.00022051	-1.72705	1.01121
125472490	chr8:125472490:C:T	2.2519e-12	-4.92761e-10	-0.137105	0.000397556	-4.92761e-10	-0.126446
125472533	chr8:125472533:C:T	1.93476e-12	-4.92761e-10	-0.288894	0.000300418	-4.92761e-10	-0.406605
125472655	chr8:125472655:G:A	1.27159e-12	0.485741	-1.19435	2.11602e-05	-1.87137	-1.18829
125472755	chr8:125472755:C:T	7.56771e-13	-4.92761e-10	-1.22757	0.000129951	-4.92761e-10	-1.24463
125472883	chr8:125472883:C:T	3.01851e-12	-4.92761e-10	0.155885	0.00039241	-4.92761e-10	-0.139473
125473041	chr8:125473041:G:A	2.52974e-09	5.74669	1.1403	0.000122233	-1.72318	0.417325
125473052	chr8:125473052:T:A	0.00584967	22.8434	-1.30266	1.96302e-05	-1.86113	-1.27359
125473054	chr8:125473054:T:C	4.47999e-09	8.54595	-1.08745	1.70859e-05	-1.99416	-1.27937
125473225	chr8:125473225:A:G	8.10533e-10	6.37254	-0.623723	3.73169e-05	-2.01303	-0.479304
125473293	chr8:125473293:G:A	7.84424e-12	-1.30666	2.41756	0.000624824	-1.46068	1.78637
125473658	chr8:125473658:C:T	1.06124e-12	-4.92761e-10	-0.88944	0.000209897	-4.92761e-10	-0.765165
125473756	chr8:125473756:G:A	7.03319e-13	-4.92761e-10	-1.30082	0.000122921	-4.92761e-10	-1.30024
125473820	chr8:125473820:C:T	1.00057e-12	-4.92761e-10	-0.948313	0.000159166	-4.92761e-10	-1.04183
125473875	chr8:125473875:C:T	3.22405e-09	5.81539	1.31412	0.000143381	-1.70904	0.562762
125473903	chr8:125473903:T:C	4.81766e-09	5.90065	1.63052	0.000212265	-1.69009	0.936149
125473922	chr8:125473922:A:G	7.03602e-13	-4.92761e-10	-1.30042	0.000122869	-4.92761e-10	-1.30066
125474045	chr8:125474045:T:G	2.70636e-09	5.79865	1.15583	0.00012522	-1.71198	0.430271
125474167	chr8:125474167:A:G	0.00657113	22.9524	-1.29532	2.01373e-05	-1.86919	-1.24002
125474664	chr8:125474664:A:G	5.49888e-09	5.93597	1.72745	0.000232881	-1.68221	1.02096
125474883	chr8:125474883:G:A	8.29272e-13	-4.92761e-10	-1.13609	0.000144974	-4.92761e-10	-1.13523
125474885	chr8:125474885:C:T	1.60491e-12	-4.92761e-10	-0.475811	0.0002187	-4.92761e-10	-0.724081
125475042	chr8:125475042:C:T	4.5084e-13	-1.9153	0.169776	5.67466e-05	-1.84662	-0.226562
125475092	chr8:125475092:T:A	3.37006e-12	-1.91716	2.18322	0.00023969	-1.98659	1.35415
125475207	chr8:125475207:G:T	9.83882e-13	-4.92761e-10	-0.965128	0.000170996	-4.92761e-10	-0.970142
125475517	chr8:125475517:G:A	7.03319e-13	-4.92761e-10	-1.30082	0.000122921	-4.92761e-10	-1.30024
125475993	chr8:125475993:C:T	0.0107954	23.4446	-1.29114	2.12324e-05	-1.82704	-1.22922
125476008	chr8:125476008:C:T	0.011205	23.4785	-1.28771	2.14701e-05	-1.82419	-1.22093
125476095	chr8:125476095:T:C	7.63798e-13	-4.92761e-10	-1.21833	0.000131426	-4.92761e-10	-1.23333
125476332	chr8:125476332:T:C	3.56865e-09	5.74401	1.48705	0.000182149	-1.71891	0.811948
125476374	chr8:125476374:G:A	2.072e-12	-4.92761e-10	-0.220366	0.000302306	-4.92761e-10	-0.400342
125476423	chr8:125476423:C:G	1.39814e-12	-4.92761e-10	-0.613733	0.000285293	-4.92761e-10	-0.458264
125476465	chr8:125476465:ATTG:A	9.46043e-10	6.72803	-0.824616	2.93311e-05	-2.01457	-0.71856
125476572	chr8:125476572:G:A	3.92621e-13	-1.94726	0.0634756	4.96755e-05	-1.88867	-0.317595
125476688	chr8:125476688:A:G	5.12247e-06	15.2295	-0.729185	2.86391e-05	-2.01318	-0.743833
125477006	chr8:125477006:G:A	1.06147e-12	-1.97155	1.08233	9.09716e-05	-2.01186	0.410626
125477039	chr8:125477039:G:A	8.97846e-13	-4.92761e-10	-1.05664	0.000156346	-4.92761e-10	-1.05971
125477269	chr8:125477269:G:A	3.75975e-12	-4.92761e-10	0.375473	0.000664296	-4.92761e-10	0.386947
125478488	chr8:125478488:C:T	2.57575e-13	-1.0211	-1.28423	3.93129e-05	-1.13757	-1.30266
125478730	chr8:125478730:A:T	0.0733061	24.7814	-0.712394	4.2942e-05	-1.63003	-0.7219
125478769	chr8:125478769:T:TG	9.19517e-11	4.42441	-0.852026	3.47898e-05	-1.82959	-0.732865
125478798	chr8:125478798:G:A	7.16739e-13	-4.92761e-10	-1.28192	0.000123715	-4.92761e-10	-1.2938
125478919	chr8:125478919:C:T	1.0498e-12	-1.68658	0.786302	0.000139225	-1.96221	0.786521
125479140	chr8:125479140:G:A	2.3247e-12	-4.92761e-10	-0.105287	0.000343844	-4.92761e-10	-0.271593
125479491	chr8:125479491:G:T	0.00257007	20.9806	-0.262323	5.55565e-05	-1.79074	-0.303644
125479494	chr8:125479494:C:T	7.16805e-13	-4.92761e-10	-1.28183	0.000122985	-4.92761e-10	-1.29972
125479950	chr8:125479950:G:A	1.1046e-12	-4.92761e-10	-0.849391	0.000192753	-4.92761e-10	-0.850371
125480206	chr8:125480206:T:C	7.79575e-13	-0.281137	-0.916747	2.13498e-05	-1.9206	-1.13014
125480557	chr8:125480557:AT:A	2.30035e-08	8.8218	0.272726	0.000172823	-0.708108	-0.251404
125480843	chr8:125480843:G:A	1.38695e-08	8.36056	0.228012	0.000144246	-0.854206	-0.286056
125480889	chr8:125480889:A:G	1.11688e-12	-0.146095	-0.692249	2.43353e-05	-1.948	-0.971852
125481191	chr8:125481191:C:T	1.23118e-12	-4.92761e-10	-0.740903	0.000198387	-4.92761e-10	-0.821559
125481447	chr8:125481447:G:A	9.65997e-13	-4.92761e-10	-0.983473	0.000182601	-4.92761e-10	-0.904478
125481504	chr8:125481504:A:G	1.21357e-08	8.37487	0.0801608	2.77319e-05	-2.00132	-0.787873
125481615	chr8:125481615:C:T	7.48109e-12	-4.92761e-10	1.0635	0.00194183	-4.92761e-10	1.4596
125482075	chr8:125482075:A:G	3.24801e-09	4.86195	2.27497	0.0240151	2.56009	1.41457
125482320	chr8:125482320:C:T	9.95625e-13	-0.326692	-0.626571	2.69222e-05	-1.90439	-0.914438
125482522	chr8:125482522:A:G	5.43632e-13	-0.452117	-1.10624	2.05729e-05	-1.86014	-1.22766
125482715	chr8:125482715:G:A	7.46495e-12	-4.92761e-10	1.06134	0.00193723	-4.92761e-10	1.45724
125482927	chr8:125482927:T:C	1.04213e-12	-0.295129	-0.612487	2.69959e-05	-1.91229	-0.903807
125483150	chr8:125483150:A:T	9.22171e-13	-4.92761e-10	-1.0299	0.000173428	-4.92761e-10	-0.956018
125483251	chr8:125483251:C:G	3.73445e-13	-1.93386	-5.85511e-10	6.62519e-05	-1.91832	-5.85511e-10
125483301	chr8:125483301:T:G	2.42096e-11	2.23787	-5.85511e-10	0.000314354	-0.36126	-5.85511e-10
125483343	chr8:125483343:T:C	1.15994e-12	-0.213244	-0.587266	2.60746e-05	-1.93305	-0.917771
125483553	chr8:125483553:G:A	1.45597e-13	-1.58755	-1.28824	1.70185e-05	-1.99583	-1.28164
125483683	chr8:125483683:G:A	1.21662e-12	-0.231855	-0.520945	2.75087e-05	-1.92891	-0.868372
125483803	chr8:125483803:C:T	1.48194e-13	-1.56465	-1.29346	1.68484e-05	-1.99934	-1.28819
125484491	chr8:125484491:G:A	9.08487e-13	-1.04485	-5.85511e-10	7.25816e-05	-1.82707	-5.85511e-10
125484683	chr8:125484683:C:T	4.58858e-12	0.567871	0.00682207	4.02549e-05	-2.01202	-0.404531
125484961	chr8:125484961:G:GT	3.05356e-11	-4.92761e-10	2.47001	0.0062714	-4.92761e-10	2.63197
125485260	chr8:125485260:TG:T	3.03384e-12	-4.92761e-10	0.160949	0.000396288	-4.92761e-10	-0.12964
125485279	chr8:125485279:C:T	4.27982e-11	-4.92761e-10	2.80762	0.00873617	-4.92761e-10	2.96345
125485313	chr8:125485313:T:C	1.3501e-12	-4.92761e-10	-0.648697	0.00026456	-4.92761e-10	-0.533713
125485329	chr8:125485329:C:T	7.66469e-13	-4.92761e-10	-1.21484	0.000133439	-4.92761e-10	-1.21814
125485664	chr8:125485664:A:G	7.03916e-13	-4.92761e-10	-1.29997	0.000124154	-4.92761e-10	-1.29026
125486409	chr8:125486409:A:G	1.00031e-12	-4.92761e-10	-0.948567	0.000160159	-4.92761e-10	-1.03561
125486445	chr8:125486445:G:A	3.48146e-13	-2.00401	-5.85511e-10	8.41951e-05	-1.67864	-5.85511e-10
125486638	chr8:125486638:T:C	1.06102e-12	-4.92761e-10	-0.889651	0.000186818	-4.92761e-10	-0.881648
125487116	chr8:125487116:TC:T	7.02682e-13	-4.92761e-10	-1.30173	0.000122715	-4.92761e-10	-1.30191
125487187	chr8:125487187:C:G	5.20506e-09	7.67979	-0.0712815	2.50141e-05	-2.0124	-0.879946
125487301	chr8:125487301:C:G	6.73782e-13	-1.34373	-5.85511e-10	6.03981e-05	-2.01082	-5.85511e-10
125487421	chr8:125487421:G:T	7.94143e-13	-4.92761e-10	-1.17937	0.000131582	-4.92761e-10	-1.23215
125487636	chr8:125487636:G:A	1.53784e-09	6.24237	0.146891	2.93098e-05	-1.99107	-0.742794
125487651	chr8:125487651:G:A	7.04775e-13	-4.92761e-10	-1.29876	0.000122679	-4.92761e-10	-1.30221
125487789	chr8:125487789:C:G	0.00045518	20.1538	-1.16645	4.20726e-05	-1.2233	-1.14909
125487930	chr8:125487930:G:A	1.14354e-11	-4.92761e-10	1.48783	0.00143313	-4.92761e-10	1.15583
125488016	chr8:125488016:T:A	7.94143e-13	-4.92761e-10	-1.17937	0.000131582	-4.92761e-10	-1.23215
125488108	chr8:125488108:C:G	2.14003e-07	10.3585	0.966317	0.0119555	2.58735	0.689816
125488746	chr8:125488746:A:G	1.08253e-12	-4.92761e-10	-0.869575	0.000182518	-4.92761e-10	-0.90493
125488935	chr8:125488935:T:C	9.67687e-09	8.173	0.0556142	2.73735e-05	-1.9985	-0.803707
125489095	chr8:125489095:CA:C	1.67884e-11	2.23754	-0.365731	9.05278e-05	-0.885323	-0.720801
125489136	chr8:125489136:G:A	1.79969e-12	-4.92761e-10	-0.361264	0.000307839	-4.92761e-10	-0.382203
125489286	chr8:125489286:G:A	1.68942e-11	2.2393	-0.361213	9.08929e-05	-0.884953	-0.717146
125489588	chr8:125489588:A:G	7.05798e-13	-4.92761e-10	-1.29731	0.000122623	-4.92761e-10	-1.30266
125489822	chr8:125489822:G:A	9.57775e-13	-4.92761e-10	-0.992021	0.000154274	-4.92761e-10	-1.07305
125489969	chr8:125489969:T:C	8.89356e-13	-4.92761e-10	-1.06614	0.000164035	-4.92761e-10	-1.0117
125490061	chr8:125490061:G:A	5.75931e-12	0.801939	-5.85511e-10	0.000117456	-1.34571	-5.85511e-10
125490131	chr8:125490131:A:G	7.42716e-13	-4.92761e-10	-1.24632	0.00012798	-4.92761e-10	-1.25991
125490220	chr8:125490220:C:A	7.94377e-13	-4.92761e-10	-1.17908	0.00013161	-4.92761e-10	-1.23194
125490284	chr8:125490284:A:G	1.25894e-07	10.5562	0.238147	0.00802931	2.73997	0.1391
125490384	chr8:125490384:T:C	1.1419e-12	-4.92761e-10	-0.816183	0.000184979	-4.92761e-10	-0.891539
125490428	chr8:125490428:A:G	1.63404e-11	-4.92761e-10	1.84476	0.00218538	-4.92761e-10	1.57776
125490946	chr8:125490946:G:A	7.16766e-13	-4.92761e-10	-1.28189	0.000125365	-4.92761e-10	-1.28055
125491373	chr8:125491373:G:A	1.09997e-12	-4.92761e-10	-0.853595	0.000185151	-4.92761e-10	-0.890607
125491673	chr8:125491673:G:A	5.92578e-08	10.5016	-0.460804	0.00307197	2.66061	-0.742314
125491690	chr8:125491690:G:A	1.04118e-12	-4.92761e-10	-0.908521	0.000157916	-4.92761e-10	-1.04972
125491702	chr8:125491702:G:A	2.01097e-12	-4.92761e-10	-0.250262	0.000310529	-4.92761e-10	-0.373504
125491858	chr8:125491858:G:A	4.27825e-12	-4.92761e-10	0.504666	0.000979057	-4.92761e-10	0.774809
125491878	chr8:125491878:G:A	1.91421e-12	-4.92761e-10	-0.299572	0.000307934	-4.92761e-10	-0.381894
125492114	chr8:125492114:CCACCGTCACCACCACCACCACCACCACCACCAT:C	6.53897e-10	5.53407	-5.85511e-10	0.0010508	0.845525	-5.85511e-10
125492141	chr8:125492141:CCACCAT:C	6.4769e-12	-4.92761e-10	0.919363	0.000346452	-4.92761e-10	-0.264037
125492152	chr8:125492152:A:G	6.64534e-12	1.9686	-1.02357	2.4637e-05	-1.67211	-1.23542
125492484	chr8:125492484:T:C	7.19244e-11	2.44998	0.876754	0.000289237	-0.638747	0.194214
125492904	chr8:125492904:T:C	7.05161e-13	-4.92761e-10	-1.29821	0.000122737	-4.92761e-10	-1.30174
125493463	chr8:125493463:T:C	2.9681e-10	4.0223	0.72191	0.00422703	1.89043	0.34704
125493611	chr8:125493611:G:A	8.56369e-13	-4.92761e-10	-1.10393	0.000139592	-4.92761e-10	-1.17306
125493695	chr8:125493695:T:G	1.20745e-12	-4.92761e-10	-0.760371	0.000233439	-4.92761e-10	-0.658859
125493898	chr8:125493898:C:T	4.67547e-08	10.0858	-0.282036	0.00259308	2.38652	-0.637698
125494068	chr8:125494068:G:A	9.07713e-13	-4.92761e-10	-1.04571	0.000154176	-4.92761e-10	-1.07369
125494128	chr8:125494128:T:C	7.03373e-13	-4.92761e-10	-1.30075	0.000123256	-4.92761e-10	-1.29752
125494452	chr8:125494452:G:A	0.000147874	18.6755	-0.812518	7.69167e-05	-1.02373	-0.745332
125494618	chr8:125494618:C:T	4.03882e-12	1.7109	-1.26383	0.000128126	-0.0318731	-1.22689
125494624	chr8:125494624:C:T	1.85246e-12	-4.92761e-10	-0.332363	0.000279723	-4.92761e-10	-0.477982
125494706	chr8:125494706:A:G	7.16857e-13	-4.92761e-10	-1.28176	0.000126078	-4.92761e-10	-1.27488
125494856	chr8:125494856:G:A	3.43991e-13	-0.713395	-1.30262	2.75875e-05	-1.49172	-1.3027
125495035	chr8:125495035:G:T	9.81874e-13	-4.92761e-10	-0.967171	0.000157913	-4.92761e-10	-1.04974
125495066	chr8:125495066:T:C	9.86061e-09	7.5998	0.647624	4.55861e-05	-1.98579	-0.306386
125495147	chr8:125495147:C:A	1.31949e-08	7.80804	0.730669	4.89925e-05	-1.97297	-0.247143
125495299	chr8:125495299:G:A	8.75742e-13	-4.92761e-10	-1.08156	0.000142189	-4.92761e-10	-1.15463
125495697	chr8:125495697:G:A	7.18947e-13	-4.92761e-10	-1.27885	0.000124805	-4.92761e-10	-1.28503
125495783	chr8:125495783:C:T	4.29172e-10	3.45684	1.65614	0.0048273	1.40701	0.963251
125496002	chr8:125496002:G:A	9.99521e-13	-4.92761e-10	-0.949358	0.000174307	-4.92761e-10	-0.950961
125496301	chr8:125496301:G:A	7.03566e-13	-4.92761e-10	-1.30047	0.00012268	-4.92761e-10	-1.3022
125496504	chr8:125496504:G:A	3.7951e-12	1.68647	-1.30163	4.6472e-05	-1.02178	-1.25115
125496793	chr8:125496793:TG:T	3.16906e-12	-4.92761e-10	0.204555	0.00063428	-4.92761e-10	0.340709
125496809	chr8:125496809:A:G	1.38994e-10	5.19628	-1.21073	0.00192676	2.74069	-1.28888
125497001	chr8:125497001:T:C	1.73865e-12	-4.92761e-10	-0.395768	0.000284976	-4.92761e-10	-0.459376
125497937	chr8:125497937:T:A	1.12993e-12	-4.92761e-10	-0.826725	0.000214589	-4.92761e-10	-0.743056
125498096	chr8:125498096:A:G	3.45616e-12	0.785457	-0.494176	4.25374e-05	-1.7293	-0.632102
125498229	chr8:125498229:T:C	8.69948e-13	-4.92761e-10	-1.0882	0.000154477	-4.92761e-10	-1.07174
125498284	chr8:125498284:A:T	1.85823e-12	-4.92761e-10	-0.329256	0.000304385	-4.92761e-10	-0.393489
125498332	chr8:125498332:C:T	1.99038e-12	-4.92761e-10	-0.260554	0.000286449	-4.92761e-10	-0.45422
125498500	chr8:125498500:T:C	7.74198e-13	-4.92761e-10	-1.20481	0.00012955	-4.92761e-10	-1.24771
125498807	chr8:125498807:GA:G	9.91691e-13	-4.92761e-10	-0.957223	0.000171587	-4.92761e-10	-0.966689
125499271	chr8:125499271:T:C	7.63238e-13	-4.92761e-10	-1.21906	0.000132346	-4.92761e-10	-1.22636
125500174	chr8:125500174:G:A	1.26593e-12	-4.92761e-10	-0.713074	0.000191592	-4.92761e-10	-0.856413
125500218	chr8:125500218:C:T	1.26233e-11	-4.92761e-10	1.58666	0.00279066	-4.92761e-10	1.82225
125500300	chr8:125500300:A:G	1.27361e-11	-4.92761e-10	1.59556	0.00281664	-4.92761e-10	1.83152
125500516	chr8:125500516:T:C	7.74575e-13	-4.92761e-10	-1.20432	0.000144718	-4.92761e-10	-1.13699
125500667	chr8:125500667:T:C	7.86333e-13	-4.92761e-10	-1.18925	0.000147506	-4.92761e-10	-1.11791
125500947	chr8:125500947:A:T	1.01494e-12	-4.92761e-10	-0.934047	0.000173388	-4.92761e-10	-0.956249
125500988	chr8:125500988:G:A	8.32081e-13	-4.92761e-10	-1.1327	0.000151279	-4.92761e-10	-1.09265
125501088	chr8:125501088:C:T	1.03158e-11	1.79356	-0.40876	6.06479e-05	-1.33878	-0.66792
125501476	chr8:125501476:G:A	4.52995e-13	-1.74075	-5.85511e-10	6.04445e-05	-2.01005	-5.85511e-10
125501958	chr8:125501958:C:T	1.71205e-12	-4.92761e-10	-0.411188	0.000250011	-4.92761e-10	-0.590275
125502315	chr8:125502315:A:T	1.88722e-12	-4.92761e-10	-0.313773	0.000286663	-4.92761e-10	-0.453473
125502325	chr8:125502325:T:C	3.31332e-12	-4.92761e-10	0.249072	0.000614819	-4.92761e-10	0.309548
125502428	chr8:125502428:C:T	9.00471e-13	-4.92761e-10	-1.05372	0.000164597	-4.92761e-10	-1.00828
125502434	chr8:125502434:T:C	4.05408e-13	-0.579427	-1.27231	1.66782e-05	-2.0001	-1.29758
125502613	chr8:125502613:C:T	9.93668e-13	-4.92761e-10	-0.95523	0.000186683	-4.92761e-10	-0.882369
125502959	chr8:125502959:G:A	1.96082e-13	-1.90076	-0.677345	2.5406e-05	-1.98295	-0.893847
125503507	chr8:125503507:A:G	4.54145e-11	2.86695	-5.85511e-10	0.000860076	0.64524	-5.85511e-10
125503882	chr8:125503882:TAC:T	3.54049e-13	-1.9872	-5.85511e-10	0.000105982	-1.44851	-5.85511e-10
125503955	chr8:125503955:A:G	3.46244e-13	-1.53637	-0.473119	2.5292e-05	-2.01457	-0.866721
125504269	chr8:125504269:A:G	1.14368e-13	-1.87197	-1.24524	1.65665e-05	-2.01277	-1.29163
125504282	chr8:125504282:G:A	2.30355e-12	-4.92761e-10	-0.114429	0.000326685	-4.92761e-10	-0.322783
125504391	chr8:125504391:G:A	6.21317e-13	-1.42479	-5.85511e-10	6.56439e-05	-1.92754	-5.85511e-10
125504746	chr8:125504746:T:C	3.19395e-13	-1.63781	-0.452397	2.58106e-05	-2.00941	-0.851585
125504895	chr8:125504895:T:C	9.85511e-13	-4.92761e-10	-0.963474	0.000149365	-4.92761e-10	-1.10538
125504949	chr8:125504949:A:G	6.51482e-13	-1.97699	0.599609	6.95118e-05	-2.01457	0.144287
125504966	chr8:125504966:A:G	6.2288e-13	-1.42228	-5.85511e-10	6.56283e-05	-1.92777	-5.85511e-10
125505785	chr8:125505785:T:C	4.81286e-13	-1.61734	-0.0628299	3.56346e-05	-2.01324	-0.525224
125506455	chr8:125506455:T:C	1.17442e-12	-4.92761e-10	-0.788101	0.000222329	-4.92761e-10	-0.707622
125506684	chr8:125506684:T:G	3.02899e-12	-4.92761e-10	0.15935	0.000437083	-4.92761e-10	-0.0316568
125506908	chr8:125506908:CA:C	4.8465e-13	-1.67321	-5.85511e-10	6.08044e-05	-2.00412	-5.85511e-10
125507165	chr8:125507165:T:C	1.77975e-13	-2.0102	-0.664792	2.70273e-05	-1.93979	-0.875144
125507177	chr8:125507177:G:A	7.02132e-13	-4.92761e-10	-1.30251	0.000123599	-4.92761e-10	-1.29474
125507340	chr8:125507340:C:T	2.2577e-11	-4.92761e-10	2.16805	0.00507815	-4.92761e-10	2.42092
125507429	chr8:125507429:C:T	7.08445e-13	-1.29356	-5.85511e-10	6.97022e-05	-1.86755	-5.85511e-10
125507578	chr8:125507578:C:T	1.32667e-12	-4.92761e-10	-0.666208	0.000239363	-4.92761e-10	-0.633799
125507766	chr8:125507766:G:A	8.19729e-13	-1.14766	-5.85511e-10	0.000100078	-1.50583	-5.85511e-10
125508135	chr8:125508135:A:G	1.03128e-13	-1.99107	-1.2296	1.96559e-05	-1.89075	-1.24265
125508302	chr8:125508302:G:A	3.35197e-13	-0.774193	-1.26772	1.75779e-05	-2.00336	-1.24178
125509223	chr8:125509223:A:G	1.86652e-13	-1.36737	-1.26002	1.9371e-05	-1.92092	-1.22709
125509280	chr8:125509280:T:C	1.78647e-12	-4.92761e-10	-0.368638	0.000270528	-4.92761e-10	-0.511404
125509501	chr8:125509501:T:C	8.7315e-13	-4.92761e-10	-1.08453	0.000162465	-4.92761e-10	-1.02132
125509565	chr8:125509565:G:A	7.67143e-13	-4.92761e-10	-1.21396	0.000133415	-4.92761e-10	-1.21832
125509601	chr8:125509601:A:G	9.80666e-13	-4.92761e-10	-0.968403	0.000168807	-4.92761e-10	-0.983025
125509698	chr8:125509698:TA:T	8.58561e-13	-4.92761e-10	-1.10138	0.000159337	-4.92761e-10	-1.04076
125510267	chr8:125510267:C:T	9.26638e-13	-4.92761e-10	-1.02507	0.000143139	-4.92761e-10	-1.14796
125510959	chr8:125510959:G:A	2.85964e-12	-4.92761e-10	0.101818	0.000597819	-4.92761e-10	0.281507
125511281	chr8:125511281:C:T	1.17973e-11	2.80298	-1.28399	2.89528e-05	-1.44342	-1.3027
125511670	chr8:125511670:G:C	1.0121e-12	-4.92761e-10	-0.936849	0.000167467	-4.92761e-10	-0.990996
125511861	chr8:125511861:G:A	1.13504e-12	-4.92761e-10	-0.82221	0.000171784	-4.92761e-10	-0.965541
125511986	chr8:125511986:C:G	7.41092e-13	-4.92761e-10	-1.24851	0.000132462	-4.92761e-10	-1.22549
125512006	chr8:125512006:A:G	8.2332e-13	-4.92761e-10	-1.14329	0.000142804	-4.92761e-10	-1.15031
125512346	chr8:125512346:GAGA:G	1.75253e-12	-4.92761e-10	-0.387816	0.000269162	-4.92761e-10	-0.516467
125512754	chr8:125512754:T:G	1.15914e-13	-1.80592	-1.29787	2.17107e-05	-1.79533	-1.23865
125512793	chr8:125512793:G:A	1.17035e-13	-1.95588	-1.13829	2.78485e-05	-1.68209	-1.10292
125512829	chr8:125512829:C:T	2.19517e-12	-4.92761e-10	-0.162617	0.000321526	-4.92761e-10	-0.338701
125513572	chr8:125513572:A:G	1.7133e-13	-1.77695	-0.936096	6.74395e-05	-0.883818	-1.01673
125513687	chr8:125513687:C:T	1.30372e-13	-2.01388	-0.972357	3.20135e-05	-1.59894	-1.04668
125513817	chr8:125513817:G:A	1.35144e-13	-1.98706	-0.963232	3.21156e-05	-1.60109	-1.04135
125514444	chr8:125514444:T:C	4.72866e-13	-1.95412	0.256299	8.92356e-05	-1.55081	-0.0696948
125514592	chr8:125514592:A:G	1.53062e-13	-1.52699	-1.2988	2.95058e-05	-1.42829	-1.29891
125514632	chr8:125514632:C:T	2.65265e-12	-4.92761e-10	0.0266801	0.000431348	-4.92761e-10	-0.0448653
125515092	chr8:125515092:C:T	3.91483e-13	-1.88669	-5.85511e-10	6.17276e-05	-1.98905	-5.85511e-10
125515762	chr8:125515762:C:T	2.00395e-13	-2.0119	-0.54444	4.7757e-05	-1.78853	-0.45713
125515839	chr8:125515839:G:A	1.01344e-12	-4.92761e-10	-0.935528	0.000167127	-4.92761e-10	-0.993029
125516071	chr8:125516071:C:T	1.99787e-13	-2.01368	-0.545698	4.66999e-05	-1.80934	-0.458695
125516369	chr8:125516369:GCT:G	1.55729e-12	-4.92761e-10	-0.505932	0.000277025	-4.92761e-10	-0.487672
125516480	chr8:125516480:A:G	3.48362e-13	-2.00339	-5.85511e-10	7.19296e-05	-1.83609	-5.85511e-10
125516607	chr8:125516607:T:G	2.06297e-13	-2.01066	-0.516655	4.96214e-05	-1.77989	-0.427468
125516620	chr8:125516620:C:T	3.11196e-13	-1.6216	-0.494611	4.00216e-05	-2.00772	-0.414644
125517164	chr8:125517164:G:C	1.51154e-13	-2.00979	-0.828541	3.60549e-05	-1.76981	-0.756931
125517171	chr8:125517171:T:C	1.58701e-13	-2.01349	-0.776121	3.66016e-05	-1.811	-0.700693
125517512	chr8:125517512:A:G	9.5882e-13	-4.92761e-10	-0.990931	0.000150773	-4.92761e-10	-1.09601
125517860	chr8:125517860:A:C	9.32811e-13	-4.92761e-10	-1.01843	0.000159688	-4.92761e-10	-1.03856
125518056	chr8:125518056:T:G	4.79793e-13	-1.68328	-5.85511e-10	6.0171e-05	-2.01459	-5.85511e-10
125518288	chr8:125518288:C:T	1.59483e-13	-2.00503	-0.77967	3.9239e-05	-1.74443	-0.697678
125518659	chr8:125518659:C:T	1.06556e-12	-4.92761e-10	-0.885377	0.000201512	-4.92761e-10	-0.80593
125518775	chr8:125518775:C:T	3.66239e-13	-1.95335	-5.85511e-10	0.000110073	-1.41063	-5.85511e-10
125518797	chr8:125518797:G:A	8.35781e-13	-4.92761e-10	-1.12827	0.000163419	-4.92761e-10	-1.01546
125519007	chr8:125519007:G:A	7.69192e-13	-4.92761e-10	-1.21129	0.000145885	-4.92761e-10	-1.12896
125519222	chr8:125519222:C:T	3.25709e-13	-1.1818	-0.888835	2.13442e-05	-2.014	-1.037
125519501	chr8:125519501:T:A	1.58669e-13	-2.00521	-0.784606	3.73311e-05	-1.74699	-0.744967
125519803	chr8:125519803:A:T	9.45524e-14	-2.00599	-1.30149	1.9607e-05	-1.86143	-1.27447
125519912	chr8:125519912:G:A	1.625e-12	-4.92761e-10	-0.463371	0.000289991	-4.92761e-10	-0.441932
125519964	chr8:125519964:A:G	1.58757e-13	-2.00746	-0.781796	3.69011e-05	-1.76149	-0.742045
125520062	chr8:125520062:T:C	9.39338e-14	-2.01236	-1.30169	2.03754e-05	-1.80702	-1.29043
125520209	chr8:125520209:G:A	1.75293e-13	-2.0111	-0.67908	3.95392e-05	-1.801	-0.633486
125520240	chr8:125520240:G:A	9.30789e-13	-4.92761e-10	-1.0206	0.000162586	-4.92761e-10	-1.02057
125520418	chr8:125520418:G:A	7.8201e-13	-4.92761e-10	-1.19477	0.000136837	-4.92761e-10	-1.19299
125520491	chr8:125520491:C:T	1.36194e-12	-4.92761e-10	-0.639972	0.000206948	-4.92761e-10	-0.779311
125520605	chr8:125520605:T:A	8.32182e-13	-4.92761e-10	-1.13258	0.000161726	-4.92761e-10	-1.02588
125521156	chr8:125521156:C:T	9.43494e-13	-4.92761e-10	-1.00704	0.000186451	-4.92761e-10	-0.883614
125521558	chr8:125521558:T:C	1.02869e-13	-1.97661	-1.24657	2.95724e-05	-1.57499	-1.14995
125521582	chr8:125521582:T:C	1.02852e-13	-1.97246	-1.25088	2.8684e-05	-1.59837	-1.15707
125522004	chr8:125522004:A:T	1.38222e-12	-4.92761e-10	-0.625188	0.000209485	-4.92761e-10	-0.767127
125522054	chr8:125522054:T:G	4.12886e-13	-1.83346	-5.85511e-10	6.05301e-05	-2.00864	-5.85511e-10
125522055	chr8:125522055:T:C	4.13159e-13	-1.8328	-5.85511e-10	6.05226e-05	-2.00876	-5.85511e-10
125522189	chr8:125522189:G:A	9.51299e-14	-2.0098	-1.29159	1.87993e-05	-1.87707	-1.3009
125522288	chr8:125522288:A:T	4.02429e-13	-1.85912	-5.85511e-10	6.08872e-05	-2.00276	-5.85511e-10
125522294	chr8:125522294:A:T	1.27934e-13	-1.80964	-1.19548	2.2693e-05	-1.8923	-1.09742
125522315	chr8:125522315:A:G	3.55263e-13	-1.98377	-5.85511e-10	7.67522e-05	-1.7712	-5.85511e-10
125522655	chr8:125522655:T:G	1.01415e-13	-1.96099	-1.27643	1.80357e-05	-1.99128	-1.22815
125522700	chr8:125522700:C:T	9.14244e-13	-4.92761e-10	-1.03854	0.000161682	-4.92761e-10	-1.02615
125522986	chr8:125522986:G:C	3.96889e-13	-1.87298	-5.85511e-10	6.11459e-05	-1.99852	-5.85511e-10
125523039	chr8:125523039:C:T	7.51302e-13	-4.92761e-10	-1.23483	0.00013107	-4.92761e-10	-1.23605
125523162	chr8:125523162:G:A	9.41038e-13	-4.92761e-10	-1.00965	0.000164824	-4.92761e-10	-1.00691
125523215	chr8:125523215:G:A	1.13557e-12	-4.92761e-10	-0.821742	0.000196761	-4.92761e-10	-0.829792
125523223	chr8:125523223:T:G	4.03177e-13	-1.85726	-5.85511e-10	6.08718e-05	-2.00301	-5.85511e-10
125523851	chr8:125523851:C:G	4.05978e-13	-1.85034	-5.85511e-10	6.07484e-05	-2.00504	-5.85511e-10
125523923	chr8:125523923:G:A	1.7416e-12	-4.92761e-10	-0.394074	0.000273896	-4.92761e-10	-0.499033
125524138	chr8:125524138:T:G	4.0419e-13	-1.85475	-5.85511e-10	6.08281e-05	-2.00373	-5.85511e-10
125524314	chr8:125524314:T:G	4.08179e-13	-1.84493	-5.85511e-10	6.06812e-05	-2.00615	-5.85511e-10
125524337	chr8:125524337:T:G	1.22321e-11	1.55518	-5.85511e-10	0.000187623	-0.877349	-5.85511e-10
125524369	chr8:125524369:G:A	1.37188e-13	-1.76583	-1.16946	2.0341e-05	-1.92008	-1.17907
125524447	chr8:125524447:A:G	4.07732e-13	-1.84602	-5.85511e-10	6.06966e-05	-2.00589	-5.85511e-10
125524451	chr8:125524451:T:G	4.0851e-13	-1.84412	-5.85511e-10	6.067e-05	-2.00633	-5.85511e-10
125524529	chr8:125524529:A:G	1.08542e-13	-1.96209	-1.2074	2.17448e-05	-1.75689	-1.27552
125524732	chr8:125524732:A:G	2.91128e-13	-1.9609	-0.221968	5.41734e-05	-1.95262	-0.166972
125524739	chr8:125524739:C:A	1.03734e-12	-4.92761e-10	-0.912217	0.000205708	-4.92761e-10	-0.785324
125524801	chr8:125524801:GT:G	4.09396e-13	-1.84195	-5.85511e-10	6.06418e-05	-2.0068	-5.85511e-10
125524909	chr8:125524909:G:T	4.08053e-13	-1.84524	-5.85511e-10	6.06863e-05	-2.00606	-5.85511e-10
125524937	chr8:125524937:C:G	3.12633e-13	-1.83261	-0.278997	4.92651e-05	-1.79092	-0.423648
125525115	chr8:125525115:A:G	2.78998e-12	-4.92761e-10	0.0771545	0.000556855	-4.92761e-10	0.210523
125525170	chr8:125525170:G:A	2.14833e-12	-4.92761e-10	-0.184186	0.000322828	-4.92761e-10	-0.334661
125525328	chr8:125525328:G:A	3.57823e-13	-1.66687	-0.309728	4.23033e-05	-1.91259	-0.454326
125525599	chr8:125525599:T:C	4.10661e-13	-1.83887	-5.85511e-10	6.06036e-05	-2.00743	-5.85511e-10
125526107	chr8:125526107:A:G	1.22543e-12	-4.92761e-10	-0.745585	0.000232938	-4.92761e-10	-0.661009
125526629	chr8:125526629:C:T	7.02134e-13	-4.92761e-10	-1.30251	0.00012265	-4.92761e-10	-1.30244
125526745	chr8:125526745:T:C	4.13906e-13	-1.83099	-5.85511e-10	6.05132e-05	-2.00892	-5.85511e-10
125526836	chr8:125526836:C:T	8.01941e-13	-4.92761e-10	-1.1696	0.000138349	-4.92761e-10	-1.182
125527023	chr8:125527023:T:A	1.28263e-13	-1.89698	-1.10558	2.46844e-05	-1.74062	-1.16498
125527195	chr8:125527195:A:G	1.22343e-13	-2.01376	-1.03605	1.96642e-05	-1.93485	-1.19814
125527257	chr8:125527257:A:G	4.66839e-13	-1.95358	0.242933	8.72745e-05	-1.9611	0.31838
125527643	chr8:125527643:A:G	1.28887e-13	-1.7877	-1.20999	2.19561e-05	-1.90493	-1.11781
125527809	chr8:125527809:G:A	3.53884e-13	-1.74181	-0.245857	4.67929e-05	-1.86947	-0.396577
125527904	chr8:125527904:A:G	4.13807e-13	-1.83124	-5.85511e-10	6.05157e-05	-2.00888	-5.85511e-10
125527958	chr8:125527958:C:T	1.34983e-13	-1.83113	-1.12036	2.1144e-05	-1.89846	-1.16196
125528345	chr8:125528345:T:C	9.5265e-14	-1.99898	-1.301	1.97589e-05	-1.83384	-1.29434
125528711	chr8:125528711:C:G	5.46686e-12	-4.92761e-10	0.749827	0.00119638	-4.92761e-10	0.975274
125528750	chr8:125528750:G:T	7.18103e-13	-4.92761e-10	-1.28002	0.000128548	-4.92761e-10	-1.25548
125528848	chr8:125528848:C:G	3.42281e-13	-1.79929	-0.221711	5.03785e-05	-1.82095	-0.371265
125529241	chr8:125529241:G:A	9.9047e-14	-2.00005	-1.26099	2.39954e-05	-1.71329	-1.22063
125529417	chr8:125529417:A:G	3.31031e-13	-0.977763	-1.07666	2.29031e-05	-1.99249	-0.988016
125529432	chr8:125529432:T:C	9.48321e-14	-2.00225	-1.30228	1.96758e-05	-1.84239	-1.29
125529536	chr8:125529536:T:C	1.13782e-12	-4.92761e-10	-0.819764	0.000215964	-4.92761e-10	-0.73667
125529624	chr8:125529624:A:T	1.51214e-12	-4.92761e-10	-0.53535	0.000233496	-4.92761e-10	-0.658614
125529997	chr8:125529997:C:G	8.0314e-13	-4.92761e-10	-1.1681	0.000138548	-4.92761e-10	-1.18057
125530047	chr8:125530047:GT:G	1.15285e-12	-4.92761e-10	-0.80664	0.000219043	-4.92761e-10	-0.722511
125530134	chr8:125530134:CTT:C	1.53407e-13	-2.00474	-0.818802	3.06349e-05	-1.85947	-0.830174
125530780	chr8:125530780:C:T	1.01126e-13	-2.00054	-1.23973	2.45987e-05	-1.71558	-1.1935
125530880	chr8:125530880:A:G	1.01324e-13	-2.0013	-1.23701	2.44789e-05	-1.72418	-1.18979
125530884	chr8:125530884:T:A	9.88523e-14	-1.99934	-1.26366	2.38487e-05	-1.71381	-1.22624
125531092	chr8:125531092:C:T	4.0175e-13	-1.8608	-5.85511e-10	6.09009e-05	-2.00253	-5.85511e-10
125531234	chr8:125531234:G:A	4.75716e-13	-1.34788	-0.343935	4.53398e-05	-1.99529	-0.302304
125531396	chr8:125531396:T:C	4.06543e-13	-1.84894	-5.85511e-10	6.07309e-05	-2.00533	-5.85511e-10
125531686	chr8:125531686:C:T	9.97962e-14	-2.00575	-1.24776	2.37411e-05	-1.73988	-1.20469
125531898	chr8:125531898:G:A	1.22795e-12	-4.92761e-10	-0.743532	0.000190324	-4.92761e-10	-0.863052
125532328	chr8:125532328:A:G	1.05505e-12	-4.92761e-10	-0.895289	0.000161587	-4.92761e-10	-1.02674
125532344	chr8:125532344:G:T	8.92308e-13	-4.92761e-10	-1.06282	0.000164699	-4.92761e-10	-1.00766
125532359	chr8:125532359:C:T	7.02107e-13	-4.92761e-10	-1.30255	0.000122619	-4.92761e-10	-1.3027
125532731	chr8:125532731:T:C	1.43177e-13	-1.705	-1.18755	3.93133e-05	-1.29783	-1.14239
125533146	chr8:125533146:G:A	9.50176e-13	-4.92761e-10	-0.999987	0.000178721	-4.92761e-10	-0.925954
125533214	chr8:125533214:G:A	7.61299e-13	-4.92761e-10	-1.22161	0.000134417	-4.92761e-10	-1.21083
125533473	chr8:125533473:A:G	9.95708e-13	-4.92761e-10	-0.95318	0.000176241	-4.92761e-10	-0.939929
125533955	chr8:125533955:T:G	1.08338e-13	-1.88686	-1.28452	5.50703e-05	-0.813021	-1.29015
125534178	chr8:125534178:G:A	7.79572e-13	-4.92761e-10	-1.19789	0.000132168	-4.92761e-10	-1.22771
125534219	chr8:125534219:C:A	1.12283e-12	-4.92761e-10	-0.833022	0.000199491	-4.92761e-10	-0.816011
125534298	chr8:125534298:C:T	1.08703e-12	-4.92761e-10	-0.865426	0.000192986	-4.92761e-10	-0.849163
125534348	chr8:125534348:T:C	7.02015e-13	-4.92761e-10	-1.30268	0.000126019	-4.92761e-10	-1.27535
125534503	chr8:125534503:G:T	1.3341e-12	-4.92761e-10	-0.660623	0.000236554	-4.92761e-10	-0.645602
125534631	chr8:125534631:C:T	1.11496e-12	-4.92761e-10	-0.840062	0.00019802	-4.92761e-10	-0.823413
125534711	chr8:125534711:G:C	9.37797e-13	-4.92761e-10	-1.0131	0.00016652	-4.92761e-10	-0.996667
125534918	chr8:125534918:T:C	1.26203e-12	-4.92761e-10	-0.716157	0.000224061	-4.92761e-10	-0.699863
125534965	chr8:125534965:C:T	1.13034e-12	-4.92761e-10	-0.826362	0.000200586	-4.92761e-10	-0.810536
125535028	chr8:125535028:T:C	7.02424e-13	-4.92761e-10	-1.3021	0.000122647	-4.92761e-10	-1.30247
125535327	chr8:125535327:C:A	1.12466e-12	-4.92761e-10	-0.831394	0.000199561	-4.92761e-10	-0.815662
125535696	chr8:125535696:A:G	7.21948e-13	-4.92761e-10	-1.27468	0.000124602	-4.92761e-10	-1.28666
125535717	chr8:125535717:A:T	2.65103e-13	-1.23957	-1.03695	1.89536e-05	-2.01459	-1.15519
125535960	chr8:125535960:C:T	1.12488e-12	-4.92761e-10	-0.831202	0.000183451	-4.92761e-10	-0.899835
125536446	chr8:125536446:G:A	1.12466e-12	-4.92761e-10	-0.831394	0.000199561	-4.92761e-10	-0.815662
125536528	chr8:125536528:T:A	1.12466e-12	-4.92761e-10	-0.831394	0.000199561	-4.92761e-10	-0.815662
125536610	chr8:125536610:G:A	1.12003e-12	-4.92761e-10	-0.835527	0.000198724	-4.92761e-10	-0.819864
125536649	chr8:125536649:A:G	1.10922e-13	-1.8577	-1.29011	5.96986e-05	-0.727786	-1.29469
125536751	chr8:125536751:T:C	1.73441e-11	-4.92761e-10	1.90438	0.00267516	-4.92761e-10	1.77998
125536895	chr8:125536895:G:A	1.35113e-12	-4.92761e-10	-0.647939	0.000240468	-4.92761e-10	-0.629192
125536936	chr8:125536936:T:C	3.73569e-13	-1.93353	-5.85511e-10	6.449e-05	-1.94527	-5.85511e-10
125537205	chr8:125537205:C:T	7.02773e-13	-4.92761e-10	-1.3016	0.000122624	-4.92761e-10	-1.30266
125537820	chr8:125537820:C:T	7.69106e-13	-4.92761e-10	-1.21141	0.000134967	-4.92761e-10	-1.20675
125537822	chr8:125537822:G:A	7.10578e-13	-4.92761e-10	-1.29056	0.000124354	-4.92761e-10	-1.28865
125537938	chr8:125537938:G:A	1.34824e-12	-4.92761e-10	-0.650082	0.000239946	-4.92761e-10	-0.631366
125538155	chr8:125538155:A:C	1.66015e-12	-4.92761e-10	-0.441972	0.000263449	-4.92761e-10	-0.53792
125538774	chr8:125538774:T:A	7.70156e-13	-4.92761e-10	-1.21004	0.000128752	-4.92761e-10	-1.25389
125538882	chr8:125538882:C:T	1.65586e-12	-4.92761e-10	-0.444561	0.000262805	-4.92761e-10	-0.540369
125539091	chr8:125539091:T:C	1.55128e-12	-4.92761e-10	-0.5098	0.000247784	-4.92761e-10	-0.599223
125539262	chr8:125539262:A:G	1.09167e-12	0.433598	-1.29477	3.64107e-05	-1.21558	-1.30134
125539494	chr8:125539494:A:C	2.04484e-12	-4.92761e-10	-0.233559	0.000445426	-4.92761e-10	-0.0127499
125539694	chr8:125539694:G:A	3.73189e-11	-4.92761e-10	2.67062	0.00568042	-4.92761e-10	2.533
125540216	chr8:125540216:A:G	4.45905e-11	-4.92761e-10	2.84864	0.00677323	-4.92761e-10	2.70895
125540385	chr8:125540385:C:T	3.43277e-11	-4.92761e-10	2.58707	0.00525585	-4.92761e-10	2.45532
125540563	chr8:125540563:C:CTT	1.86094e-12	-4.92761e-10	-0.327798	0.000293802	-4.92761e-10	-0.428876
125540586	chr8:125540586:T:C	1.33194e-12	-4.92761e-10	-0.662246	0.000208986	-4.92761e-10	-0.769515
125540646	chr8:125540646:A:G	2.42528e-12	-4.92761e-10	-0.062931	0.000371355	-4.92761e-10	-0.194623
125541349	chr8:125541349:AGAG:A	1.138e-12	-4.92761e-10	-0.819609	0.000206965	-4.92761e-10	-0.77923
125541448	chr8:125541448:C:A	7.22236e-13	-4.92761e-10	-1.27428	0.000125278	-4.92761e-10	-1.28124
125541557	chr8:125541557:A:T	8.14797e-13	-4.92761e-10	-1.15369	0.000141842	-4.92761e-10	-1.15707
125541797	chr8:125541797:A:G	8.19756e-13	-4.92761e-10	-1.14763	0.000148209	-4.92761e-10	-1.11316
125542380	chr8:125542380:G:T	7.6115e-13	-4.92761e-10	-1.2218	0.000131413	-4.92761e-10	-1.23344
125542395	chr8:125542395:C:T	1.04049e-12	-0.909185	-5.85511e-10	7.5892e-05	-1.78247	-5.85511e-10
125542633	chr8:125542633:C:A	1.00477e-12	0.176851	-1.12097	0.000153538	0.0909318	-1.16877
125543269	chr8:125543269:T:A	9.49559e-13	0.116778	-1.11741	0.000145842	0.0374076	-1.16666
125543943	chr8:125543943:G:A	9.55975e-14	-1.99866	-1.29782	1.77558e-05	-1.95445	-1.28061
125544825	chr8:125544825:C:T	1.56394e-12	-4.92761e-10	-0.501671	0.00025198	-4.92761e-10	-0.58243
125545502	chr8:125545502:T:C	1.11533e-12	0.446199	-1.28593	0.000179931	0.32702	-1.24623
125547112	chr8:125547112:C:T	1.06984e-12	-4.92761e-10	-0.881373	0.000177944	-4.92761e-10	-0.930311
125547645	chr8:125547645:T:C	1.07292e-13	-1.88031	-1.30077	4.45541e-05	-1.03603	-1.27905
125548354	chr8:125548354:C:T	1.96962e-12	-4.92761e-10	-0.271036	0.000410966	-4.92761e-10	-0.0932707
125548674	chr8:125548674:C:T	4.08935e-13	-1.84308	-5.85511e-10	8.80308e-05	-1.63409	-5.85511e-10
125548693	chr8:125548693:C:T	1.04456e-12	-4.92761e-10	-0.905286	0.000177904	-4.92761e-10	-0.930534
125548718	chr8:125548718:A:G	3.29525e-13	-0.969523	-1.08946	1.8929e-05	-1.98304	-1.18805
125548844	chr8:125548844:T:A	1.14098e-12	-4.92761e-10	-0.816991	0.000193825	-4.92761e-10	-0.844827
125549007	chr8:125549007:G:T	1.03999e-12	-0.909669	-5.85511e-10	7.06988e-05	-1.85335	-5.85511e-10
125549104	chr8:125549104:C:T	2.26423e-12	-4.92761e-10	-0.131643	0.000466462	-4.92761e-10	0.0333954
125549410	chr8:125549410:C:T	1.13668e-12	-4.92761e-10	-0.820767	0.000206869	-4.92761e-10	-0.779696
125550178	chr8:125550178:C:A	4.13095e-13	-1.83296	-5.85511e-10	8.93502e-05	-1.61922	-5.85511e-10
125550359	chr8:125550359:T:A	7.65185e-13	-4.92761e-10	-1.21652	0.000130349	-4.92761e-10	-1.24157
125550390	chr8:125550390:G:A	4.31825e-12	-4.92761e-10	0.513971	0.000704345	-4.92761e-10	0.445487
125550516	chr8:125550516:G:A	1.48127e-11	2.59217	-0.845569	0.00212853	2.21835	-0.66694
125550756	chr8:125550756:A:C	1.51379e-12	-4.92761e-10	-0.534264	0.000243994	-4.92761e-10	-0.614637
125551344	chr8:125551344:G:A	8.77299e-13	-4.92761e-10	-1.07979	0.000154095	-4.92761e-10	-1.07421
125552055	chr8:125552055:G:A	1.23937e-12	-4.92761e-10	-0.734279	0.000210009	-4.92761e-10	-0.76463
125552121	chr8:125552121:G:A	1.42176e-12	-4.92761e-10	-0.596981	0.000249308	-4.92761e-10	-0.593092
125552281	chr8:125552281:G:A	1.6554e-12	-4.92761e-10	-0.444837	0.000266698	-4.92761e-10	-0.525663
125552330	chr8:125552330:C:T	7.90603e-13	-4.92761e-10	-1.18384	0.000136471	-4.92761e-10	-1.19567
125552825	chr8:125552825:C:T	7.44186e-13	-4.92761e-10	-1.24434	0.000128383	-4.92761e-10	-1.25676
125552856	chr8:125552856:C:T	1.26578e-13	-2.01292	-1.00286	2.317e-05	-1.98057	-0.988353
125552954	chr8:125552954:C:T	1.12247e-12	-4.92761e-10	-0.833347	0.000175317	-4.92761e-10	-0.945185
125553171	chr8:125553171:G:A	1.09364e-13	-1.95355	-1.2084	5.10268e-05	-1.08369	-1.09574
125553428	chr8:125553428:C:T	1.99975e-11	1.7611	0.285625	0.00225399	1.47744	0.131238
125553658	chr8:125553658:A:G	7.46619e-13	-4.92761e-10	-1.24108	0.000128781	-4.92761e-10	-1.25367
125553907	chr8:125553907:G:A	1.25607e-11	1.80481	-0.223113	0.00142917	1.51506	-0.361989
125554160	chr8:125554160:C:T	7.05453e-13	-4.92761e-10	-1.29779	0.000124056	-4.92761e-10	-1.29105
125554340	chr8:125554340:C:T	7.96998e-13	-4.92761e-10	-1.17578	0.000137564	-4.92761e-10	-1.18769
125554378	chr8:125554378:G:A	1.26008e-12	-4.92761e-10	-0.7177	0.000221009	-4.92761e-10	-0.713579
125554533	chr8:125554533:AG:A	7.50995e-13	-4.92761e-10	-1.23524	0.000129454	-4.92761e-10	-1.24846
125554716	chr8:125554716:GC:G	1.34401e-12	-4.92761e-10	-0.653218	0.000235697	-4.92761e-10	-0.649233
125554922	chr8:125554922:G:A	3.58871e-13	-1.97367	-5.85511e-10	9.1955e-05	-1.59048	-5.85511e-10
125555526	chr8:125555526:G:A	7.04568e-13	-4.92761e-10	-1.29905	0.000123813	-4.92761e-10	-1.29301
125555709	chr8:125555709:G:A	1.03653e-13	-1.98291	-1.23268	1.75031e-05	-2.01415	-1.23526
125555712	chr8:125555712:A:G	7.04958e-13	-4.92761e-10	-1.2985	0.000123928	-4.92761e-10	-1.29208
125556370	chr8:125556370:A:G	1.66485e-12	-4.92761e-10	-0.439143	0.000255983	-4.92761e-10	-0.566671
125556716	chr8:125556716:C:T	2.03957e-12	-4.92761e-10	-0.236138	0.000340441	-4.92761e-10	-0.28154
125556768	chr8:125556768:T:G	7.02626e-13	-4.92761e-10	-1.30181	0.000124738	-4.92761e-10	-1.28557
125557264	chr8:125557264:T:C	7.10804e-13	-4.92761e-10	-1.29024	0.000123629	-4.92761e-10	-1.29449
125557352	chr8:125557352:A:C	2.81531e-12	-4.92761e-10	0.0861938	0.000410555	-4.92761e-10	-0.0942713
125557506	chr8:125557506:AG:A	7.094e-13	-4.92761e-10	-1.29221	0.000123965	-4.92761e-10	-1.29178
125557540	chr8:125557540:A:G	2.42994e-13	-1.0836	-1.28	0.000117301	-0.0475616	-1.29947
125558035	chr8:125558035:G:A	6.78067e-13	-0.22609	-1.1113	3.38971e-05	-1.48967	-1.09878
125558066	chr8:125558066:T:A	1.4833e-12	-4.92761e-10	-0.554609	0.000247324	-4.92761e-10	-0.60108
125559157	chr8:125559157:C:T	7.04251e-13	-4.92761e-10	-1.2995	0.000123171	-4.92761e-10	-1.29821
125559862	chr8:125559862:C:T	1.14184e-12	-4.92761e-10	-0.816236	0.000194666	-4.92761e-10	-0.840498
125560042	chr8:125560042:T:C	7.41195e-13	-4.92761e-10	-1.24837	0.000128992	-4.92761e-10	-1.25203
125560340	chr8:125560340:C:G	1.64958e-12	-4.92761e-10	-0.448356	0.000317212	-4.92761e-10	-0.35221
125560415	chr8:125560415:C:T	7.20701e-13	-4.92761e-10	-1.27641	0.000126582	-4.92761e-10	-1.27089
125560784	chr8:125560784:C:T	1.08847e-11	-4.92761e-10	1.43848	0.00154064	-4.92761e-10	1.22818
125560891	chr8:125560891:G:T	7.40904e-13	-4.92761e-10	-1.24876	0.000130478	-4.92761e-10	-1.24058
125562203	chr8:125562203:G:A	2.64224e-13	-1.77805	-0.501789	6.65505e-05	-1.52972	-0.384098
125562774	chr8:125562774:A:G	2.79403e-12	-4.92761e-10	0.078605	0.000572877	-4.92761e-10	0.23889
125562932	chr8:125562932:A:G	1.17891e-12	-4.92761e-10	-0.784284	0.000200964	-4.92761e-10	-0.808654
125563580	chr8:125563580:G:A	8.94293e-13	-4.92761e-10	-1.0606	0.000151763	-4.92761e-10	-1.08946
125563743	chr8:125563743:A:G	1.32273e-13	-1.78763	-1.18413	2.66853e-05	-1.57257	-1.2551
125563840	chr8:125563840:C:T	4.61025e-13	-1.08448	-0.6387	6.52334e-05	-1.24824	-0.685566
125563885	chr8:125563885:T:A	7.13505e-13	-4.92761e-10	-1.28644	0.000124096	-4.92761e-10	-1.29072
125564458	chr8:125564458:A:G	3.58694e-13	-0.768389	-1.20578	3.97377e-05	-1.18627	-1.24321
125564468	chr8:125564468:G:A	1.28318e-13	-1.74221	-1.25991	2.72412e-05	-1.50784	-1.29921
125564518	chr8:125564518:AG:A	1.19495e-12	-4.92761e-10	-0.770774	0.000203443	-4.92761e-10	-0.796396
125564528	chr8:125564528:T:C	1.81138e-12	-0.354787	-5.85511e-10	0.000110866	-1.40346	-5.85511e-10
125564674	chr8:125564674:G:A	1.36592e-12	-4.92761e-10	-0.637053	0.000240101	-4.92761e-10	-0.63072
125565225	chr8:125565225:G:T	1.09959e-12	-4.92761e-10	-0.853938	0.000181198	-4.92761e-10	-0.912192
125565803	chr8:125565803:C:T	1.40881e-11	-4.92761e-10	1.69645	0.00199129	-4.92761e-10	1.48476
125565817	chr8:125565817:G:A	1.12814e-12	-0.828305	-5.85511e-10	7.40889e-05	-1.80652	-5.85511e-10
125566125	chr8:125566125:C:T	1.30785e-13	-1.76068	-1.2224	2.70881e-05	-1.53268	-1.28001
125566912	chr8:125566912:T:C	7.03203e-13	-4.92761e-10	-1.30099	0.000122752	-4.92761e-10	-1.30161
125567012	chr8:125567012:C:T	2.19293e-13	-1.29366	-1.17257	3.23986e-05	-1.41006	-1.22361
125567086	chr8:125567086:T:G	1.35912e-13	-1.91168	-1.03295	2.4141e-05	-1.86409	-1.06378
125567180	chr8:125567180:T:C	9.69036e-13	-4.92761e-10	-0.980332	0.000182523	-4.92761e-10	-0.904903
125567329	chr8:125567329:C:T	2.15216e-13	-1.31954	-1.16546	3.17287e-05	-1.43667	-1.21788
125568374	chr8:125568374:T:C	2.36921e-13	-1.18854	-1.20036	2.60149e-05	-1.61527	-1.23784
125568478	chr8:125568478:T:C	1.54848e-12	-4.92761e-10	-0.511602	0.000299443	-4.92761e-10	-0.409858
125568553	chr8:125568553:C:T	1.76111e-13	-1.46823	-1.21729	2.478e-05	-1.6449	-1.25684
125568924	chr8:125568924:G:A	1.54383e-13	-1.53712	-1.28007	1.94919e-05	-1.84312	-1.29866
125569389	chr8:125569389:G:C	7.6766e-13	-4.92761e-10	-1.21329	0.000137455	-4.92761e-10	-1.18848
125569851	chr8:125569851:G:A	9.63228e-13	-4.92761e-10	-0.986344	0.00016271	-4.92761e-10	-1.01981
125569984	chr8:125569984:A:G	1.24875e-13	-1.96555	-1.06377	2.37234e-05	-1.80168	-1.14364
125570016	chr8:125570016:G:A	1.14457e-12	-4.92761e-10	-0.813846	0.000195207	-4.92761e-10	-0.837721
125570089	chr8:125570089:C:T	1.58217e-13	-1.60635	-1.18631	2.86419e-05	-1.59747	-1.15944
125570560	chr8:125570560:G:A	7.55347e-13	-4.92761e-10	-1.22946	0.000135722	-4.92761e-10	-1.20117
125570672	chr8:125570672:C:T	5.87029e-13	-1.48156	-5.85511e-10	0.000140658	-1.16545	-5.85511e-10
125571643	chr8:125571643:C:T	7.39421e-13	-4.92761e-10	-1.25077	0.000131595	-4.92761e-10	-1.23205
125571831	chr8:125571831:C:T	9.92079e-13	-4.92761e-10	-0.956831	0.000180074	-4.92761e-10	-0.918416
125572164	chr8:125572164:A:C	7.06433e-13	-4.92761e-10	-1.29641	0.000123069	-4.92761e-10	-1.29904
125572371	chr8:125572371:C:A	3.78528e-12	-4.92761e-10	0.382242	0.000572433	-4.92761e-10	0.238116
125573059	chr8:125573059:A:AC	2.31675e-12	-4.92761e-10	-0.108712	0.000415898	-4.92761e-10	-0.0813398
125573242	chr8:125573242:G:A	8.85308e-13	-4.92761e-10	-1.0707	0.000151734	-4.92761e-10	-1.08965
125573480	chr8:125573480:T:C	9.50563e-13	-4.92761e-10	-0.99958	0.000162673	-4.92761e-10	-1.02004
125574031	chr8:125574031:C:T	1.33112e-12	-4.92761e-10	-0.662859	0.000226575	-4.92761e-10	-0.688705
125575140	chr8:125575140:C:T	1.46515e-13	-1.63055	-1.23896	2.40534e-05	-1.67883	-1.25268
125576677	chr8:125576677:G:A	9.17833e-13	-4.92761e-10	-1.03462	0.000167072	-4.92761e-10	-0.993356
125576737	chr8:125576737:G:C	7.09728e-13	-4.92761e-10	-1.29175	0.000125431	-4.92761e-10	-1.28002
125577518	chr8:125577518:T:C	1.02455e-11	-4.92761e-10	1.37796	0.0016337	-4.92761e-10	1.28682
125577521	chr8:125577521:G:A	1.71327e-13	-1.6537	-1.05937	3.63957e-05	-1.50874	-1.00859
125578285	chr8:125578285:G:A	8.80448e-13	-4.92761e-10	-1.0762	0.000159518	-4.92761e-10	-1.03962
125578318	chr8:125578318:A:C	1.113e-13	-1.90016	-1.24424	2.60525e-05	-1.57953	-1.27214
125578327	chr8:125578327:C:T	8.84747e-13	-4.92761e-10	-1.07133	0.000160357	-4.92761e-10	-1.03438
125578349	chr8:125578349:G:A	1.24493e-13	-1.83873	-1.19365	1.98856e-05	-2.0101	-1.11168
125578952	chr8:125578952:T:C	8.43637e-13	-4.92761e-10	-1.11891	0.000152462	-4.92761e-10	-1.08486
125579032	chr8:125579032:C:T	2.30903e-12	-0.112051	-5.85511e-10	0.00215379	1.5632	-5.85511e-10
125579110	chr8:125579110:C:G	1.19875e-13	-1.84929	-1.22089	2.94658e-05	-1.47925	-1.2493
125579148	chr8:125579148:T:C	1.11853e-13	-1.90092	-1.23853	2.61038e-05	-1.58183	-1.26787
125579162	chr8:125579162:G:A	1.26364e-13	-1.82421	-1.19326	1.99409e-05	-2.00785	-1.11116
125579262	chr8:125579262:A:G	3.31038e-13	-1.4178	-0.636603	4.64388e-05	-1.69519	-0.578457
125579979	chr8:125579979:G:A	7.3828e-13	-4.92761e-10	-1.25231	0.000127479	-4.92761e-10	-1.26383
125580055	chr8:125580055:T:C	1.4508e-12	-4.92761e-10	-0.576762	0.000272595	-4.92761e-10	-0.503794
125580141	chr8:125580141:C:T	7.31252e-13	-4.92761e-10	-1.26188	0.000129596	-4.92761e-10	-1.24736
125580477	chr8:125580477:G:GAA	1.36303e-13	-1.65397	-1.28779	2.80991e-05	-1.49809	-1.27795
125580478	chr8:125580478:G:GACC	1.33385e-13	-1.67561	-1.28779	2.73883e-05	-1.52371	-1.27795
125582124	chr8:125582124:A:G	7.27364e-13	-4.92761e-10	-1.26721	0.000128462	-4.92761e-10	-1.25615
125582188	chr8:125582188:G:C	9.55296e-13	-4.92761e-10	-0.994613	0.000171544	-4.92761e-10	-0.966943
125582454	chr8:125582454:G:A	1.92666e-11	-4.92761e-10	2.00949	0.00430392	-4.92761e-10	2.2555
125582494	chr8:125582494:G:A	1.29077e-13	-1.76018	-1.23605	1.87507e-05	-1.98371	-1.19684
125582587	chr8:125582587:G:T	1.10346e-12	-4.92761e-10	-0.850427	0.000186333	-4.92761e-10	-0.884247
125589112	chr8:125589112:G:A	1.72554e-12	-4.92761e-10	-0.403336	0.000280174	-4.92761e-10	-0.476368
125589296	chr8:125589296:A:G	1.30651e-13	-1.86254	-1.12156	2.62707e-05	-1.69016	-1.15317
125589460	chr8:125589460:G:A	8.43663e-13	-4.92761e-10	-1.11888	0.000152336	-4.92761e-10	-1.08569
125589542	chr8:125589542:C:T	1.00509e-12	-4.92761e-10	-0.943804	0.00016494	-4.92761e-10	-1.0062
125589886	chr8:125589886:C:G	1.58179e-13	-1.95171	-0.841202	3.11735e-05	-1.87309	-0.799121
125590197	chr8:125590197:T:C	7.84441e-13	-4.92761e-10	-1.19166	0.000141006	-4.92761e-10	-1.16298
125590383	chr8:125590383:A:G	7.65675e-13	-4.92761e-10	-1.21588	0.000137279	-4.92761e-10	-1.18976
125590675	chr8:125590675:A:G	5.78289e-13	-1.49656	-5.85511e-10	0.000122482	-1.30382	-5.85511e-10
125590950	chr8:125590950:C:T	1.1867e-13	-1.83527	-1.24502	2.98968e-05	-1.51008	-1.20395
125591090	chr8:125591090:C:G	1.17921e-13	-1.78493	-1.30168	2.40544e-05	-1.63464	-1.29682
125591146	chr8:125591146:G:T	1.02814e-13	-1.95363	-1.27009	2.04647e-05	-1.85552	-1.23756
125591481	chr8:125591481:G:A	1.29285e-13	-1.69905	-1.29556	2.74693e-05	-1.49618	-1.30253
125591635	chr8:125591635:C:T	9.38917e-13	-4.92761e-10	-1.01191	0.000175168	-4.92761e-10	-0.946033
125591736	chr8:125591736:G:A	2.9412e-13	-0.924555	-1.24809	7.94203e-05	-0.471038	-1.26599
125592042	chr8:125592042:A:G	1.18392e-12	0.522292	-1.30234	0.000208015	0.527996	-1.30217
125592153	chr8:125592153:C:A	7.02066e-13	-4.92761e-10	-1.30261	0.000122632	-4.92761e-10	-1.30259
125592298	chr8:125592298:A:G	1.98907e-12	-4.92761e-10	-0.261213	0.000413673	-4.92761e-10	-0.0867048
125592322	chr8:125592322:C:T	7.36365e-13	-4.92761e-10	-1.25491	0.000131163	-4.92761e-10	-1.23534
125592393	chr8:125592393:C:T	1.66164e-13	-1.44721	-1.29645	5.06253e-05	-0.88484	-1.30249
125592452	chr8:125592452:C:T	7.021e-13	-4.92761e-10	-1.30256	0.000122635	-4.92761e-10	-1.30257
125592728	chr8:125592728:G:A	7.41562e-13	-4.92761e-10	-1.24787	0.000129544	-4.92761e-10	-1.24776
125593089	chr8:125593089:C:T	2.69958e-13	-1.59713	-0.661235	6.58328e-05	-1.19757	-0.727088
125593363	chr8:125593363:A:G	7.06622e-13	-4.92761e-10	-1.29614	0.000123529	-4.92761e-10	-1.2953
125593369	chr8:125593369:T:A	2.92531e-12	0.124521	-5.85511e-10	0.000168331	-0.985846	-5.85511e-10
125593524	chr8:125593524:C:T	8.14379e-12	-4.92761e-10	1.14838	0.00170864	-4.92761e-10	1.33167
125593570	chr8:125593570:A:G	1.45834e-13	-1.84742	-1.02675	3.23281e-05	-1.70018	-0.935667
125593954	chr8:125593954:C:G	7.29733e-13	-4.92761e-10	-1.26395	0.000128657	-4.92761e-10	-1.25463
125594163	chr8:125594163:C:T	3.5541e-13	-1.98336	-5.85511e-10	6.03911e-05	-2.01094	-5.85511e-10
125594462	chr8:125594462:C:A	2.04074e-13	-1.55388	-0.984271	6.47409e-05	-1.05631	-0.885074
125594958	chr8:125594958:T:C	2.68498e-13	-1.13802	-1.12577	3.41226e-05	-1.47604	-1.10578
125594965	chr8:125594965:A:C	1.65434e-13	-1.79426	-0.953807	3.8052e-05	-1.62747	-0.845359
125594995	chr8:125594995:T:C	1.59492e-13	-1.80498	-0.979657	3.64166e-05	-1.64175	-0.875008
125595021	chr8:125595021:C:T	3.05588e-13	-1.77341	-0.360989	5.23562e-05	-1.74051	-0.413203
125595222	chr8:125595222:C:T	1.54378e-13	-1.87327	-0.943958	4.17608e-05	-1.55906	-0.820761
125595621	chr8:125595621:G:C	1.43691e-13	-1.90311	-0.985865	3.71843e-05	-1.61662	-0.879277
125595687	chr8:125595687:C:T	1.49782e-13	-1.89072	-0.956737	3.94191e-05	-1.59155	-0.845977
125596005	chr8:125596005:T:C	9.05339e-13	-4.92761e-10	-1.04832	0.00016564	-4.92761e-10	-1.00197
125596023	chr8:125596023:T:G	1.12596e-13	-1.83647	-1.29636	1.65069e-05	-2.00672	-1.30128
125596159	chr8:125596159:C:T	1.29057e-13	-1.79789	-1.19849	3.39754e-05	-1.43135	-1.1548
125596227	chr8:125596227:C:T	1.40589e-13	-1.91229	-0.998501	2.64827e-05	-1.89442	-0.940872
125596343	chr8:125596343:A:C	2.0389e-13	-1.32009	-1.21896	2.65838e-05	-1.62039	-1.21109
125596398	chr8:125596398:C:T	2.09723e-13	-1.52639	-0.984459	5.47689e-05	-1.09997	-1.00869
125596529	chr8:125596529:C:G	7.70186e-13	-4.92761e-10	-1.21	0.000130054	-4.92761e-10	-1.24383
125596575	chr8:125596575:A:T	7.71184e-13	-4.92761e-10	-1.20871	0.000130189	-4.92761e-10	-1.24279
125596617	chr8:125596617:C:T	8.51429e-13	-4.92761e-10	-1.10972	0.000152418	-4.92761e-10	-1.08515
125596821	chr8:125596821:T:A	5.37152e-13	-1.57035	-5.85511e-10	0.000199564	-0.815647	-5.85511e-10
125597021	chr8:125597021:G:A	1.42537e-13	-1.8505	-1.04653	3.12559e-05	-1.70214	-0.967434
125597111	chr8:125597111:A:G	3.2368e-13	-1.05473	-1.02215	4.10443e-05	-1.40436	-0.992764
125597422	chr8:125597422:T:C	1.28157e-13	-1.86978	-1.1336	2.78928e-05	-1.72293	-1.06048
125597543	chr8:125597543:T:A	2.29633e-13	-1.78093	-0.639223	3.9703e-05	-1.74327	-0.687085
125597678	chr8:125597678:G:A	7.05969e-13	-4.92761e-10	-1.29706	0.000122883	-4.92761e-10	-1.30054
125597712	chr8:125597712:C:T	1.17166e-13	-1.84401	-1.24903	2.47096e-05	-1.6934	-1.21118
125597894	chr8:125597894:A:AAAC	1.21242e-13	-1.85706	-1.20178	2.55657e-05	-1.71901	-1.15152
125597915	chr8:125597915:A:G	7.53513e-13	-4.92761e-10	-1.23189	0.000134678	-4.92761e-10	-1.20889
125597941	chr8:125597941:T:C	4.6999e-13	-1.70392	-5.85511e-10	0.000107534	-1.43397	-5.85511e-10
125597978	chr8:125597978:G:A	1.65006e-13	-1.46779	-1.28286	2.27986e-05	-1.6831	-1.30198
125598160	chr8:125598160:T:C	1.1601e-13	-1.87136	-1.2316	2.43385e-05	-1.7311	-1.18862
125598178	chr8:125598178:C:T	1.07377e-12	-4.92761e-10	-0.877706	0.000182385	-4.92761e-10	-0.905662
125598441	chr8:125598441:A:G	8.39451e-13	-4.92761e-10	-1.12389	0.000151354	-4.92761e-10	-1.09216
125598547	chr8:125598547:C:A	4.71931e-11	-4.92761e-10	2.90537	0.0104732	-4.92761e-10	3.14479
125598663	chr8:125598663:A:G	2.09528e-13	-1.2602	-1.25158	2.68592e-05	-1.57306	-1.24811
125598803	chr8:125598803:T:C	1.37308e-13	-1.99579	-0.938618	2.82482e-05	-1.91032	-0.860433
125599110	chr8:125599110:A:G	9.85259e-14	-1.98121	-1.2851	1.8468e-05	-1.90272	-1.29302
125599292	chr8:125599292:A:G	1.71544e-13	-1.66047	-1.05132	4.89368e-05	-1.21791	-1.00334
125599299	chr8:125599299:C:T	7.11353e-13	-4.92761e-10	-1.28947	0.000124827	-4.92761e-10	-1.28486
125599428	chr8:125599428:C:T	1.66138e-13	-1.97664	-0.767176	3.45798e-05	-1.87165	-0.696861
125599465	chr8:125599465:C:T	1.30496e-11	-4.92761e-10	1.61988	0.00190147	-4.92761e-10	1.4386
125599728	chr8:125599728:C:T	1.64845e-13	-1.9224	-0.829229	3.08391e-05	-1.90626	-0.776741
125599739	chr8:125599739:G:A	1.3598e-12	-0.641543	-5.85511e-10	0.000498079	0.0989784	-5.85511e-10
125600144	chr8:125600144:A:G	2.13546e-13	-1.98481	-0.507973	4.45222e-05	-1.8868	-0.428989
125600559	chr8:125600559:T:C	8.27559e-13	-4.92761e-10	-1.13815	0.000147994	-4.92761e-10	-1.11461
125600922	chr8:125600922:C:T	3.44668e-13	-2.01405	-5.85511e-10	6.57116e-05	-1.92651	-5.85511e-10
125601316	chr8:125601316:G:A	1.62e-13	-1.89128	-0.877756	4.16792e-05	-1.59363	-0.788149
125601602	chr8:125601602:T:C	8.29202e-13	-4.92761e-10	-1.13617	0.000148308	-4.92761e-10	-1.11249
125601753	chr8:125601753:T:C	7.44465e-13	-4.92761e-10	-1.24397	0.000131541	-4.92761e-10	-1.23247
125602125	chr8:125602125:C:T	2.34858e-13	-1.83511	-0.562542	4.64678e-05	-1.63875	-0.634269
125602239	chr8:125602239:A:G	2.04905e-12	-4.92761e-10	-0.231504	0.000411342	-4.92761e-10	-0.0923553
125602462	chr8:125602462:G:A	7.5225e-13	-4.92761e-10	-1.23356	0.00013392	-4.92761e-10	-1.21454
125602661	chr8:125602661:C:T	2.25002e-12	-4.92761e-10	-0.13794	0.000455272	-4.92761e-10	0.00911367
125602822	chr8:125602822:A:T	1.25075e-13	-1.72503	-1.30269	1.70504e-05	-1.97536	-1.30025
125603049	chr8:125603049:C:T	1.16181e-13	-1.92953	-1.17195	2.44972e-05	-1.78604	-1.12718
125603224	chr8:125603224:T:C	2.45223e-12	-4.92761e-10	-0.05188	0.000499531	-4.92761e-10	0.101888
125603384	chr8:125603384:G:A	1.00237e-13	-1.95159	-1.29751	1.89099e-05	-1.88989	-1.2822
125603506	chr8:125603506:G:A	5.46544e-13	-1.55302	-5.85511e-10	0.000103419	-1.47299	-5.85511e-10
125603580	chr8:125603580:A:T	2.34694e-11	-4.92761e-10	2.20682	0.00453387	-4.92761e-10	2.30755
125603857	chr8:125603857:G:A	8.84012e-13	-4.92761e-10	-1.07216	0.000161442	-4.92761e-10	-1.02764
125604211	chr8:125604211:A:T	1.43919e-13	-1.63512	-1.25226	1.89728e-05	-1.93092	-1.23785
125604308	chr8:125604308:C:T	1.82784e-12	-4.92761e-10	-0.345742	0.00035472	-4.92761e-10	-0.240453
125604508	chr8:125604508:A:G	1.49997e-12	-4.92761e-10	-0.543431	0.000287705	-4.92761e-10	-0.449845
125604604	chr8:125604604:G:C	2.39301e-13	-1.35952	-1.0194	7.24309e-05	-0.879905	-0.949242
125604606	chr8:125604606:G:A	3.66771e-13	-1.9519	-5.85511e-10	6.4397e-05	-1.94671	-5.85511e-10
125605165	chr8:125605165:C:T	9.41504e-13	-4.92761e-10	-1.00916	0.000177225	-4.92761e-10	-0.934358
125605202	chr8:125605202:G:A	9.5014e-13	-4.92761e-10	-1.00002	0.000179063	-4.92761e-10	-0.924042
125605475	chr8:125605475:G:A	7.80259e-13	-4.92761e-10	-1.19701	0.000143059	-4.92761e-10	-1.14852
125605675	chr8:125605675:C:T	8.68147e-13	-4.92761e-10	-1.09027	0.000161886	-4.92761e-10	-1.02489
125605746	chr8:125605746:G:A	3.06513e-13	-1.29217	-0.839205	8.50249e-05	-0.759243	-0.909594
125605830	chr8:125605830:G:C	4.73133e-13	-0.501	-1.19626	0.000111143	-0.195278	-1.20568
125606492	chr8:125606492:C:T	3.21959e-13	-1.16848	-0.913732	5.05374e-05	-1.36149	-0.827576
125606504	chr8:125606504:G:A	7.15368e-13	-4.92761e-10	-1.28384	0.000123469	-4.92761e-10	-1.29579
125606578	chr8:125606578:G:A	7.02844e-13	-4.92761e-10	-1.3015	0.000122621	-4.92761e-10	-1.30268
125606648	chr8:125606648:A:G	9.76883e-13	-4.92761e-10	-0.972268	0.000181835	-4.92761e-10	-0.908681
125606799	chr8:125606799:G:A	1.02195e-12	-4.92761e-10	-0.927168	0.000191092	-4.92761e-10	-0.859026
125606869	chr8:125606869:C:T	1.01077e-12	-4.92761e-10	-0.938163	0.000188984	-4.92761e-10	-0.870119
125606950	chr8:125606950:G:C	9.87675e-13	-4.92761e-10	-0.96128	0.0001841	-4.92761e-10	-0.896304
125606960	chr8:125606960:G:A	1.28178e-13	-1.98675	-1.01647	2.37057e-05	-1.94168	-1.00438
125607098	chr8:125607098:A:G	1.50791e-13	-1.54432	-1.29641	2.35959e-05	-1.67699	-1.27372
125607233	chr8:125607233:T:A	1.57777e-13	-1.49346	-1.302	4.0796e-05	-1.10919	-1.29401
125607327	chr8:125607327:C:A	2.36217e-13	-1.09504	-1.29684	3.42316e-05	-1.27597	-1.30266
125607408	chr8:125607408:C:G	7.05991e-13	-4.92761e-10	-1.29703	0.000123341	-4.92761e-10	-1.29683
125607460	chr8:125607460:G:A	7.02877e-13	-4.92761e-10	-1.30145	0.000122689	-4.92761e-10	-1.30213
125607471	chr8:125607471:A:G	7.02292e-13	-4.92761e-10	-1.30228	0.000122632	-4.92761e-10	-1.30259
125607562	chr8:125607562:G:A	7.03779e-13	-4.92761e-10	-1.30017	0.000122619	-4.92761e-10	-1.3027
125608295	chr8:125608295:G:A	8.359e-13	-4.92761e-10	-1.12813	0.000153669	-4.92761e-10	-1.07698
125608328	chr8:125608328:G:A	9.36598e-13	-4.92761e-10	-1.01438	0.000169649	-4.92761e-10	-0.97805
125608459	chr8:125608459:G:A	1.52507e-13	-1.57399	-1.25544	2.33629e-05	-1.66747	-1.29316
125608556	chr8:125608556:G:C	8.34942e-13	-4.92761e-10	-1.12927	0.000147892	-4.92761e-10	-1.1153
125608839	chr8:125608839:T:C	7.0469e-13	-4.92761e-10	-1.29888	0.000123106	-4.92761e-10	-1.29874
125608875	chr8:125608875:A:G	1.10066e-13	-1.98277	-1.17278	2.08228e-05	-1.98524	-1.0905
125608914	chr8:125608914:G:A	7.18692e-13	-4.92761e-10	-1.2792	0.000126669	-4.92761e-10	-1.2702
125608943	chr8:125608943:C:T	9.0318e-13	-4.92761e-10	-1.05071	0.000163229	-4.92761e-10	-1.01663
125609000	chr8:125609000:C:T	3.98581e-13	-1.86872	-5.85511e-10	7.35887e-05	-1.81329	-5.85511e-10
125609027	chr8:125609027:A:G	7.59631e-13	-4.92761e-10	-1.2238	0.00012952	-4.92761e-10	-1.24794
125609067	chr8:125609067:A:AG	1.77766e-13	-1.92753	-0.748637	4.1417e-05	-1.84777	-0.540319
125609361	chr8:125609361:A:G	7.55145e-13	-4.92761e-10	-1.22972	0.000132224	-4.92761e-10	-1.22728
125609591	chr8:125609591:A:G	1.00229e-13	-1.96813	-1.28104	1.78252e-05	-1.96681	-1.26435
125609667	chr8:125609667:C:T	1.13439e-13	-1.95645	-1.16891	1.99342e-05	-1.97688	-1.14247
125609693	chr8:125609693:C:G	1.1096e-13	-1.96993	-1.17753	2.00011e-05	-1.96399	-1.152
125609838	chr8:125609838:CA:C	1.1064e-13	-1.84818	-1.30217	1.66676e-05	-2.00896	-1.28936
125610061	chr8:125610061:C:T	7.50924e-13	-4.92761e-10	-1.23533	0.000131075	-4.92761e-10	-1.23601
125610104	chr8:125610104:T:C	3.44903e-13	-2.01337	-5.85511e-10	6.78484e-05	-1.8945	-5.85511e-10
125610312	chr8:125610312:G:A	7.52189e-13	-4.92761e-10	-1.23365	0.000131285	-4.92761e-10	-1.23441
125610646	chr8:125610646:T:C	7.15305e-13	-4.92761e-10	-1.28392	0.000127966	-4.92761e-10	-1.26002
125612219	chr8:125612219:C:T	7.07453e-13	-4.92761e-10	-1.29496	0.000125727	-4.92761e-10	-1.27767
125612445	chr8:125612445:G:A	1.50456e-13	-1.77956	-1.0634	2.13382e-05	-1.97248	-1.0788
125612799	chr8:125612799:A:G	1.53551e-13	-1.76824	-1.05436	2.15227e-05	-1.97162	-1.07105
125612860	chr8:125612860:G:A	7.02257e-13	-4.92761e-10	-1.30233	0.000122906	-4.92761e-10	-1.30036
125613073	chr8:125613073:G:A	1.24927e-13	-1.7647	-1.2642	2.54729e-05	-1.57295	-1.30121
125613257	chr8:125613257:G:A	2.18694e-13	-1.34498	-1.12398	5.96734e-05	-0.986065	-1.03683
125613327	chr8:125613327:A:G	7.52189e-13	-4.92761e-10	-1.23365	0.000131285	-4.92761e-10	-1.23441
125613370	chr8:125613370:G:A	7.03535e-13	-4.92761e-10	-1.30052	0.000122676	-4.92761e-10	-1.30223
125613504	chr8:125613504:C:T	1.75984e-13	-1.67829	-1.00795	2.35014e-05	-1.93036	-1.02436
125613521	chr8:125613521:A:G	1.51037e-13	-1.73752	-1.10159	3.84905e-05	-1.42807	-1.0333
125613798	chr8:125613798:C:T	7.83982e-13	-4.92761e-10	-1.19225	0.000133271	-4.92761e-10	-1.21939
125613867	chr8:125613867:G:A	7.05756e-13	-4.92761e-10	-1.29736	0.000122904	-4.92761e-10	-1.30038
125614019	chr8:125614019:T:C	8.09509e-13	-4.92761e-10	-1.16021	0.000148307	-4.92761e-10	-1.1125
125614333	chr8:125614333:TGAGG:T	1.59034e-13	-1.72142	-1.0661	2.15996e-05	-1.95794	-1.08117
125614411	chr8:125614411:AAGTT:A	1.81151e-13	-1.38926	-1.26804	4.89589e-05	-0.935186	-1.28561
125614638	chr8:125614638:A:AGT	7.40341e-13	-4.92761e-10	-1.24952	0.000135748	-4.92761e-10	-1.20098
125615014	chr8:125615014:G:GC	9.47342e-14	-2.01326	-1.2923	1.6536e-05	-2.00361	-1.30263
125615545	chr8:125615545:G:A	1.37579e-13	-1.99593	-0.936508	2.53869e-05	-1.94437	-0.933174
125615580	chr8:125615580:C:T	8.39022e-13	-1.1244	-5.85511e-10	0.000404771	-0.108459	-5.85511e-10
125616013	chr8:125616013:C:T	1.64724e-12	-4.92761e-10	-0.449779	0.000277396	-4.92761e-10	-0.486333
125616135	chr8:125616135:A:G	1.24406e-13	-1.7476	-1.28549	2.05409e-05	-1.78864	-1.30072
125616319	chr8:125616319:G:A	8.32782e-13	-4.92761e-10	-1.13186	0.000142414	-4.92761e-10	-1.15304
125616444	chr8:125616444:G:A	8.23197e-13	-4.92761e-10	-1.14344	0.000143892	-4.92761e-10	-1.14272
125616551	chr8:125616551:A:C	8.61273e-13	-4.92761e-10	-1.09822	0.000144733	-4.92761e-10	-1.13689
125616581	chr8:125616581:T:A	7.4371e-13	-4.92761e-10	-1.24498	0.000126583	-4.92761e-10	-1.27088
125616583	chr8:125616583:A:G	7.92837e-13	-4.92761e-10	-1.18102	0.00013813	-4.92761e-10	-1.18358
125616597	chr8:125616597:A:G	1.34996e-13	-1.73741	-1.21398	4.56218e-05	-1.00184	-1.28955
125617046	chr8:125617046:C:A	1.27756e-13	-1.95828	-1.04823	2.23921e-05	-1.9949	-1.00817
125617350	chr8:125617350:C:T	1.07555e-13	-2.01213	-1.16651	2.17591e-05	-1.79287	-1.23888
125617412	chr8:125617412:G:A	7.82395e-13	-4.92761e-10	-1.19427	0.000135118	-4.92761e-10	-1.20563
125617456	chr8:125617456:G:A	1.24188e-13	-1.9867	-1.04814	3.7999e-05	-1.5352	-0.939017
125617885	chr8:125617885:ATTAAGG:A	7.29309e-13	-4.92761e-10	-1.26454	0.000125649	-4.92761e-10	-1.27829
125618041	chr8:125618041:G:A	5.31919e-12	-4.92761e-10	0.722442	0.000894087	-4.92761e-10	0.684022
125618072	chr8:125618072:T:C	8.67838e-13	-4.92761e-10	-1.09063	0.000155785	-4.92761e-10	-1.0633
125618324	chr8:125618324:G:T	1.45502e-13	-1.76114	-1.1153	4.05387e-05	-1.22447	-1.18505
125618343	chr8:125618343:A:G	7.02019e-13	-4.92761e-10	-1.30267	0.000122621	-4.92761e-10	-1.30269
125618517	chr8:125618517:C:T	9.02055e-13	-4.92761e-10	-1.05196	0.000148764	-4.92761e-10	-1.10942
125618717	chr8:125618717:T:TGA	2.25682e-13	-1.30878	-1.12873	0.000111149	-0.303256	-1.09765
125618853	chr8:125618853:G:C	8.11091e-13	-4.92761e-10	-1.15825	0.000145028	-4.92761e-10	-1.13485
125618895	chr8:125618895:A:T	1.09981e-13	-1.86108	-1.29525	4.19478e-05	-1.07593	-1.29943
125619116	chr8:125619116:GT:G	8.24683e-13	-4.92761e-10	-1.14164	0.000147836	-4.92761e-10	-1.11568
125619140	chr8:125619140:A:G	9.88744e-14	-1.96075	-1.30203	1.66346e-05	-1.99936	-1.30094
125619151	chr8:125619151:C:T	7.12511e-12	-4.92761e-10	1.01475	0.00145432	-4.92761e-10	1.17051
125619384	chr8:125619384:A:G	1.17849e-13	-1.81737	-1.26986	2.53446e-05	-1.60774	-1.27147
125619970	chr8:125619970:A:G	2.55544e-13	-1.11411	-1.19913	2.79555e-05	-1.62328	-1.15789
125620074	chr8:125620074:C:T	1.07518e-13	-1.89163	-1.28735	2.22681e-05	-1.71944	-1.28918
125620124	chr8:125620124:A:G	2.49725e-13	-1.11071	-1.22556	2.71619e-05	-1.62096	-1.189
125620234	chr8:125620234:C:T	1.0776e-13	-2.00875	-1.16797	2.45145e-05	-1.80743	-1.10508
125620235	chr8:125620235:G:A	2.08548e-13	-1.51447	-1.002	4.8853e-05	-1.23821	-0.984758
125620395	chr8:125620395:G:A	1.14412e-13	-1.83829	-1.27853	4.3662e-05	-1.03272	-1.30258
125620526	chr8:125620526:T:C	7.56761e-13	-4.92761e-10	-1.22759	0.000136477	-4.92761e-10	-1.19562
125620629	chr8:125620629:C:T	1.27853e-13	-2.01399	-0.99176	2.7666e-05	-1.87428	-0.917292
125620754	chr8:125620754:A:G	4.36951e-13	-1.77681	-5.85511e-10	6.10903e-05	-1.99943	-5.85511e-10
125620949	chr8:125620949:G:A	2.29448e-12	0.982644	-1.10102	0.000328393	0.758074	-1.07564
125621287	chr8:125621287:C:T	3.87248e-13	-1.89757	-5.85511e-10	6.4335e-05	-1.94768	-5.85511e-10
125621293	chr8:125621293:TG:T	2.24618e-12	-4.92761e-10	-0.139647	0.000361482	-4.92761e-10	-0.221567
125621380	chr8:125621380:G:T	8.25782e-13	-4.92761e-10	-1.1403	0.000148493	-4.92761e-10	-1.11125
125621641	chr8:125621641:G:A	9.01081e-13	-4.92761e-10	-1.05304	0.000154126	-4.92761e-10	-1.07401
125622078	chr8:125622078:T:C	1.79893e-13	-1.47888	-1.1854	4.325e-05	-1.17163	-1.17315
125622486	chr8:125622486:T:C	1.25111e-13	-1.78265	-1.24478	3.5545e-05	-1.28204	-1.25895
125622540	chr8:125622540:T:G	3.60893e-13	-1.96805	-5.85511e-10	6.14584e-05	-1.99342	-5.85511e-10
125622644	chr8:125622644:G:A	1.21138e-13	-1.7702	-1.2895	3.51685e-05	-1.25503	-1.2966
125622679	chr8:125622679:A:C	1.17822e-13	-1.79802	-1.28944	3.3476e-05	-1.30401	-1.29694
125622871	chr8:125622871:G:A	9.49021e-13	-4.92761e-10	-1.0012	0.000155255	-4.92761e-10	-1.06671
125622918	chr8:125622918:A:G	1.26314e-13	-1.80643	-1.21144	3.50887e-05	-1.32446	-1.22944
125623181	chr8:125623181:C:T	1.83181e-13	-1.36411	-1.28205	2.18068e-05	-1.78464	-1.24492
125623183	chr8:125623183:C:T	8.33513e-13	-1.13098	-5.85511e-10	0.000115678	-1.36097	-5.85511e-10
125623194	chr8:125623194:C:T	1.19399e-13	-1.78351	-1.29065	3.42808e-05	-1.27981	-1.29739
125623255	chr8:125623255:T:C	7.04756e-13	-4.92761e-10	-1.29878	0.000122975	-4.92761e-10	-1.2998
125623305	chr8:125623305:C:T	7.40816e-13	-4.92761e-10	-1.24888	0.000127299	-4.92761e-10	-1.26524
125623350	chr8:125623350:T:C	6.69155e-12	0.951967	-5.85511e-10	0.00027129	-0.508592	-5.85511e-10
125623623	chr8:125623623:A:T	2.5096e-12	-4.92761e-10	-0.0287537	0.000400381	-4.92761e-10	-0.119365
125623810	chr8:125623810:T:C	1.85609e-13	-1.39971	-1.23328	2.27015e-05	-1.79184	-1.19751
125623986	chr8:125623986:C:T	1.69704e-13	-1.45452	-1.26805	2.12105e-05	-1.83482	-1.22246
125624073	chr8:125624073:A:G	7.02146e-13	-4.92761e-10	-1.30249	0.000122683	-4.92761e-10	-1.30218
125624224	chr8:125624224:C:T	6.70277e-13	-1.34894	-5.85511e-10	0.00019778	-0.824625	-5.85511e-10
125624564	chr8:125624564:G:A	5.22149e-12	-4.92761e-10	0.703904	0.000878009	-4.92761e-10	0.665876
125624660	chr8:125624660:A:T	7.60923e-13	-4.92761e-10	-1.2221	0.000132856	-4.92761e-10	-1.22251
125625002	chr8:125625002:G:A	4.66604e-12	-4.92761e-10	0.591432	0.00078546	-4.92761e-10	0.554489
125625420	chr8:125625420:T:C	3.21944e-13	-0.924456	-1.1578	0.000156419	0.116275	-1.17552
125625426	chr8:125625426:GT:G	3.23705e-13	-0.943593	-1.13321	0.000156066	0.0910825	-1.15259
125625913	chr8:125625913:T:C	1.7523e-12	-4.92761e-10	-0.387951	0.000282527	-4.92761e-10	-0.468008
125627259	chr8:125627259:T:A	9.61677e-13	-4.92761e-10	-0.987956	0.000159746	-4.92761e-10	-1.03819
125628123	chr8:125628123:A:G	1.16974e-12	-4.92761e-10	-0.792096	0.000209976	-4.92761e-10	-0.764785
125628358	chr8:125628358:C:T	9.99398e-14	-1.95436	-1.29771	1.66003e-05	-1.99984	-1.30253
125628846	chr8:125628846:G:A	1.31953e-11	-4.92761e-10	1.63099	0.00215364	-4.92761e-10	1.56314
125628987	chr8:125628987:T:C	1.64265e-12	-4.92761e-10	-0.452566	0.000297658	-4.92761e-10	-0.415837
125629421	chr8:125629421:A:G	7.25788e-13	-4.92761e-10	-1.26938	0.000129757	-4.92761e-10	-1.24612
125630135	chr8:125630135:C:A	1.67663e-11	-4.92761e-10	1.87049	0.00361798	-4.92761e-10	2.08189
125630373	chr8:125630373:T:C	1.01604e-13	-1.93819	-1.29736	2.04549e-05	-1.79521	-1.29835
125630806	chr8:125630806:T:C	1.48208e-12	-4.92761e-10	-0.55543	0.000236742	-4.92761e-10	-0.64481
125630870	chr8:125630870:T:G	1.63302e-12	-4.92761e-10	-0.458449	0.000298116	-4.92761e-10	-0.414297
125631956	chr8:125631956:T:G	1.49511e-13	-1.76663	-1.08263	7.78959e-05	-0.86593	-0.890478
125632040	chr8:125632040:T:C	2.21997e-13	-1.28891	-1.16506	8.243e-05	-0.524511	-1.17532
125632696	chr8:125632696:T:G	8.05991e-13	-4.92761e-10	-1.16456	0.000138953	-4.92761e-10	-1.17764
125633272	chr8:125633272:C:T	2.23383e-12	-4.92761e-10	-0.145159	0.000359302	-4.92761e-10	-0.227618
125633566	chr8:125633566:T:C	1.61611e-13	-1.85927	-0.912165	7.89632e-05	-1.07814	-0.664661
125633644	chr8:125633644:A:C	8.36797e-13	-4.92761e-10	-1.12705	0.000153188	-4.92761e-10	-1.08011
125634300	chr8:125634300:A:G	2.14699e-11	-4.92761e-10	2.11777	0.00473354	-4.92761e-10	2.35065
125634532	chr8:125634532:G:A	4.24938e-12	-4.92761e-10	0.497894	0.000658745	-4.92761e-10	0.378555
125634827	chr8:125634827:T:C	1.6943e-11	-4.92761e-10	1.88097	0.00372685	-4.92761e-10	2.11154
125634920	chr8:125634920:T:C	9.14881e-13	-4.92761e-10	-1.03784	0.000154739	-4.92761e-10	-1.07004
125635089	chr8:125635089:C:T	1.52255e-12	-4.92761e-10	-0.528492	0.000247979	-4.92761e-10	-0.598438
125635127	chr8:125635127:T:C	1.70013e-11	-4.92761e-10	1.88441	0.00374003	-4.92761e-10	2.11507
125635272	chr8:125635272:G:A	2.45529e-13	-1.20085	-1.15237	2.87632e-05	-1.68155	-1.07113
125635890	chr8:125635890:T:C	2.07347e-13	-1.42018	-1.10206	8.05035e-05	-0.831448	-0.892032
125635948	chr8:125635948:T:C	7.5213e-13	-4.92761e-10	-1.23372	0.000128786	-4.92761e-10	-1.25363
125635983	chr8:125635983:C:G	1.43337e-13	-1.60307	-1.28837	3.29276e-05	-1.35058	-1.26689
125635995	chr8:125635995:C:T	1.5814e-11	-4.92761e-10	1.81202	0.00345266	-4.92761e-10	2.03512
125635999	chr8:125635999:T:C	2.1115e-13	-1.37129	-1.13278	8.23713e-05	-0.763749	-0.936795
125636240	chr8:125636240:A:G	1.45667e-13	-1.58103	-1.29428	3.35592e-05	-1.32179	-1.27667
125636535	chr8:125636535:C:T	1.52322e-12	-4.92761e-10	-0.528052	0.000240797	-4.92761e-10	-0.627825
125636562	chr8:125636562:T:C	1.35582e-13	-1.64758	-1.29948	3.0514e-05	-1.40723	-1.28637
125636785	chr8:125636785:A:G	1.13477e-11	-4.92761e-10	1.48014	0.00248106	-4.92761e-10	1.70466
125636797	chr8:125636797:A:G	1.40737e-13	-1.60961	-1.30013	3.19306e-05	-1.36038	-1.28783
125636854	chr8:125636854:C:A	1.50097e-13	-1.5427	-1.30265	3.1006e-05	-1.37933	-1.29827
125636949	chr8:125636949:C:T	7.02297e-13	-4.92761e-10	-1.30228	0.000122635	-4.92761e-10	-1.30257
125636954	chr8:125636954:T:A	2.09148e-12	-4.92761e-10	-0.211005	0.000324656	-4.92761e-10	-0.329014
125636977	chr8:125636977:T:G	1.1921e-11	-4.92761e-10	1.52943	0.00259759	-4.92761e-10	1.75056
125637125	chr8:125637125:C:T	1.56532e-11	-4.92761e-10	1.8018	0.00257115	-4.92761e-10	1.74033
125637148	chr8:125637148:T:A	1.0072e-13	-1.94665	-1.29764	1.92378e-05	-1.85758	-1.29733
125637267	chr8:125637267:T:C	1.21152e-13	-1.86816	-1.19143	2.23657e-05	-1.77593	-1.22832
125637338	chr8:125637338:G:A	3.1099e-13	-1.83563	-0.28124	5.61464e-05	-1.72581	-0.358011
125637352	chr8:125637352:A:C	4.21395e-13	-1.81306	-5.85511e-10	6.02279e-05	-2.01364	-5.85511e-10
125637680	chr8:125637680:A:G	2.27235e-13	-1.53877	-0.891879	0.000119546	-0.389009	-0.93907
125637814	chr8:125637814:A:G	5.74068e-13	-0.815919	-0.687968	0.000153349	-0.540164	-0.5389
125637861	chr8:125637861:C:G	9.74225e-14	-1.9756	-1.30197	1.67538e-05	-1.9995	-1.29365
125638277	chr8:125638277:C:T	9.44595e-14	-2.00577	-1.3027	1.64385e-05	-2.01403	-1.29812
125638748	chr8:125638748:G:A	2.80232e-12	0.506372	-0.424803	0.000496081	0.620477	-0.525519
125638838	chr8:125638838:TC:T	1.39517e-13	-2.01224	-0.906204	2.08025e-05	-2.01456	-1.06214
125638973	chr8:125638973:C:T	4.61043e-13	-1.72314	-5.85511e-10	8.86002e-05	-1.62765	-5.85511e-10
125639178	chr8:125639178:T:C	1.60107e-12	-4.92761e-10	-0.478205	0.000306006	-4.92761e-10	-0.388176
125639408	chr8:125639408:C:T	3.72604e-12	0.610054	-0.243587	0.000556129	0.488804	-0.279584
125640056	chr8:125640056:T:C	5.77703e-12	0.80501	-5.85511e-10	0.000873254	0.660446	-5.85511e-10
125640628	chr8:125640628:T:G	2.86715e-12	-4.92761e-10	0.104438	0.000473617	-4.92761e-10	0.0486183
125640932	chr8:125640932:C:T	1.10069e-13	-2.01437	-1.14116	1.95026e-05	-2.00797	-1.13327
125641790	chr8:125641790:A:G	9.66714e-14	-1.98316	-1.30215	1.69316e-05	-2.00931	-1.27329
125641957	chr8:125641957:AG:A	1.10982e-13	-1.90966	-1.23761	1.89115e-05	-1.94502	-1.22698
125642856	chr8:125642856:C:T	9.87117e-14	-1.97521	-1.28922	1.6969e-05	-1.99926	-1.28113
125643026	chr8:125643026:A:C	5.49628e-12	-4.92761e-10	0.755194	0.000877053	-4.92761e-10	0.664787
125643064	chr8:125643064:C:T	5.00933e-13	-1.64016	-5.85511e-10	0.00012397	-1.29174	-5.85511e-10
125643116	chr8:125643116:A:C	1.25517e-13	-2.01297	-1.01122	2.20375e-05	-2.01174	-1.0073
125643557	chr8:125643557:A:C	3.94294e-12	0.423049	-5.85511e-10	0.000587579	0.264229	-5.85511e-10
125643809	chr8:125643809:C:G	2.08678e-12	-0.213258	-5.85511e-10	0.000294091	-0.427892	-5.85511e-10
125643860	chr8:125643860:G:A	1.00797e-13	-1.96569	-1.27784	1.70151e-05	-1.99091	-1.28677
125643904	chr8:125643904:G:A	9.82677e-14	-1.98176	-1.28718	1.69839e-05	-2.00102	-1.2785
125643933	chr8:125643933:T:C	5.81221e-13	-1.4915	-5.85511e-10	7.32769e-05	-1.81754	-5.85511e-10
125643953	chr8:125643953:TC:T	9.78695e-14	-1.98364	-1.28936	1.69168e-05	-2.00225	-1.28123
125643994	chr8:125643994:A:G	7.10464e-13	-4.92761e-10	-1.29072	0.00012265	-4.92761e-10	-1.30244
125644002	chr8:125644002:G:A	1.07774e-13	-2.00813	-1.16846	1.87975e-05	-2.01459	-1.16347
125644029	chr8:125644029:C:T	7.03511e-13	-4.92761e-10	-1.30055	0.000122677	-4.92761e-10	-1.30223
125644143	chr8:125644143:C:A	7.02235e-13	-4.92761e-10	-1.30237	0.000122866	-4.92761e-10	-1.30069
125644538	chr8:125644538:CCG:C	7.03015e-13	-4.92761e-10	-1.30126	0.000122645	-4.92761e-10	-1.30249
125644699	chr8:125644699:G:A	1.05992e-13	-1.90992	-1.28335	1.76655e-05	-1.94912	-1.29105
125644728	chr8:125644728:G:C	3.72972e-12	-4.92761e-10	0.367453	0.000723001	-4.92761e-10	0.47163
125645195	chr8:125645195:A:G	9.54691e-14	-1.99614	-1.30169	1.71161e-05	-1.96908	-1.30268
125645376	chr8:125645376:C:T	3.61503e-13	-1.96636	-5.85511e-10	8.15351e-05	-1.71075	-5.85511e-10
125645379	chr8:125645379:TTA:T	2.37154e-12	-0.0853406	-5.85511e-10	0.000361289	-0.222102	-5.85511e-10
125645622	chr8:125645622:G:A	1.76104e-13	-2.0141	-0.671461	3.00873e-05	-2.0092	-0.698479
125645734	chr8:125645734:C:A	1.10206e-13	-1.89911	-1.25517	2.02832e-05	-1.86988	-1.2321
125645803	chr8:125645803:G:T	1.99046e-12	-4.92761e-10	-0.260515	0.000437663	-4.92761e-10	-0.0303316
125645876	chr8:125645876:C:G	1.37259e-12	-0.632181	-5.85511e-10	0.000158044	-1.04891	-5.85511e-10
125647070	chr8:125647070:C:T	8.16273e-13	-4.92761e-10	-1.15188	0.00013826	-4.92761e-10	-1.18264
125647100	chr8:125647100:C:A	7.3114e-13	-4.92761e-10	-1.26203	0.000124514	-4.92761e-10	-1.28736
125647195	chr8:125647195:A:G	4.13685e-13	-1.67726	-0.15427	8.8301e-05	-1.57622	-0.0548047
125647389	chr8:125647389:A:G	8.20032e-13	-4.92761e-10	-1.14729	0.000138734	-4.92761e-10	-1.17922
125647415	chr8:125647415:A:G	7.96992e-13	-4.92761e-10	-1.17579	0.0001353	-4.92761e-10	-1.20429
125647493	chr8:125647493:C:T	5.16334e-13	-1.60988	-5.85511e-10	0.000101094	-1.49573	-5.85511e-10
125647562	chr8:125647562:T:C	4.90481e-13	-1.64598	-0.015268	0.000105824	-1.54124	0.0912415
125647579	chr8:125647579:C:T	7.93014e-13	-4.92761e-10	-1.18079	0.00013479	-4.92761e-10	-1.20806
125647595	chr8:125647595:C:T	1.00519e-12	-0.943699	-5.85511e-10	9.19978e-05	-1.59002	-5.85511e-10
125647712	chr8:125647712:G:C	1.01942e-12	-0.929649	-5.85511e-10	0.000159564	-1.03934	-5.85511e-10
125647903	chr8:125647903:G:A	5.09778e-13	-1.62266	-5.85511e-10	9.96762e-05	-1.50985	-5.85511e-10
125648132	chr8:125648132:C:T	2.20876e-13	-2.01424	-0.444792	3.74059e-05	-2.00963	-0.480325
125648171	chr8:125648171:G:A	5.04792e-13	-1.63249	-5.85511e-10	9.85649e-05	-1.52107	-5.85511e-10
125648311	chr8:125648311:C:A	1.33066e-13	-1.97559	-0.990191	2.28957e-05	-1.98697	-0.99386
125648385	chr8:125648385:G:C	1.11741e-12	-4.92761e-10	-0.837866	0.000197783	-4.92761e-10	-0.82461
125649598	chr8:125649598:G:A	5.38096e-13	-1.5686	-5.85511e-10	0.000106132	-1.44709	-5.85511e-10
125649610	chr8:125649610:T:C	8.25201e-13	-0.394481	-0.746526	0.000129439	-0.419977	-0.828594
125649929	chr8:125649929:T:G	2.38357e-12	-0.0802802	-5.85511e-10	0.000359662	-0.226616	-5.85511e-10
125650295	chr8:125650295:C:T	2.3603e-12	-0.0900886	-5.85511e-10	0.000355132	-0.239292	-5.85511e-10
125650370	chr8:125650370:A:G	7.49141e-13	-4.92761e-10	-1.23771	0.000130082	-4.92761e-10	-1.24362
125650981	chr8:125650981:G:A	8.12672e-13	-4.92761e-10	-1.15631	0.000137151	-4.92761e-10	-1.1907
125651791	chr8:125651791:G:A	1.1894e-13	-1.78411	-1.29391	2.7316e-05	-1.53297	-1.27134
125651999	chr8:125651999:A:G	4.51062e-13	-1.74503	-5.85511e-10	0.000103892	-1.46843	-5.85511e-10
125652585	chr8:125652585:AAAAAAAAAATCGAAAACC:A	7.40331e-13	-4.92761e-10	-1.24954	0.000130232	-4.92761e-10	-1.24246
125652750	chr8:125652750:C:A	7.05004e-13	-4.92761e-10	-1.29843	0.000123642	-4.92761e-10	-1.29439
125652897	chr8:125652897:G:T	1.29158e-12	-4.92761e-10	-0.693016	0.000235794	-4.92761e-10	-0.648822
125652980	chr8:125652980:G:A	1.55029e-12	-4.92761e-10	-0.510435	0.000284967	-4.92761e-10	-0.459406
125654321	chr8:125654321:T:C	7.285e-13	-4.92761e-10	-1.26565	0.000130658	-4.92761e-10	-1.2392
125655045	chr8:125655045:G:A	4.92608e-13	-1.65692	-5.85511e-10	0.000100361	-1.50301	-5.85511e-10
125655122	chr8:125655122:T:C	1.64356e-13	-1.99021	-0.764391	3.22043e-05	-1.90978	-0.729905
125655157	chr8:125655157:C:A	7.82173e-13	-4.92761e-10	-1.19456	0.000132984	-4.92761e-10	-1.22155
125655163	chr8:125655163:A:G	8.48107e-13	-4.92761e-10	-1.11363	0.000144408	-4.92761e-10	-1.13914
125655245	chr8:125655245:T:C	1.25805e-13	-1.90941	-1.11249	2.38664e-05	-1.76975	-1.16956
125655387	chr8:125655387:T:C	7.74614e-13	-4.92761e-10	-1.20427	0.000131873	-4.92761e-10	-1.22994
125655936	chr8:125655936:T:C	1.00439e-13	-1.95123	-1.29585	1.6591e-05	-2.00181	-1.30111
125656043	chr8:125656043:C:T	7.94581e-13	-4.92761e-10	-1.17882	0.000134816	-4.92761e-10	-1.20787
125656284	chr8:125656284:T:C	1.69846e-13	-1.78096	-0.940774	3.43136e-05	-1.57388	-1.00236
125656384	chr8:125656384:G:A	3.67233e-13	-1.95064	-5.85511e-10	6.01856e-05	-2.01435	-5.85511e-10
125656502	chr8:125656502:A:G	1.43648e-13	-1.83336	-1.05591	2.86064e-05	-1.64993	-1.10822
125656862	chr8:125656862:T:C	3.76435e-13	-1.49985	-0.426038	7.73213e-05	-1.69049	-0.0733171
125657006	chr8:125657006:C:T	7.06675e-13	-4.92761e-10	-1.29606	0.000125478	-4.92761e-10	-1.27965
125657680	chr8:125657680:C:T	1.37772e-12	-1.52364	0.895188	0.00032666	-1.37907	1.05621
125657709	chr8:125657709:A:G	7.55723e-13	-4.92761e-10	-1.22896	0.000133759	-4.92761e-10	-1.21574
125657741	chr8:125657741:C:T	7.02022e-13	-4.92761e-10	-1.30267	0.00012262	-4.92761e-10	-1.30269
125657985	chr8:125657985:A:G	8.55113e-13	-4.92761e-10	-1.1054	0.000142302	-4.92761e-10	-1.15383
125658131	chr8:125658131:T:A	1.64995e-13	-1.85879	-0.891926	3.83935e-05	-1.65621	-0.807686
125658237	chr8:125658237:G:A	1.57358e-13	-1.49786	-1.30025	3.27748e-05	-1.31945	-1.30267
125658309	chr8:125658309:A:G	7.04491e-13	-4.92761e-10	-1.29916	0.000122892	-4.92761e-10	-1.30048
125658339	chr8:125658339:G:T	7.14942e-13	-4.92761e-10	-1.28443	0.000125287	-4.92761e-10	-1.28118
125658699	chr8:125658699:T:C	7.25343e-13	-4.92761e-10	-1.26999	0.000126297	-4.92761e-10	-1.27314
125658722	chr8:125658722:C:T	9.33268e-13	-4.92761e-10	-1.01794	0.000156286	-4.92761e-10	-1.0601
125658891	chr8:125658891:C:T	9.98398e-13	-4.92761e-10	-0.950482	0.000172042	-4.92761e-10	-0.964039
125658932	chr8:125658932:T:C	1.2608e-13	-1.9539	-1.06582	2.65214e-05	-1.81626	-1.01757
125659273	chr8:125659273:G:A	4.25211e-13	-1.14004	-0.664005	4.77049e-05	-1.55941	-0.687338
125659357	chr8:125659357:C:T	7.44982e-13	-4.92761e-10	-1.24327	0.000132117	-4.92761e-10	-1.22809
125659406	chr8:125659406:TTTC:T	7.44207e-13	-4.92761e-10	-1.24431	0.000131962	-4.92761e-10	-1.22927
125659658	chr8:125659658:G:A	7.44982e-13	-4.92761e-10	-1.24327	0.000132117	-4.92761e-10	-1.22809
125659702	chr8:125659702:A:G	1.89742e-13	-1.63558	-0.975384	3.34079e-05	-1.72515	-0.877843
125659718	chr8:125659718:AGGCCGCTCAGTCTCCAGCACCTTGACCTGTGCG:A	7.90515e-13	-4.92761e-10	-1.18395	0.000134493	-4.92761e-10	-1.21027
125659788	chr8:125659788:G:A	1.70782e-13	-1.70824	-1.00801	3.02501e-05	-1.78726	-0.915017
125660058	chr8:125660058:G:A	1.08189e-13	-1.8785	-1.29425	1.95159e-05	-1.84934	-1.29121
125660069	chr8:125660069:T:C	4.0911e-13	-0.940735	-0.901915	4.06542e-05	-1.48311	-0.923569
125660156	chr8:125660156:A:G	2.22115e-12	-4.92761e-10	-0.150854	0.000389016	-4.92761e-10	-0.148159
125660157	chr8:125660157:A:G	7.23704e-13	-4.92761e-10	-1.27225	0.000127805	-4.92761e-10	-1.26128
125660174	chr8:125660174:C:A	7.23704e-13	-4.92761e-10	-1.27225	0.000127805	-4.92761e-10	-1.26128
125660178	chr8:125660178:G:A	7.23704e-13	-4.92761e-10	-1.27225	0.000127805	-4.92761e-10	-1.26128
125660182	chr8:125660182:A:G	7.23295e-13	-4.92761e-10	-1.27282	0.000127722	-4.92761e-10	-1.26193
125660417	chr8:125660417:A:G	7.23704e-13	-4.92761e-10	-1.27225	0.000127805	-4.92761e-10	-1.26128
125660541	chr8:125660541:A:G	7.41763e-13	-4.92761e-10	-1.2476	0.000131437	-4.92761e-10	-1.23325
125660616	chr8:125660616:C:G	7.41685e-13	-4.92761e-10	-1.24771	0.000131421	-4.92761e-10	-1.23338
125660686	chr8:125660686:C:A	2.17055e-13	-2.01424	-0.462242	3.2919e-05	-2.01299	-0.604743
125660706	chr8:125660706:C:T	7.36275e-13	-4.92761e-10	-1.25503	0.000130232	-4.92761e-10	-1.24247
125660860	chr8:125660860:A:G	4.7688e-13	-0.901897	-0.787473	5.42171e-05	-1.31427	-0.804513
125660928	chr8:125660928:ACT:A	1.29493e-12	-4.92761e-10	-0.690419	0.000221393	-4.92761e-10	-0.711841
125661132	chr8:125661132:G:A	7.41826e-13	-4.92761e-10	-1.24752	0.00013145	-4.92761e-10	-1.23316
125661174	chr8:125661174:A:AAAAC	7.41709e-13	-4.92761e-10	-1.24768	0.000131429	-4.92761e-10	-1.23332
125661433	chr8:125661433:G:A	9.37468e-14	-2.01407	-1.30197	1.68819e-05	-1.98728	-1.29826
125661518	chr8:125661518:G:T	1.53662e-13	-1.96219	-0.859691	2.65978e-05	-1.94859	-0.882366
125661921	chr8:125661921:G:T	7.03457e-13	-4.92761e-10	-1.30063	0.000123273	-4.92761e-10	-1.29738
125662457	chr8:125662457:T:C	7.79991e-13	-4.92761e-10	-1.19735	0.000132804	-4.92761e-10	-1.22291
125662543	chr8:125662543:A:G	7.27186e-13	-4.92761e-10	-1.26745	0.000128483	-4.92761e-10	-1.25598
125662554	chr8:125662554:C:T	1.08478e-13	-1.89346	-1.27663	1.95858e-05	-1.86538	-1.27159
125662952	chr8:125662952:G:A	1.61741e-12	-4.92761e-10	-0.468054	0.000255876	-4.92761e-10	-0.567087
125663215	chr8:125663215:C:T	8.09148e-12	-4.92761e-10	1.14193	0.00147766	-4.92761e-10	1.18644
125663218	chr8:125663218:A:G	1.07894e-12	-4.92761e-10	-0.872899	0.0001916	-4.92761e-10	-0.856369
125663379	chr8:125663379:T:C	8.95744e-13	-4.92761e-10	-1.05898	0.00015549	-4.92761e-10	-1.0652
125663582	chr8:125663582:C:T	1.4607e-13	-1.97542	-0.897122	2.43268e-05	-1.97993	-0.940274
125663614	chr8:125663614:C:T	3.4739e-13	-2.00619	-5.85511e-10	6.26262e-05	-1.9746	-5.85511e-10
125664573	chr8:125664573:T:C	9.57193e-14	-1.99415	-1.30107	1.69198e-05	-1.98106	-1.30223
125664730	chr8:125664730:C:T	2.58103e-13	-1.72406	-0.579213	3.28643e-05	-1.79917	-0.820224
125664770	chr8:125664770:G:A	3.38185e-13	-1.97892	-0.0541155	6.36644e-05	-1.99927	0.0411109
125665050	chr8:125665050:A:C	4.90848e-13	-1.95403	0.293531	0.000107854	-1.97421	0.543215
125665116	chr8:125665116:C:T	3.49361e-13	-2.00053	-5.85511e-10	6.05803e-05	-2.00781	-5.85511e-10
125665282	chr8:125665282:T:C	1.01296e-12	-4.92761e-10	-0.936006	0.000171952	-4.92761e-10	-0.964565
125665298	chr8:125665298:T:C	5.75075e-13	-1.96967	0.467535	0.000130252	-1.98787	0.745564
125665349	chr8:125665349:G:C	2.6597e-13	-1.99074	-0.282508	6.21739e-05	-2.0037	0.0218534
125665366	chr8:125665366:C:T	1.21273e-12	-4.92761e-10	-0.756005	0.000225925	-4.92761e-10	-0.691576
125665423	chr8:125665423:G:A	8.74747e-13	-4.92761e-10	-1.0827	0.000154091	-4.92761e-10	-1.07424
125665556	chr8:125665556:T:C	1.68627e-12	-1.97946	1.5531	0.000381013	-1.99588	1.82694
125665575	chr8:125665575:T:A	2.28769e-13	-1.61275	-0.811168	3.00015e-05	-1.70355	-1.00699
125665708	chr8:125665708:A:T	2.77371e-13	-1.93505	-0.296232	6.78601e-05	-1.87821	-0.0161217
125666011	chr8:125666011:G:A	1.43161e-13	-1.99188	-0.900788	2.96601e-05	-1.95624	-0.765734
125666025	chr8:125666025:C:T	3.18196e-12	-4.92761e-10	0.208618	0.000634919	-4.92761e-10	0.341717
125666057	chr8:125666057:C:T	3.013e-12	-2.01446	2.16851	0.00069231	-2.00271	2.43096
125666076	chr8:125666076:G:T	6.97395e-12	-4.92761e-10	0.993303	0.00116875	-4.92761e-10	0.95191
125666152	chr8:125666152:C:A	3.55155e-13	-1.98408	-5.85511e-10	6.04701e-05	-2.00963	-5.85511e-10
125666677	chr8:125666677:T:G	5.12475e-13	-1.9775	0.360116	0.000126105	-1.9344	0.659728
125666825	chr8:125666825:A:G	1.10583e-12	-4.92761e-10	-0.848279	0.000184266	-4.92761e-10	-0.895403
125666830	chr8:125666830:C:T	7.33235e-13	-4.92761e-10	-1.25917	0.000128644	-4.92761e-10	-1.25473
125666899	chr8:125666899:A:T	1.05193e-12	-4.92761e-10	-0.898253	0.000175317	-4.92761e-10	-0.945188
125667487	chr8:125667487:A:G	8.45667e-13	-4.92761e-10	-1.11651	0.000143115	-4.92761e-10	-1.14813
125667575	chr8:125667575:G:A	7.83041e-13	-4.92761e-10	-1.19345	0.000134251	-4.92761e-10	-1.21207
125667965	chr8:125667965:A:T	1.32431e-13	-1.8541	-1.11647	2.07358e-05	-1.90877	-1.17115
125667966	chr8:125667966:A:T	1.93269e-13	-1.7983	-0.794247	2.80535e-05	-1.89721	-0.88046
125668017	chr8:125668017:T:C	1.32712e-13	-1.83001	-1.13844	2.08324e-05	-1.88581	-1.18946
125668258	chr8:125668258:A:T	1.48e-13	-1.78265	-1.07678	2.19354e-05	-1.94153	-1.08215
125668410	chr8:125668410:ATG:A	1.65911e-13	-1.99775	-0.747439	3.47154e-05	-2.01415	-0.550448
125668462	chr8:125668462:T:C	1.3971e-12	-4.92761e-10	-0.61448	0.000240872	-4.92761e-10	-0.627514
125669009	chr8:125669009:G:A	1.47853e-13	-1.81671	-1.04371	2.22639e-05	-1.95981	-1.049
125669017	chr8:125669017:G:C	8.37009e-13	-1.8118	0.684997	9.67762e-05	-1.85749	0.318109
125669113	chr8:125669113:C:T	2.04684e-13	-1.79108	-0.74409	2.9666e-05	-1.84984	-0.871936
125669578	chr8:125669578:G:T	1.59415e-13	-1.99938	-0.785745	3.31735e-05	-2.01458	-0.595448
125669752	chr8:125669752:C:T	2.09297e-13	-1.80392	-0.708963	3.00908e-05	-1.86732	-0.840238
125670064	chr8:125670064:A:G	1.52473e-13	-1.99005	-0.839602	3.12532e-05	-2.01375	-0.655914
125670332	chr8:125670332:A:G	1.48125e-13	-1.83586	-1.02271	2.27426e-05	-1.89676	-1.09079
125670621	chr8:125670621:G:A	8.03743e-13	-4.92761e-10	-1.16735	0.000142097	-4.92761e-10	-1.15527
125670695	chr8:125670695:A:T	1.46941e-13	-1.84426	-1.02234	2.25843e-05	-1.90403	-1.0905
125670880	chr8:125670880:G:A	7.41134e-13	-4.92761e-10	-1.24845	0.000127454	-4.92761e-10	-1.26402
125671069	chr8:125671069:C:A	3.58653e-13	-1.97669	0.00241291	8.18978e-05	-1.9309	0.22459
125671130	chr8:125671130:C:T	3.19563e-13	-1.99673	-0.0929444	7.94674e-05	-1.95515	0.218718
125671142	chr8:125671142:T:C	3.84246e-13	-1.90535	-5.85511e-10	6.41109e-05	-1.95117	-5.85511e-10
125671408	chr8:125671408:T:C	9.36826e-13	-4.92761e-10	-1.01414	0.000165168	-4.92761e-10	-1.00482
125671440	chr8:125671440:A:G	3.58732e-13	-1.97406	-5.85511e-10	6.13643e-05	-1.99495	-5.85511e-10
125671506	chr8:125671506:G:A	7.43251e-13	-4.92761e-10	-1.2456	0.000131591	-4.92761e-10	-1.23208
125671541	chr8:125671541:G:T	1.33481e-13	-1.90601	-1.05666	1.92469e-05	-1.98763	-1.1668
125671564	chr8:125671564:G:A	1.67361e-13	-2.00099	-0.735496	3.51794e-05	-2.01459	-0.536734
125671589	chr8:125671589:A:C	3.50457e-13	-1.9974	-5.85511e-10	6.7859e-05	-1.89435	-5.85511e-10
125671898	chr8:125671898:T:C	1.48801e-13	-1.83987	-1.01416	2.28265e-05	-1.90033	-1.08353
125672069	chr8:125672069:C:T	3.54026e-13	-1.98001	-0.00725623	8.06793e-05	-1.93578	0.214482
125672130	chr8:125672130:T:G	7.19651e-13	-4.92761e-10	-1.27787	0.000124386	-4.92761e-10	-1.28839
125672551	chr8:125672551:T:C	3.8963e-13	-1.98101	0.0895745	8.9456e-05	-1.93733	0.319296
125672753	chr8:125672753:C:T	4.77204e-13	-1.9879	0.299214	0.000108517	-1.94768	0.522802
125672819	chr8:125672819:C:T	1.0073e-12	-0.941609	-5.85511e-10	0.000268959	-0.517221	-5.85511e-10
125673272	chr8:125673272:A:T	1.99539e-13	-1.80271	-0.757908	2.88292e-05	-1.86636	-0.884033
125673431	chr8:125673431:A:T	3.80475e-13	-1.98114	0.0659307	8.69775e-05	-1.93768	0.291544
125673583	chr8:125673583:A:G	1.70112e-13	-2.00569	-0.714482	3.60788e-05	-2.01395	-0.512123
125673701	chr8:125673701:A:G	1.72822e-13	-2.00147	-0.702898	3.65364e-05	-2.01457	-0.498904
125673862	chr8:125673862:T:G	1.72889e-13	-2.00355	-0.700435	3.66562e-05	-2.01437	-0.495831
125673889	chr8:125673889:G:T	2.21705e-13	-1.98844	-0.466848	4.8006e-05	-2.01311	-0.22735
125673906	chr8:125673906:G:A	1.75429e-13	-2.00483	-0.684572	3.73399e-05	-2.01415	-0.477568
125673915	chr8:125673915:TG:T	1.75166e-13	-1.99022	-0.700677	3.66651e-05	-2.01332	-0.496629
125673954	chr8:125673954:A:G	1.71415e-13	-2.00836	-0.704185	3.65574e-05	-2.01287	-0.500023
125673995	chr8:125673995:T:G	1.6796e-13	-2.00366	-0.729253	3.54489e-05	-2.01434	-0.529346
125674156	chr8:125674156:G:A	1.54723e-13	-1.98158	-0.833417	3.06192e-05	-2.01165	-0.678503
125674165	chr8:125674165:T:G	7.02236e-13	-4.92761e-10	-1.30236	0.000122827	-4.92761e-10	-1.301
125674564	chr8:125674564:G:A	6.9327e-13	-1.60506	0.289841	7.6446e-05	-1.6733	-0.101898
125674577	chr8:125674577:C:T	8.27082e-13	-4.92761e-10	-1.13873	0.000142521	-4.92761e-10	-1.15229
125674626	chr8:125674626:C:G	1.72102e-13	-1.97637	-0.732177	3.44411e-05	-2.01007	-0.562457
125674820	chr8:125674820:G:T	4.03283e-13	-1.97959	0.122594	9.29387e-05	-1.93497	0.355128
125674857	chr8:125674857:A:G	8.20087e-13	-4.92761e-10	-1.14722	0.000145417	-4.92761e-10	-1.13217
125674955	chr8:125674955:C:T	8.02044e-13	-4.92761e-10	-1.16947	0.000145435	-4.92761e-10	-1.13205
125675068	chr8:125675068:C:T	4.21332e-13	-1.98391	0.170693	0.000110561	-1.93164	0.525422
125675201	chr8:125675201:T:C	1.75835e-13	-1.98524	-0.701848	3.55531e-05	-2.01277	-0.527981
125675280	chr8:125675280:T:A	7.02818e-13	-4.92761e-10	-1.30154	0.000123018	-4.92761e-10	-1.29945
125676048	chr8:125676048:C:T	8.78324e-13	-4.92761e-10	-1.07862	0.000155851	-4.92761e-10	-1.06288
125676201	chr8:125676201:G:T	4.13957e-13	-1.99028	0.159409	9.51404e-05	-1.95153	0.395101
125676408	chr8:125676408:T:G	7.59241e-13	-4.92761e-10	-1.22431	0.000132699	-4.92761e-10	-1.2237
125676637	chr8:125676637:G:A	4.15913e-13	-1.65463	-0.171531	5.6124e-05	-1.76927	-0.314946
125676641	chr8:125676641:T:C	3.6318e-13	-1.98557	0.0238356	8.26677e-05	-1.94448	0.247533
125676795	chr8:125676795:T:C	1.9427e-13	-2.00506	-0.582326	4.20259e-05	-2.01405	-0.359444
125677141	chr8:125677141:A:G	6.55047e-13	-1.81231	0.440385	7.67124e-05	-1.86413	0.0924074
125677448	chr8:125677448:C:G	9.59654e-13	-1.86362	0.873559	0.000189577	-1.86676	0.999777
125677520	chr8:125677520:A:G	2.08679e-13	-1.9991	-0.516734	4.52627e-05	-2.01458	-0.284715
125677563	chr8:125677563:C:T	9.74205e-13	-1.86717	0.89216	0.000192559	-1.87043	1.01905
125677596	chr8:125677596:T:C	7.9574e-13	-4.92761e-10	-1.17736	0.000144622	-4.92761e-10	-1.13766
125677606	chr8:125677606:C:T	7.34183e-13	-4.92761e-10	-1.25788	0.000126686	-4.92761e-10	-1.27007
125677754	chr8:125677754:A:G	2.00521e-13	-1.99913	-0.556583	4.32664e-05	-2.01459	-0.329819
125678194	chr8:125678194:C:G	8.21256e-13	-1.1458	-5.85511e-10	0.000142727	-1.15085	-5.85511e-10
125678538	chr8:125678538:A:G	8.20042e-13	-4.92761e-10	-1.14728	0.000145408	-4.92761e-10	-1.13224
125679522	chr8:125679522:G:A	1.64069e-13	-1.81663	-0.939717	2.53896e-05	-1.88281	-0.994633
125679612	chr8:125679612:T:C	2.20855e-13	-1.77931	-0.679816	3.25396e-05	-1.84832	-0.781008
125679659	chr8:125679659:C:T	1.45316e-13	-1.82875	-1.04897	2.20182e-05	-1.96553	-1.05438
125679953	chr8:125679953:C:T	1.67201e-13	-1.98675	-0.750687	3.35371e-05	-2.01305	-0.58608
125680374	chr8:125680374:T:G	2.20958e-13	-1.7818	-0.676861	3.25295e-05	-1.85122	-0.778416
125681120	chr8:125681120:A:G	1.63556e-13	-1.97725	-0.782225	3.2459e-05	-2.01018	-0.621622
125681134	chr8:125681134:C:T	1.99658e-13	-1.91572	-0.644306	3.94777e-05	-1.97721	-0.458832
125681170	chr8:125681170:G:A	9.11753e-13	-4.92761e-10	-1.04126	0.000161622	-4.92761e-10	-1.02652
125681277	chr8:125681277:A:T	1.4411e-13	-1.69609	-1.18997	2.21403e-05	-1.87576	-1.13863
125681376	chr8:125681376:C:T	3.52332e-13	-1.98198	-0.010083	8.00714e-05	-1.93959	0.21073
125681741	chr8:125681741:G:A	8.03848e-13	-1.16722	-5.85511e-10	0.000116096	-1.35737	-5.85511e-10
125681865	chr8:125681865:T:G	8.00088e-13	-4.92761e-10	-1.17191	0.00013783	-4.92761e-10	-1.18576
125681914	chr8:125681914:T:G	1.39316e-13	-1.88001	-1.03987	2.27075e-05	-1.89787	-1.09121
125682133	chr8:125682133:A:T	3.17516e-13	-2.01459	-0.0815142	6.91572e-05	-1.99284	0.117443
125682336	chr8:125682336:A:G	7.2205e-13	-4.92761e-10	-1.27454	0.000124759	-4.92761e-10	-1.28539
125682524	chr8:125682524:T:A	1.11653e-13	-2.00422	-1.13701	2.15286e-05	-2.01293	-1.02947
125683026	chr8:125683026:A:G	1.63074e-13	-1.87099	-0.891432	3.16656e-05	-1.74013	-0.91642
125683037	chr8:125683037:C:T	1.80804e-13	-1.80172	-0.857503	3.60033e-05	-1.64491	-0.883261
125683379	chr8:125683379:T:C	7.20297e-13	-4.92761e-10	-1.27697	0.000124805	-4.92761e-10	-1.28503
125683394	chr8:125683394:C:T	1.48572e-12	-4.92761e-10	-0.552979	0.000264841	-4.92761e-10	-0.532651
125683533	chr8:125683533:A:G	7.80047e-13	-4.92761e-10	-1.19728	0.00013725	-4.92761e-10	-1.18997
125683825	chr8:125683825:T:C	1.00107e-12	-4.92761e-10	-0.947808	0.000176839	-4.92761e-10	-0.936542
125683930	chr8:125683930:G:A	1.35068e-13	-1.64821	-1.30265	2.25546e-05	-1.6993	-1.29654
125684106	chr8:125684106:C:T	7.04079e-13	-4.92761e-10	-1.29974	0.000122783	-4.92761e-10	-1.30137
125684379	chr8:125684379:TG:T	7.03196e-13	-4.92761e-10	-1.301	0.000122641	-4.92761e-10	-1.30252
125684397	chr8:125684397:C:T	7.15166e-13	-4.92761e-10	-1.28412	0.00012385	-4.92761e-10	-1.29271
125684398	chr8:125684398:G:A	3.48719e-13	-2.00237	-5.85511e-10	6.67139e-05	-1.91137	-5.85511e-10
125684471	chr8:125684471:C:T	2.19925e-13	-1.96558	-0.497768	4.84928e-05	-1.99388	-0.236486
125684869	chr8:125684869:C:T	4.57464e-13	-1.73094	-5.85511e-10	7.19888e-05	-1.83527	-5.85511e-10
125684951	chr8:125684951:TG:T	1.35057e-13	-1.83885	-1.11209	1.92252e-05	-1.94086	-1.2147
125685327	chr8:125685327:A:T	7.04393e-13	-4.92761e-10	-1.2993	0.000123514	-4.92761e-10	-1.29543
125685801	chr8:125685801:T:C	7.13889e-13	-4.92761e-10	-1.28591	0.00012556	-4.92761e-10	-1.279
125685988	chr8:125685988:G:T	1.4747e-13	-1.83653	-1.02648	2.05164e-05	-1.93438	-1.15618
125686152	chr8:125686152:C:A	7.11881e-13	-4.92761e-10	-1.28872	0.00012344	-4.92761e-10	-1.29602
125686170	chr8:125686170:A:AG	7.02018e-13	-4.92761e-10	-1.30267	0.000122837	-4.92761e-10	-1.30092
125686654	chr8:125686654:G:A	7.66063e-13	-4.92761e-10	-1.21537	0.000131607	-4.92761e-10	-1.23196
125686660	chr8:125686660:C:G	2.0929e-13	-1.83362	-0.679296	4.3597e-05	-1.86559	-0.471199
125686731	chr8:125686731:C:A	7.22054e-13	-4.92761e-10	-1.27453	0.000124745	-4.92761e-10	-1.28551
125688079	chr8:125688079:A:G	7.14193e-13	-4.92761e-10	-1.28548	0.000125625	-4.92761e-10	-1.27848
125688555	chr8:125688555:A:G	3.90354e-13	-1.88958	-5.85511e-10	6.58815e-05	-1.92392	-5.85511e-10
125689005	chr8:125689005:A:T	9.39837e-13	-4.92761e-10	-1.01093	0.00015844	-4.92761e-10	-1.0464
125689201	chr8:125689201:A:G	7.69227e-13	-4.92761e-10	-1.21125	0.000136168	-4.92761e-10	-1.19789
125689485	chr8:125689485:T:C	3.0356e-13	-1.9788	-0.162253	7.13631e-05	-1.99932	0.155325
125689566	chr8:125689566:A:G	7.70701e-13	-4.92761e-10	-1.20933	0.000134175	-4.92761e-10	-1.21264
125690099	chr8:125690099:C:T	1.82766e-13	-1.74313	-0.905296	3.54485e-05	-1.789	-0.754701
125690267	chr8:125690267:C:T	1.16058e-13	-1.8042	-1.29835	1.89734e-05	-1.87622	-1.29252
125690609	chr8:125690609:C:T	7.23238e-13	-4.92761e-10	-1.2729	0.000127455	-4.92761e-10	-1.26401
125691073	chr8:125691073:T:C	3.05933e-13	-1.7324	-0.400872	6.73991e-05	-1.77353	-0.127615
125691139	chr8:125691139:C:G	9.07665e-13	-4.92761e-10	-1.04576	0.000160739	-4.92761e-10	-1.032
125691150	chr8:125691150:C:T	9.05345e-13	-4.92761e-10	-1.04832	0.000160313	-4.92761e-10	-1.03465
125692212	chr8:125692212:T:A	7.43079e-13	-4.92761e-10	-1.24583	0.0001311	-4.92761e-10	-1.23582
125692323	chr8:125692323:G:C	1.45769e-12	-4.92761e-10	-0.572029	0.000269957	-4.92761e-10	-0.513518
125692346	chr8:125692346:C:T	3.44502e-13	-2.01453	-5.85511e-10	6.26746e-05	-1.97382	-5.85511e-10
125692489	chr8:125692489:A:C	3.44614e-13	-2.01421	-5.85511e-10	6.01822e-05	-2.0144	-5.85511e-10
125692515	chr8:125692515:T:C	1.34716e-13	-1.9837	-0.969765	2.05646e-05	-2.01418	-1.07403
125692626	chr8:125692626:C:T	7.86934e-13	-4.92761e-10	-1.18849	0.000135213	-4.92761e-10	-1.20493
125692857	chr8:125692857:A:G	8.42674e-13	-4.92761e-10	-1.12005	0.000149429	-4.92761e-10	-1.10496
125692918	chr8:125692918:A:G	2.33845e-13	-1.80554	-0.596436	4.94815e-05	-1.84227	-0.367914
125692942	chr8:125692942:A:G	7.06724e-13	-4.92761e-10	-1.29599	0.000123189	-4.92761e-10	-1.29806
125693062	chr8:125693062:G:T	1.15663e-13	-1.91066	-1.19529	1.77347e-05	-1.98529	-1.25097
125693245	chr8:125693245:C:T	7.40971e-13	-4.92761e-10	-1.24867	0.000127401	-4.92761e-10	-1.26444
125693325	chr8:125693325:C:T	8.80844e-13	-4.92761e-10	-1.07575	0.000159391	-4.92761e-10	-1.04042
125693604	chr8:125693604:G:T	1.81084e-13	-1.90569	-0.751987	3.53942e-05	-1.7742	-0.771031
125693808	chr8:125693808:G:A	2.02932e-13	-1.97113	-0.572628	3.44072e-05	-1.99385	-0.579669
125693817	chr8:125693817:C:T	1.71874e-13	-1.88214	-0.82773	3.40529e-05	-1.73791	-0.84596
125693897	chr8:125693897:G:C	9.67464e-13	-4.92761e-10	-0.981955	0.000165043	-4.92761e-10	-1.00558
125694036	chr8:125694036:A:G	7.93826e-13	-1.17977	-5.85511e-10	0.000159818	-1.03774	-5.85511e-10
125694761	chr8:125694761:C:T	7.83453e-13	-4.92761e-10	-1.19292	0.000137582	-4.92761e-10	-1.18756
125694794	chr8:125694794:G:C	1.63403e-13	-1.74296	-1.01746	2.2768e-05	-1.8694	-1.11702
125694817	chr8:125694817:G:A	2.02117e-13	-1.86477	-0.683014	4.21387e-05	-1.90924	-0.461574
125694999	chr8:125694999:T:C	7.05663e-13	-4.92761e-10	-1.2975	0.000123781	-4.92761e-10	-1.29327
125695912	chr8:125695912:C:T	5.17693e-13	-1.60725	-5.85511e-10	0.000116342	-1.35525	-5.85511e-10
125696534	chr8:125696534:A:G	7.61261e-13	-4.92761e-10	-1.22166	0.000131846	-4.92761e-10	-1.23015
125696537	chr8:125696537:T:C	1.65629e-13	-1.55019	-1.19669	2.12087e-05	-1.89337	-1.164
125696595	chr8:125696595:A:G	1.51002e-12	-4.92761e-10	-0.536754	0.00025989	-4.92761e-10	-0.551522
125696797	chr8:125696797:C:T	7.02434e-13	-4.92761e-10	-1.30208	0.000123	-4.92761e-10	-1.29959
125696801	chr8:125696801:A:T	7.02434e-13	-4.92761e-10	-1.30208	0.000123	-4.92761e-10	-1.29959
125696823	chr8:125696823:C:A	7.04574e-13	-4.92761e-10	-1.29904	0.00012272	-4.92761e-10	-1.30188
125696983	chr8:125696983:C:T	9.23869e-13	-4.92761e-10	-1.02806	0.000164274	-4.92761e-10	-1.01024
125697507	chr8:125697507:C:T	7.54534e-13	-4.92761e-10	-1.23053	0.000133331	-4.92761e-10	-1.21894
125697936	chr8:125697936:A:G	1.54966e-12	-4.92761e-10	-0.510844	0.000240312	-4.92761e-10	-0.629841
125698216	chr8:125698216:C:T	1.37e-12	-4.92761e-10	-0.63407	0.000220255	-4.92761e-10	-0.716993
125698493	chr8:125698493:T:C	1.03709e-12	-4.92761e-10	-0.912456	0.000193992	-4.92761e-10	-0.843966
125698566	chr8:125698566:A:G	1.28059e-12	-4.92761e-10	-0.701558	0.00024247	-4.92761e-10	-0.620903
125698665	chr8:125698665:C:T	1.58669e-12	-4.92761e-10	-0.48723	0.000291378	-4.92761e-10	-0.437158
125698917	chr8:125698917:C:T	3.63059e-13	-1.96207	-5.85511e-10	6.03047e-05	-2.01237	-5.85511e-10
125699246	chr8:125699246:T:A	1.63378e-12	-4.92761e-10	-0.457982	0.000310556	-4.92761e-10	-0.373417
125699699	chr8:125699699:G:A	5.46696e-13	-1.43525	-0.117493	6.2079e-05	-1.5916	-0.391777
125700139	chr8:125700139:A:G	1.01049e-12	-4.92761e-10	-0.938448	0.000170955	-4.92761e-10	-0.970378
125700416	chr8:125700416:G:T	2.81866e-12	-4.92761e-10	0.0873823	0.00054247	-4.92761e-10	0.184352
125700700	chr8:125700700:G:A	7.26652e-13	-4.92761e-10	-1.26819	0.000126221	-4.92761e-10	-1.27374
125700807	chr8:125700807:C:T	9.51238e-13	-4.92761e-10	-0.99887	0.000178173	-4.92761e-10	-0.929023
125701091	chr8:125701091:G:A	1.74369e-13	-2.01391	-0.681547	3.00048e-05	-2.00376	-0.706666
125701174	chr8:125701174:G:A	1.35904e-13	-2.00402	-0.94066	2.2125e-05	-2.0122	-1.00287
125701282	chr8:125701282:G:C	7.06033e-13	-4.92761e-10	-1.29697	0.000122786	-4.92761e-10	-1.30134
125701340	chr8:125701340:A:C	1.34143e-13	-1.96254	-0.995181	2.16985e-05	-1.98571	-1.04882
125701447	chr8:125701447:C:A	3.28417e-12	-4.92761e-10	0.240234	0.00063035	-4.92761e-10	0.334495
125701531	chr8:125701531:A:G	1.85596e-13	-2.0088	-0.624268	3.1306e-05	-2.01459	-0.653381
125701658	chr8:125701658:A:G	4.72074e-13	-1.76122	0.0617237	5.3127e-05	-1.90107	-0.238024
125701677	chr8:125701677:G:A	3.35203e-12	-4.92761e-10	0.260688	0.000637978	-4.92761e-10	0.346523
125701687	chr8:125701687:C:T	9.65847e-13	-4.92761e-10	-0.983629	0.000171081	-4.92761e-10	-0.969645
125701756	chr8:125701756:C:T	9.88078e-13	-4.92761e-10	-0.960872	0.000175104	-4.92761e-10	-0.946403
125701794	chr8:125701794:G:A	9.42824e-14	-2.00937	-1.30097	1.67686e-05	-2.00127	-1.291
125701886	chr8:125701886:C:T	7.11265e-13	-4.92761e-10	-1.28959	0.000124839	-4.92761e-10	-1.28475
125702581	chr8:125702581:T:C	1.302e-12	-4.92761e-10	-0.684977	0.000219104	-4.92761e-10	-0.722235
125702759	chr8:125702759:A:C	7.80192e-13	-4.92761e-10	-1.19709	0.000136937	-4.92761e-10	-1.19226
125702765	chr8:125702765:T:TA	8.5618e-13	-4.92761e-10	-1.10415	0.000153035	-4.92761e-10	-1.08111
125702811	chr8:125702811:C:T	1.54004e-13	-1.51748	-1.30217	2.24197e-05	-1.70373	-1.29811
125703163	chr8:125703163:G:A	3.28417e-12	-4.92761e-10	0.240234	0.00063035	-4.92761e-10	0.334495
125703572	chr8:125703572:G:A	7.04004e-13	-4.92761e-10	-1.29985	0.000123264	-4.92761e-10	-1.29745
125703748	chr8:125703748:G:A	2.78054e-12	-4.92761e-10	0.0737664	0.000531554	-4.92761e-10	0.164023
125703790	chr8:125703790:T:G	2.01183e-12	-4.92761e-10	-0.249835	0.000342479	-4.92761e-10	-0.275571
125704138	chr8:125704138:T:A	1.51891e-13	-1.90584	-0.927629	2.41542e-05	-1.94066	-0.986661
125704533	chr8:125704533:A:ATTTGGC	1.68959e-13	-1.93794	-0.789034	2.66775e-05	-1.96623	-0.861735
125704546	chr8:125704546:A:G	7.88929e-13	-4.92761e-10	-1.18596	0.000143749	-4.92761e-10	-1.14371
125705000	chr8:125705000:A:G	1.10948e-13	-1.92434	-1.22323	1.89767e-05	-1.9897	-1.17887
125705116	chr8:125705116:G:A	8.3082e-13	-4.92761e-10	-1.13422	0.000152468	-4.92761e-10	-1.08483
125705622	chr8:125705622:C:T	9.96379e-13	-4.92761e-10	-0.952506	0.000167304	-4.92761e-10	-0.991969
125705673	chr8:125705673:T:C	7.91656e-13	-4.92761e-10	-1.18251	0.000139004	-4.92761e-10	-1.17728
125705907	chr8:125705907:G:T	8.76275e-13	-4.92761e-10	-1.08095	0.000147438	-4.92761e-10	-1.11837
125706116	chr8:125706116:T:G	1.92671e-13	-1.99354	-0.60211	3.21347e-05	-2.00992	-0.631926
125706226	chr8:125706226:C:G	7.91845e-13	-4.92761e-10	-1.18227	0.000139042	-4.92761e-10	-1.177
125706581	chr8:125706581:G:T	7.98321e-13	-4.92761e-10	-1.17412	0.000140645	-4.92761e-10	-1.16554
125707141	chr8:125707141:A:G	7.15353e-13	-4.92761e-10	-1.28386	0.000125587	-4.92761e-10	-1.27879
125707810	chr8:125707810:T:C	9.41827e-13	-4.92761e-10	-1.00881	0.000164108	-4.92761e-10	-1.01126
125707988	chr8:125707988:T:A	2.46601e-12	-4.92761e-10	-0.0462752	0.000505475	-4.92761e-10	0.113719
125708189	chr8:125708189:G:A	7.06305e-13	-4.92761e-10	-1.29659	0.000122709	-4.92761e-10	-1.30196
125708736	chr8:125708736:T:C	9.67626e-13	-4.92761e-10	-0.981788	0.000170834	-4.92761e-10	-0.971091
125709189	chr8:125709189:T:C	2.98096e-12	-4.92761e-10	0.143368	0.000615988	-4.92761e-10	0.311447
125709379	chr8:125709379:C:T	3.02267e-12	-4.92761e-10	0.157261	0.000623763	-4.92761e-10	0.32399
125709439	chr8:125709439:G:T	7.90003e-13	-4.92761e-10	-1.1846	0.000138712	-4.92761e-10	-1.17938
125709620	chr8:125709620:G:C	1.86035e-12	-4.92761e-10	-0.328114	0.000319297	-4.92761e-10	-0.345658
125709867	chr8:125709867:G:A	3.96972e-13	-1.87277	-5.85511e-10	6.88715e-05	-1.87954	-5.85511e-10
125709909	chr8:125709909:G:A	3.54371e-13	-1.98629	-5.85511e-10	6.31364e-05	-1.96648	-5.85511e-10
125710166	chr8:125710166:T:A	7.90815e-13	-4.92761e-10	-1.18357	0.000138856	-4.92761e-10	-1.17834
125710202	chr8:125710202:T:C	3.01316e-12	-4.92761e-10	0.154112	0.000623153	-4.92761e-10	0.323012
125710595	chr8:125710595:G:A	2.91587e-12	-4.92761e-10	0.121289	0.00060104	-4.92761e-10	0.28688
125710796	chr8:125710796:A:G	1.84565e-12	-4.92761e-10	-0.336049	0.000370295	-4.92761e-10	-0.19748
125710874	chr8:125710874:G:T	3.11067e-12	-4.92761e-10	0.185959	0.000643422	-4.92761e-10	0.35502
125711139	chr8:125711139:T:C	3.12644e-12	-4.92761e-10	0.191017	0.000647427	-4.92761e-10	0.361226
125711376	chr8:125711376:C:T	3.47221e-13	-2.00667	-5.85511e-10	6.18968e-05	-1.98631	-5.85511e-10
125711453	chr8:125711453:T:G	3.09395e-12	-4.92761e-10	0.18057	0.000640816	-4.92761e-10	0.350962
125711504	chr8:125711504:A:G	7.91886e-13	-4.92761e-10	-1.18222	0.000139052	-4.92761e-10	-1.17693
125711666	chr8:125711666:A:G	4.40421e-13	-1.7689	-5.85511e-10	6.59896e-05	-1.92228	-5.85511e-10
125711776	chr8:125711776:T:A	2.98622e-12	-4.92761e-10	0.145131	0.000616232	-4.92761e-10	0.311843
125712692	chr8:125712692:T:C	2.26092e-12	-4.92761e-10	-0.133105	0.000427169	-4.92761e-10	-0.0546012
125713028	chr8:125713028:T:A	3.52483e-12	-4.92761e-10	0.310954	0.000734238	-4.92761e-10	0.487052
125713102	chr8:125713102:G:A	3.4409e-12	-4.92761e-10	0.286855	0.00071588	-4.92761e-10	0.461732
125713141	chr8:125713141:T:G	7.9278e-13	-4.92761e-10	-1.18109	0.000139224	-4.92761e-10	-1.1757
125713218	chr8:125713218:G:A	1.43225e-13	-2.01133	-0.880889	2.20476e-05	-1.99276	-1.02581
125713418	chr8:125713418:AGAGG:A	3.14297e-12	-4.92761e-10	0.196291	0.000650564	-4.92761e-10	0.366058
125713659	chr8:125713659:TTGTC:T	3.93487e-13	-1.88159	-5.85511e-10	6.29542e-05	-1.96937	-5.85511e-10
125714002	chr8:125714002:G:C	1.80875e-12	-4.92761e-10	-0.356245	0.000362523	-4.92761e-10	-0.218692
125714042	chr8:125714042:C:T	1.91977e-12	-4.92761e-10	-0.296672	0.000387068	-4.92761e-10	-0.153181
125714087	chr8:125714087:TTA:T	7.53464e-13	-4.92761e-10	-1.23195	0.000132768	-4.92761e-10	-1.22318
125714219	chr8:125714219:T:A	2.6975e-12	-4.92761e-10	0.0434479	0.000484835	-4.92761e-10	0.0720271
125714221	chr8:125714221:A:C	3.13103e-12	-4.92761e-10	0.192484	0.000647962	-4.92761e-10	0.362051
125714383	chr8:125714383:T:C	7.41684e-13	-4.92761e-10	-1.24771	0.000130657	-4.92761e-10	-1.23921
125714851	chr8:125714851:A:C	1.19339e-13	-1.96327	-1.11139	1.81231e-05	-2.00877	-1.20582
125714924	chr8:125714924:G:A	3.13103e-12	-4.92761e-10	0.192484	0.000647962	-4.92761e-10	0.362051
125715109	chr8:125715109:T:C	3.05275e-12	-4.92761e-10	0.167163	0.000631152	-4.92761e-10	0.335766
125715183	chr8:125715183:A:G	7.30975e-13	-4.92761e-10	-1.26225	0.000129731	-4.92761e-10	-1.24632
125715277	chr8:125715277:C:T	8.56601e-13	-4.92761e-10	-1.10366	0.000148341	-4.92761e-10	-1.11227
125715286	chr8:125715286:T:C	2.97871e-12	-4.92761e-10	0.142612	0.000615043	-4.92761e-10	0.309911
125715355	chr8:125715355:G:C	3.21458e-13	-1.91173	-0.172041	4.91684e-05	-1.92538	-0.291146
125715411	chr8:125715411:G:A	5.24428e-13	-1.59433	-5.85511e-10	7.98778e-05	-1.73128	-5.85511e-10
125715693	chr8:125715693:T:G	7.77378e-13	-4.92761e-10	-1.20071	0.000136421	-4.92761e-10	-1.19603
125716114	chr8:125716114:G:A	1.26391e-12	-4.92761e-10	-0.71467	0.000239426	-4.92761e-10	-0.633535
125716195	chr8:125716195:T:C	2.83374e-12	-4.92761e-10	0.0927176	0.000460118	-4.92761e-10	0.0197015
125716287	chr8:125716287:G:A	1.43001e-13	-1.60811	-1.28567	2.19256e-05	-1.7414	-1.28273
125716350	chr8:125716350:G:T	2.50826e-12	-4.92761e-10	-0.0292892	0.000427279	-4.92761e-10	-0.0543431
125716370	chr8:125716370:C:T	3.11072e-12	-4.92761e-10	0.185975	0.000643435	-4.92761e-10	0.355041
125716471	chr8:125716471:T:C	1.30152e-13	-1.88339	-1.10454	1.97449e-05	-1.94582	-1.18307
125716565	chr8:125716565:T:C	1.96748e-13	-1.6559	-0.918811	3.76818e-05	-1.42977	-1.05283
125716572	chr8:125716572:T:A	7.44334e-13	-4.92761e-10	-1.24414	0.000131049	-4.92761e-10	-1.23621
125716798	chr8:125716798:T:A	1.05586e-12	-4.92761e-10	-0.894524	0.000189184	-4.92761e-10	-0.869059
125717157	chr8:125717157:T:A	7.4386e-13	-4.92761e-10	-1.24478	0.000130958	-4.92761e-10	-1.23691
125717366	chr8:125717366:A:G	1.05567e-12	-4.92761e-10	-0.894705	0.000189295	-4.92761e-10	-0.868473
125717430	chr8:125717430:G:A	9.10734e-13	-4.92761e-10	-1.04238	0.00015353	-4.92761e-10	-1.07788
125717628	chr8:125717628:A:G	1.05586e-12	-4.92761e-10	-0.894524	0.000189184	-4.92761e-10	-0.869059
125717811	chr8:125717811:TG:T	3.45443e-13	-2.01181	-5.85511e-10	6.12307e-05	-1.99713	-5.85511e-10
125717819	chr8:125717819:A:C	8.8804e-13	-4.92761e-10	-1.06762	0.000149997	-4.92761e-10	-1.10116
125718000	chr8:125718000:T:A	9.42218e-13	-4.92761e-10	-1.0084	0.000161496	-4.92761e-10	-1.0273
125718001	chr8:125718001:TA:T	9.43368e-13	-4.92761e-10	-1.00718	0.000161688	-4.92761e-10	-1.02612
125718312	chr8:125718312:G:C	4.18227e-12	-4.92761e-10	0.481975	0.000639618	-4.92761e-10	0.349091
125718350	chr8:125718350:TCTGAAGGCAGC:T	1.00386e-12	-4.92761e-10	-0.945024	0.000177975	-4.92761e-10	-0.930137
125718467	chr8:125718467:C:T	1.03086e-12	-4.92761e-10	-0.91849	0.000184605	-4.92761e-10	-0.893565
125719023	chr8:125719023:C:T	1.73785e-13	-1.49431	-1.2045	2.57848e-05	-1.62194	-1.24006
125719113	chr8:125719113:C:G	7.93317e-13	-4.92761e-10	-1.18041	0.000140821	-4.92761e-10	-1.16429
125719128	chr8:125719128:G:A	7.96704e-13	-4.92761e-10	-1.17615	0.000141458	-4.92761e-10	-1.15978
125719170	chr8:125719170:C:A	7.359e-13	-4.92761e-10	-1.25554	0.000131418	-4.92761e-10	-1.2334
125719416	chr8:125719416:C:T	1.21817e-13	-1.79359	-1.26053	1.87056e-05	-1.93027	-1.25268
125719423	chr8:125719423:T:C	1.18129e-13	-1.7874	-1.29746	1.79879e-05	-1.9276	-1.29448
125719484	chr8:125719484:T:C	2.08126e-12	-4.92761e-10	-0.215904	0.000424795	-4.92761e-10	-0.0601747
125719513	chr8:125719513:G:A	1.21478e-13	-1.93303	-1.12387	1.80589e-05	-2.00019	-1.21796
125719514	chr8:125719514:T:C	1.21483e-13	-1.93569	-1.12118	1.80718e-05	-2.00128	-1.21614
125719739	chr8:125719739:G:T	1.14973e-13	-1.85563	-1.25631	1.72664e-05	-1.97795	-1.28507
125719799	chr8:125719799:G:T	2.08595e-12	-4.92761e-10	-0.213653	0.000425825	-4.92761e-10	-0.0577511
125719822	chr8:125719822:AAAGATGGAG:A	7.12208e-13	-4.92761e-10	-1.28826	0.00012527	-4.92761e-10	-1.28131
125720041	chr8:125720041:A:G	1.20822e-13	-1.92501	-1.13731	1.79605e-05	-1.99643	-1.22717
125720488	chr8:125720488:G:A	1.38526e-13	-1.65827	-1.26731	2.03312e-05	-1.83409	-1.26554
125720540	chr8:125720540:G:A	7.04097e-13	-4.92761e-10	-1.29972	0.000122779	-4.92761e-10	-1.3014
125720747	chr8:125720747:T:G	1.66077e-13	-1.57452	-1.16967	2.38485e-05	-1.78278	-1.15728
125720780	chr8:125720780:G:C	7.4598e-13	-4.92761e-10	-1.24193	0.000131339	-4.92761e-10	-1.234
125720834	chr8:125720834:G:A	2.00895e-12	-4.92761e-10	-0.251269	0.000327703	-4.92761e-10	-0.319674
125720870	chr8:125720870:A:C	1.3162e-12	-4.92761e-10	-0.674132	0.000217112	-4.92761e-10	-0.731369
125721111	chr8:125721111:T:C	1.15666e-12	-4.92761e-10	-0.803345	0.000192028	-4.92761e-10	-0.854141
125721128	chr8:125721128:G:A	7.42125e-13	-4.92761e-10	-1.24712	0.000130614	-4.92761e-10	-1.23953
125721135	chr8:125721135:A:G	1.25715e-12	-4.92761e-10	-0.720034	0.000207875	-4.92761e-10	-0.774845
125721219	chr8:125721219:G:A	1.98719e-12	-4.92761e-10	-0.262159	0.00032427	-4.92761e-10	-0.330204
125721551	chr8:125721551:T:C	1.26625e-12	-4.92761e-10	-0.712821	0.000209262	-4.92761e-10	-0.768195
125721560	chr8:125721560:C:G	1.26006e-12	-4.92761e-10	-0.717721	0.000208307	-4.92761e-10	-0.772766
125721618	chr8:125721618:C:T	4.16909e-12	-4.92761e-10	0.478819	0.000651199	-4.92761e-10	0.367035
125722215	chr8:125722215:C:G	2.0243e-12	-4.92761e-10	-0.243656	0.000330125	-4.92761e-10	-0.312311
125722457	chr8:125722457:C:T	1.33974e-12	-4.92761e-10	-0.656406	0.000220839	-4.92761e-10	-0.714345
125722479	chr8:125722479:C:T	1.90248e-12	-4.92761e-10	-0.305723	0.000310902	-4.92761e-10	-0.372303
125722506	chr8:125722506:G:T	1.25032e-12	-4.92761e-10	-0.725481	0.000206762	-4.92761e-10	-0.780214
125722532	chr8:125722532:T:C	4.14294e-12	-4.92761e-10	0.472528	0.000666787	-4.92761e-10	0.39069
125722622	chr8:125722622:T:C	1.23734e-12	-4.92761e-10	-0.735915	0.00020472	-4.92761e-10	-0.790139
125722624	chr8:125722624:A:G	1.24503e-12	-4.92761e-10	-0.729721	0.000205925	-4.92761e-10	-0.784268
125722783	chr8:125722783:C:T	1.25032e-12	-4.92761e-10	-0.725481	0.000206762	-4.92761e-10	-0.780214
125722995	chr8:125722995:T:C	8.23243e-13	-4.92761e-10	-1.14338	0.000144662	-4.92761e-10	-1.13738
125723259	chr8:125723259:A:T	1.24731e-12	-4.92761e-10	-0.727886	0.000206299	-4.92761e-10	-0.782454
125723324	chr8:125723324:T:A	1.25032e-12	-4.92761e-10	-0.725481	0.000206762	-4.92761e-10	-0.780214
125723707	chr8:125723707:T:C	7.03421e-13	-4.92761e-10	-1.30068	0.000123764	-4.92761e-10	-1.29341
125723755	chr8:125723755:T:C	1.25028e-12	-4.92761e-10	-0.72551	0.000206743	-4.92761e-10	-0.780303
125723964	chr8:125723964:G:A	1.69524e-12	-4.92761e-10	-0.421054	0.000279978	-4.92761e-10	-0.47707
125723987	chr8:125723987:T:C	7.0209e-13	-4.92761e-10	-1.30257	0.000122718	-4.92761e-10	-1.30189
125724550	chr8:125724550:G:A	7.41359e-13	-4.92761e-10	-1.24815	0.000131048	-4.92761e-10	-1.23622
125724626	chr8:125724626:T:C	1.29819e-12	-4.92761e-10	-0.687908	0.000214225	-4.92761e-10	-0.744752
125724925	chr8:125724925:G:A	8.71368e-13	-4.92761e-10	-1.08657	0.000147081	-4.92761e-10	-1.1208
125725046	chr8:125725046:G:A	1.25032e-12	-4.92761e-10	-0.725481	0.000206762	-4.92761e-10	-0.780214
125725075	chr8:125725075:C:A	7.42863e-13	-4.92761e-10	-1.24612	0.000130755	-4.92761e-10	-1.23845
125725585	chr8:125725585:G:A	1.25032e-12	-4.92761e-10	-0.725481	0.000206762	-4.92761e-10	-0.780214
125725882	chr8:125725882:C:T	8.23901e-13	-4.92761e-10	-1.14258	0.00013879	-4.92761e-10	-1.17882
125725950	chr8:125725950:T:C	7.05456e-13	-4.92761e-10	-1.29779	0.000123041	-4.92761e-10	-1.29927
125726581	chr8:125726581:T:C	1.27804e-12	-4.92761e-10	-0.703547	0.000215346	-4.92761e-10	-0.739536
125726864	chr8:125726864:C:T	4.18149e-12	-4.92761e-10	0.481788	0.000652877	-4.92761e-10	0.369608
125726986	chr8:125726986:G:T	1.33945e-12	-4.92761e-10	-0.656617	0.000220778	-4.92761e-10	-0.714621
125727004	chr8:125727004:G:A	1.28783e-12	-4.92761e-10	-0.695916	0.000212664	-4.92761e-10	-0.752068
125727192	chr8:125727192:C:T	1.28493e-13	-1.70184	-1.29891	1.96001e-05	-1.83407	-1.30218
125727452	chr8:125727452:T:C	1.24586e-12	-4.92761e-10	-0.729053	0.000206046	-4.92761e-10	-0.78368
125727752	chr8:125727752:G:A	1.75963e-13	-1.72221	-0.964146	2.44901e-05	-1.8951	-1.01841
125727906	chr8:125727906:C:T	1.23136e-12	-4.92761e-10	-0.740758	0.000203801	-4.92761e-10	-0.794635
125728041	chr8:125728041:T:G	1.28334e-13	-1.7384	-1.2636	1.9284e-05	-1.89473	-1.25777
125728716	chr8:125728716:T:C	8.94272e-13	-1.75707	0.696447	0.000116563	-1.87246	0.519111
125728906	chr8:125728906:C:T	7.30277e-13	-4.92761e-10	-1.26321	0.000128329	-4.92761e-10	-1.25718
125728915	chr8:125728915:G:A	8.73034e-13	-4.92761e-10	-1.08466	0.000153468	-4.92761e-10	-1.07829
125729208	chr8:125729208:C:G	4.05702e-13	-1.84084	-0.01018	5.78483e-05	-1.91451	-0.139445
125729501	chr8:125729501:A:G	2.65166e-13	-1.77897	-0.497311	3.55876e-05	-1.8631	-0.67668
125730117	chr8:125730117:T:C	2.62373e-13	-2.01416	-0.272704	4.49303e-05	-1.9996	-0.307072
125730580	chr8:125730580:G:A	1.54938e-13	-1.53344	-1.28017	2.35568e-05	-1.65409	-1.29828
125730728	chr8:125730728:A:G	1.61256e-13	-1.53313	-1.2405	2.39086e-05	-1.66235	-1.27519
125730939	chr8:125730939:A:G	1.28462e-12	-4.92761e-10	-0.698418	0.000212123	-4.92761e-10	-0.754616
125730951	chr8:125730951:A:G	1.30434e-12	-4.92761e-10	-0.683179	0.000215228	-4.92761e-10	-0.740082
125731186	chr8:125731186:T:C	7.0216e-13	-4.92761e-10	-1.30247	0.000123153	-4.92761e-10	-1.29836
125731305	chr8:125731305:G:A	3.62654e-13	-1.96319	-5.85511e-10	6.32552e-05	-1.9646	-5.85511e-10
125731546	chr8:125731546:C:T	8.90203e-13	-4.92761e-10	-1.06518	0.000150822	-4.92761e-10	-1.09568
125731862	chr8:125731862:G:T	7.02018e-13	-4.92761e-10	-1.30267	0.000123584	-4.92761e-10	-1.29486
125732368	chr8:125732368:C:T	5.21491e-13	-1.59994	-5.85511e-10	7.38354e-05	-1.80994	-5.85511e-10
125732476	chr8:125732476:G:A	4.41236e-13	-1.76705	-5.85511e-10	7.09436e-05	-1.8499	-5.85511e-10
125732637	chr8:125732637:TGTCCTTCCACTGTG:T	8.92685e-13	-4.92761e-10	-1.0624	0.000151945	-4.92761e-10	-1.08826
125732842	chr8:125732842:T:C	2.01286e-12	-4.92761e-10	-0.249321	0.000379485	-4.92761e-10	-0.172965
125733615	chr8:125733615:A:G	7.53568e-13	-4.92761e-10	-1.23182	0.000132344	-4.92761e-10	-1.22638
125733967	chr8:125733967:G:A	2.21473e-13	-1.23536	-1.22097	3.14441e-05	-1.39952	-1.26405
125734288	chr8:125734288:G:A	3.92374e-12	-4.92761e-10	0.418167	0.000656085	-4.92761e-10	0.374509
125734518	chr8:125734518:A:G	1.05607e-12	-4.92761e-10	-0.894322	0.00017545	-4.92761e-10	-0.944428
125734552	chr8:125734552:G:A	1.12011e-12	-4.92761e-10	-0.835455	0.000186048	-4.92761e-10	-0.885776
125734558	chr8:125734558:G:A	9.44362e-14	-2.00999	-1.29872	1.64561e-05	-2.01213	-1.29896
125734881	chr8:125734881:G:A	1.18372e-12	-4.92761e-10	-0.780213	0.000195938	-4.92761e-10	-0.833983
125734920	chr8:125734920:C:T	3.44506e-13	-2.01452	-5.85511e-10	6.28685e-05	-1.97073	-5.85511e-10
125735037	chr8:125735037:T:G	7.0793e-13	-4.92761e-10	-1.29429	0.000123134	-4.92761e-10	-1.29851
125735040	chr8:125735040:T:G	7.38286e-13	-4.92761e-10	-1.2523	0.000127435	-4.92761e-10	-1.26418
125735088	chr8:125735088:C:T	9.5559e-14	-2.01093	-1.28596	1.64173e-05	-2.0117	-1.30175
125735400	chr8:125735400:T:C	1.31103e-12	-4.92761e-10	-0.678066	0.000220628	-4.92761e-10	-0.715303
125735497	chr8:125735497:T:C	8.94195e-13	-4.92761e-10	-1.06071	0.000151474	-4.92761e-10	-1.09137
125735950	chr8:125735950:T:C	1.35855e-12	-4.92761e-10	-0.64246	0.000228543	-4.92761e-10	-0.680057
125736386	chr8:125736386:A:G	1.72876e-12	-4.92761e-10	-0.401472	0.000283752	-4.92761e-10	-0.46368
125736511	chr8:125736511:C:T	1.15918e-12	-4.92761e-10	-0.801164	0.000196219	-4.92761e-10	-0.83255
125736877	chr8:125736877:T:C	2.39716e-13	-1.45821	-0.918973	3.27784e-05	-1.65669	-0.965318
125737024	chr8:125737024:T:C	8.95869e-13	-4.92761e-10	-1.05884	0.000166578	-4.92761e-10	-0.99632
125737233	chr8:125737233:C:G	1.12755e-12	-4.92761e-10	-0.828828	0.00018703	-4.92761e-10	-0.880514
125737324	chr8:125737324:G:T	1.19989e-12	-4.92761e-10	-0.766651	0.000198355	-4.92761e-10	-0.821722
125737386	chr8:125737386:T:G	1.1254e-12	-4.92761e-10	-0.830738	0.000186693	-4.92761e-10	-0.882317
125737507	chr8:125737507:T:G	1.10884e-12	-4.92761e-10	-0.845561	0.0001841	-4.92761e-10	-0.8963
125737573	chr8:125737573:G:A	1.11526e-12	-4.92761e-10	-0.83979	0.000185105	-4.92761e-10	-0.890858
125737728	chr8:125737728:C:T	1.81775e-12	-4.92761e-10	-0.351278	0.000292274	-4.92761e-10	-0.434089
125737749	chr8:125737749:A:G	1.57931e-13	-1.87419	-0.920291	2.24138e-05	-1.97061	-1.0315
125737830	chr8:125737830:A:C	1.20014e-12	-4.92761e-10	-0.766441	0.000198395	-4.92761e-10	-0.82152
125737874	chr8:125737874:A:G	1.20014e-12	-4.92761e-10	-0.766441	0.000198395	-4.92761e-10	-0.82152
125737908	chr8:125737908:A:C	1.11401e-12	-4.92761e-10	-0.840916	0.000184909	-4.92761e-10	-0.891919
125737939	chr8:125737939:G:A	1.1254e-12	-4.92761e-10	-0.830738	0.000186693	-4.92761e-10	-0.882317
125738002	chr8:125738002:T:C	9.90018e-14	-1.96386	-1.29764	1.6885e-05	-1.98269	-1.30266
125738201	chr8:125738201:C:A	1.12219e-12	-4.92761e-10	-0.833597	0.000186195	-4.92761e-10	-0.884987
125738533	chr8:125738533:C:T	1.13275e-12	-4.92761e-10	-0.824227	0.000187844	-4.92761e-10	-0.876171
125738543	chr8:125738543:A:G	1.11761e-12	-4.92761e-10	-0.837688	0.000185469	-4.92761e-10	-0.888891
125738574	chr8:125738574:G:A	1.1177e-12	-4.92761e-10	-0.837609	0.000185479	-4.92761e-10	-0.888841
125738738	chr8:125738738:A:T	1.19119e-12	-4.92761e-10	-0.773928	0.000196971	-4.92761e-10	-0.828726
125738992	chr8:125738992:A:G	1.17546e-12	-4.92761e-10	-0.787221	0.000194481	-4.92761e-10	-0.841445
125739218	chr8:125739218:C:T	2.84709e-13	-1.25942	-0.945744	4.01232e-05	-1.45846	-0.961369
125739244	chr8:125739244:A:G	1.3222e-13	-1.66982	-1.30235	1.93848e-05	-1.84481	-1.30248
125739287	chr8:125739287:C:G	7.97052e-13	-4.92761e-10	-1.17571	0.000140015	-4.92761e-10	-1.17003
125739368	chr8:125739368:T:A	1.90651e-12	-4.92761e-10	-0.303603	0.000312494	-4.92761e-10	-0.367195
125739391	chr8:125739391:A:G	1.85741e-12	-4.92761e-10	-0.329695	0.000301001	-4.92761e-10	-0.404666
125739510	chr8:125739510:G:A	9.633e-13	-4.92761e-10	-0.986269	0.000161508	-4.92761e-10	-1.02722
125739565	chr8:125739565:T:A	8.06067e-13	-4.92761e-10	-1.16447	0.00013703	-4.92761e-10	-1.19158
125740102	chr8:125740102:T:C	2.13262e-13	-1.63248	-0.861637	2.88862e-05	-1.83931	-0.909105
125740482	chr8:125740482:GCTCT:G	1.14858e-12	-4.92761e-10	-0.810354	0.000190284	-4.92761e-10	-0.863261
125740617	chr8:125740617:T:A	7.28809e-13	-4.92761e-10	-1.26522	0.000127708	-4.92761e-10	-1.26203
125740906	chr8:125740906:T:G	2.35231e-13	-1.59841	-0.797654	3.14487e-05	-1.81544	-0.847986
125741300	chr8:125741300:C:T	1.35428e-12	-4.92761e-10	-0.645609	0.000229395	-4.92761e-10	-0.676333
125741500	chr8:125741500:C:T	1.07689e-12	-4.92761e-10	-0.874799	0.000179147	-4.92761e-10	-0.923571
125741912	chr8:125741912:C:T	1.01883e-12	-4.92761e-10	-0.930221	0.000170056	-4.92761e-10	-0.975655
125742085	chr8:125742085:C:T	3.74519e-12	-4.92761e-10	0.371592	0.000626814	-4.92761e-10	0.328869
125742192	chr8:125742192:C:T	1.88086e-13	-1.50273	-1.11701	2.84595e-05	-1.65212	-1.11118
125742201	chr8:125742201:C:T	1.00921e-12	-4.92761e-10	-0.939716	0.000177137	-4.92761e-10	-0.934858
125742311	chr8:125742311:G:C	1.66488e-13	-1.4498	-1.29191	2.49047e-05	-1.59448	-1.30225
125742370	chr8:125742370:G:T	7.92316e-13	-4.92761e-10	-1.18167	0.000138434	-4.92761e-10	-1.18139
125742448	chr8:125742448:T:C	1.02049e-12	-4.92761e-10	-0.928591	0.00017032	-4.92761e-10	-0.974099
125742505	chr8:125742505:C:T	7.37646e-13	-4.92761e-10	-1.25317	0.00013092	-4.92761e-10	-1.23719
125742591	chr8:125742591:T:C	1.02049e-12	-4.92761e-10	-0.928591	0.00017032	-4.92761e-10	-0.974099
125742609	chr8:125742609:G:A	7.33804e-13	-4.92761e-10	-1.25839	0.000128627	-4.92761e-10	-1.25487
125742708	chr8:125742708:TG:T	7.91526e-13	-4.92761e-10	-1.18267	0.000139206	-4.92761e-10	-1.17583
125742733	chr8:125742733:A:C	1.79925e-12	-4.92761e-10	-0.361507	0.000306854	-4.92761e-10	-0.385407
125742875	chr8:125742875:A:G	1.01519e-12	-4.92761e-10	-0.9338	0.000169662	-4.92761e-10	-0.977971
125742882	chr8:125742882:T:C	3.83278e-13	-1.90787	-5.85511e-10	6.32767e-05	-1.96426	-5.85511e-10
125742979	chr8:125742979:C:T	1.09546e-12	-4.92761e-10	-0.857707	0.000186952	-4.92761e-10	-0.880928
125742997	chr8:125742997:G:A	1.08684e-12	-4.92761e-10	-0.865606	0.000190012	-4.92761e-10	-0.864692
125743007	chr8:125743007:C:T	7.2147e-13	-4.92761e-10	-1.27534	0.000124688	-4.92761e-10	-1.28596
125743094	chr8:125743094:T:A	8.12578e-13	-4.92761e-10	-1.15642	0.000142613	-4.92761e-10	-1.15165
125743192	chr8:125743192:T:C	1.02049e-12	-4.92761e-10	-0.928591	0.00017032	-4.92761e-10	-0.974099
125743204	chr8:125743204:C:T	1.02049e-12	-4.92761e-10	-0.928591	0.00017032	-4.92761e-10	-0.974099
125743210	chr8:125743210:G:A	2.07517e-12	-4.92761e-10	-0.218834	0.000348452	-4.92761e-10	-0.258279
125743356	chr8:125743356:T:C	1.01697e-12	-4.92761e-10	-0.93205	0.000169771	-4.92761e-10	-0.977333
125743498	chr8:125743498:G:A	9.71775e-14	-1.98296	-1.29713	1.66088e-05	-1.99926	-1.30259
125743543	chr8:125743543:T:C	1.02049e-12	-4.92761e-10	-0.928591	0.00017032	-4.92761e-10	-0.974099
125743859	chr8:125743859:A:G	2.34261e-13	-1.96912	-0.431076	3.86124e-05	-1.99506	-0.463153
125743894	chr8:125743894:A:G	1.00084e-12	-4.92761e-10	-0.948044	0.000175611	-4.92761e-10	-0.943509
125743911	chr8:125743911:T:A	1.01109e-13	-1.93958	-1.30085	1.72578e-05	-1.96128	-1.30224
125743939	chr8:125743939:A:G	8.43707e-13	-4.92761e-10	-1.11883	0.000142773	-4.92761e-10	-1.15052
125744182	chr8:125744182:C:G	1.09417e-12	-4.92761e-10	-0.858879	0.000181392	-4.92761e-10	-0.911121
125744227	chr8:125744227:A:G	1.02049e-12	-4.92761e-10	-0.928591	0.00017032	-4.92761e-10	-0.974099
125744274	chr8:125744274:T:C	2.40532e-13	-1.64143	-0.732348	4.54868e-05	-1.47678	-0.817577
125744372	chr8:125744372:A:G	1.08071e-12	-4.92761e-10	-0.871257	0.00017974	-4.92761e-10	-0.920269
125744644	chr8:125744644:A:C	1.02049e-12	-4.92761e-10	-0.928591	0.00017032	-4.92761e-10	-0.974099
125744848	chr8:125744848:A:G	1.02049e-12	-4.92761e-10	-0.928591	0.00017032	-4.92761e-10	-0.974099
125744997	chr8:125744997:T:C	2.21339e-13	-2.00342	-0.453515	3.70222e-05	-2.01359	-0.486671
125745095	chr8:125745095:G:A	1.02049e-12	-4.92761e-10	-0.928591	0.00017032	-4.92761e-10	-0.974099
125745276	chr8:125745276:G:A	1.80718e-12	-4.92761e-10	-0.35711	0.000364422	-4.92761e-10	-0.213469
125745339	chr8:125745339:C:T	1.05442e-12	-4.92761e-10	-0.895884	0.000175261	-4.92761e-10	-0.945504
125745486	chr8:125745486:G:T	1.25747e-12	-4.92761e-10	-0.719777	0.000213805	-4.92761e-10	-0.746718
125745634	chr8:125745634:G:C	1.02049e-12	-4.92761e-10	-0.928591	0.00017032	-4.92761e-10	-0.974099
125745650	chr8:125745650:A:G	1.01531e-12	-4.92761e-10	-0.933688	0.000169523	-4.92761e-10	-0.978792
125745766	chr8:125745766:A:G	2.08006e-12	-4.92761e-10	-0.216483	0.000349257	-4.92761e-10	-0.255973
125745888	chr8:125745888:T:C	9.68159e-13	-4.92761e-10	-0.981238	0.000161784	-4.92761e-10	-1.02552
125745902	chr8:125745902:A:G	1.02049e-12	-4.92761e-10	-0.928591	0.00017032	-4.92761e-10	-0.974099
125745906	chr8:125745906:G:C	8.04099e-13	-4.92761e-10	-1.16691	0.000136814	-4.92761e-10	-1.19316
125745976	chr8:125745976:A:T	2.4176e-13	-1.81629	-0.552397	3.15449e-05	-1.93652	-0.723847
125746071	chr8:125746071:T:G	1.00068e-12	-4.92761e-10	-0.9482	0.000175588	-4.92761e-10	-0.943642
125746101	chr8:125746101:T:C	1.01487e-12	-4.92761e-10	-0.934118	0.000169441	-4.92761e-10	-0.979278
125746347	chr8:125746347:C:G	1.01187e-12	-4.92761e-10	-0.937083	0.000169123	-4.92761e-10	-0.981153
125746508	chr8:125746508:C:T	1.88012e-12	-4.92761e-10	-0.317541	0.000305576	-4.92761e-10	-0.389583
125746532	chr8:125746532:C:T	8.45987e-13	-4.92761e-10	-1.11613	0.000156052	-4.92761e-10	-1.06159
125746596	chr8:125746596:T:C	9.77416e-13	-4.92761e-10	-0.971722	0.000163568	-4.92761e-10	-1.01455
125747042	chr8:125747042:G:A	9.16925e-13	-4.92761e-10	-1.03561	0.000154167	-4.92761e-10	-1.07374
125747143	chr8:125747143:T:C	1.43715e-13	-1.69738	-1.19142	1.95212e-05	-1.89515	-1.24513
125747184	chr8:125747184:C:T	1.17478e-12	-4.92761e-10	-0.787799	0.00021657	-4.92761e-10	-0.733868
125747201	chr8:125747201:C:T	9.11804e-13	-4.92761e-10	-1.04121	0.000153365	-4.92761e-10	-1.07896
125747241	chr8:125747241:C:G	7.10883e-13	-4.92761e-10	-1.29013	0.000123868	-4.92761e-10	-1.29256
125747278	chr8:125747278:C:T	7.2413e-13	-4.92761e-10	-1.27166	0.000124844	-4.92761e-10	-1.28471
125747344	chr8:125747344:C:G	8.25885e-13	-4.92761e-10	-1.14018	0.00013731	-4.92761e-10	-1.18954
125747501	chr8:125747501:C:T	1.4557e-13	-1.60347	-1.27251	2.06037e-05	-1.78948	-1.29683
125748111	chr8:125748111:G:C	7.03261e-13	-4.92761e-10	-1.30091	0.000122738	-4.92761e-10	-1.30172
125748131	chr8:125748131:A:T	9.35763e-13	-4.92761e-10	-1.01527	0.000156917	-4.92761e-10	-1.05607
125748193	chr8:125748193:AAAAG:A	1.89552e-12	-4.92761e-10	-0.309384	0.000383717	-4.92761e-10	-0.161875
125748261	chr8:125748261:G:C	7.08209e-13	-4.92761e-10	-1.2939	0.000124393	-4.92761e-10	-1.28834
125748896	chr8:125748896:T:C	1.68352e-13	-1.96417	-0.766412	3.3005e-05	-1.87275	-0.742374
125748968	chr8:125748968:A:C	2.08598e-13	-1.36756	-1.14866	2.58655e-05	-1.63109	-1.22777
125749012	chr8:125749012:G:A	1.26067e-12	-4.92761e-10	-0.717237	0.000224269	-4.92761e-10	-0.698936
125749228	chr8:125749228:C:T	3.93297e-13	-1.88207	-5.85511e-10	7.09786e-05	-1.8494	-5.85511e-10
125749243	chr8:125749243:T:C	1.29254e-12	-4.92761e-10	-0.692268	0.000266404	-4.92761e-10	-0.526767
125749326	chr8:125749326:T:C	7.27262e-13	-4.92761e-10	-1.26735	0.000131822	-4.92761e-10	-1.23033
125749417	chr8:125749417:C:T	7.72664e-12	2.39661	-1.30081	0.000660429	1.66393	-1.28282
125749485	chr8:125749485:G:A	7.03969e-13	-4.92761e-10	-1.2999	0.000123505	-4.92761e-10	-1.2955
125749579	chr8:125749579:G:A	8.16598e-13	-4.92761e-10	-1.15149	0.000139122	-4.92761e-10	-1.17643
125749825	chr8:125749825:T:C	9.20406e-13	-4.92761e-10	-1.03182	0.000155568	-4.92761e-10	-1.0647
125749878	chr8:125749878:A:G	8.55817e-13	-4.92761e-10	-1.10458	0.000155505	-4.92761e-10	-1.0651
125749946	chr8:125749946:C:T	9.5442e-13	-4.92761e-10	-0.99553	0.00016099	-4.92761e-10	-1.03044
125750019	chr8:125750019:A:G	9.87443e-13	-4.92761e-10	-0.961515	0.000166222	-4.92761e-10	-0.998459
125750031	chr8:125750031:C:G	7.05257e-13	-4.92761e-10	-1.29807	0.000123857	-4.92761e-10	-1.29265
125750147	chr8:125750147:G:A	9.19393e-13	-4.92761e-10	-1.03292	0.000155522	-4.92761e-10	-1.06499
125750166	chr8:125750166:T:C	7.43295e-13	-4.92761e-10	-1.24554	0.000128197	-4.92761e-10	-1.25821
125750451	chr8:125750451:C:T	7.06814e-13	-4.92761e-10	-1.29587	0.000123088	-4.92761e-10	-1.29888
125750503	chr8:125750503:A:G	9.6321e-13	-4.92761e-10	-0.986362	0.000162547	-4.92761e-10	-1.02082
125750604	chr8:125750604:T:C	7.17317e-13	-4.92761e-10	-1.28112	0.000126738	-4.92761e-10	-1.26966
125750723	chr8:125750723:G:A	4.09223e-12	1.72486	-1.26465	0.000457646	1.25175	-1.23744
125750828	chr8:125750828:G:A	7.06814e-13	-4.92761e-10	-1.29587	0.000123088	-4.92761e-10	-1.29888
125750867	chr8:125750867:C:T	7.13402e-13	-4.92761e-10	-1.28659	0.000125714	-4.92761e-10	-1.27777
125751313	chr8:125751313:T:C	6.45902e-12	2.14542	-1.22882	0.000801047	1.81477	-1.24063
125751518	chr8:125751518:T:C	1.13379e-12	-4.92761e-10	-0.823309	0.000192584	-4.92761e-10	-0.851251
125751550	chr8:125751550:T:C	8.49824e-13	-4.92761e-10	-1.1116	0.000143981	-4.92761e-10	-1.1421
125751686	chr8:125751686:T:C	1.06377e-12	-4.92761e-10	-0.887055	0.00018107	-4.92761e-10	-0.912897
125751702	chr8:125751702:C:T	7.05732e-13	-4.92761e-10	-1.2974	0.000123208	-4.92761e-10	-1.29791
125751784	chr8:125751784:C:T	7.0291e-13	-4.92761e-10	-1.30141	0.00012262	-4.92761e-10	-1.30269
125751924	chr8:125751924:A:G	9.14454e-13	-4.92761e-10	-1.03831	0.000161193	-4.92761e-10	-1.02918
125751933	chr8:125751933:A:G	2.56754e-13	-1.01733	-1.29118	3.63149e-05	-1.25309	-1.26646
125752227	chr8:125752227:A:T	7.95105e-13	-4.92761e-10	-1.17816	0.000139875	-4.92761e-10	-1.17104
125752445	chr8:125752445:G:A	7.57203e-13	-4.92761e-10	-1.227	0.000131349	-4.92761e-10	-1.23393
125752519	chr8:125752519:C:G	9.78607e-13	-4.92761e-10	-0.970504	0.000174035	-4.92761e-10	-0.952526
125752707	chr8:125752707:A:C	2.47074e-12	-4.92761e-10	-0.0443618	0.000459829	-4.92761e-10	0.0190745
125752888	chr8:125752888:A:G	7.41369e-13	-4.92761e-10	-1.24814	0.000129097	-4.92761e-10	-1.25122
125752981	chr8:125752981:A:G	7.03349e-13	-4.92761e-10	-1.30078	0.000123036	-4.92761e-10	-1.2993
125753078	chr8:125753078:C:T	9.52334e-14	-2.009	-1.2913	1.82761e-05	-1.96227	-1.24391
125753128	chr8:125753128:AC:A	7.41112e-13	-4.92761e-10	-1.24848	0.000130375	-4.92761e-10	-1.24137
125753191	chr8:125753191:G:A	1.057e-13	-2.01421	-1.18182	1.74134e-05	-2.0089	-1.24564
125753258	chr8:125753258:TA:T	1.03923e-13	-2.00817	-1.20481	1.70591e-05	-2.01456	-1.26053
125753302	chr8:125753302:C:T	3.44482e-13	-2.01459	-5.85511e-10	6.02172e-05	-2.01382	-5.85511e-10
125753637	chr8:125753637:A:G	1.12409e-13	-2.01424	-1.12026	2.02186e-05	-1.9896	-1.11558
125753770	chr8:125753770:G:A	7.02833e-13	-4.92761e-10	-1.30151	0.000122748	-4.92761e-10	-1.30164
125753928	chr8:125753928:G:A	1.12922e-12	-4.92761e-10	-0.827349	0.000212252	-4.92761e-10	-0.754009
125754051	chr8:125754051:T:C	1.38245e-12	-4.92761e-10	-0.625023	0.000254329	-4.92761e-10	-0.573151
125754136	chr8:125754136:C:T	1.04747e-13	-1.96524	-1.23985	1.89895e-05	-1.93496	-1.23293
125754341	chr8:125754341:G:A	6.91698e-13	-1.95939	0.64191	0.000154436	-1.9828	0.910805
125754417	chr8:125754417:A:C	1.26532e-12	-4.92761e-10	-0.713553	0.000241115	-4.92761e-10	-0.626507
125754588	chr8:125754588:A:G	8.90529e-13	-4.92761e-10	-1.06482	0.000165162	-4.92761e-10	-1.00485
125754761	chr8:125754761:T:C	7.02074e-13	-4.92761e-10	-1.3026	0.000122955	-4.92761e-10	-1.29996
125754998	chr8:125754998:T:C	1.06931e-12	-4.92761e-10	-0.881866	0.000201454	-4.92761e-10	-0.806217
125755110	chr8:125755110:A:G	9.38808e-13	-4.92761e-10	-1.01202	0.000175013	-4.92761e-10	-0.946919
125755144	chr8:125755144:C:T	1.56894e-12	-4.92761e-10	-0.498481	0.000305284	-4.92761e-10	-0.390538
125755358	chr8:125755358:A:T	4.04098e-13	-2.00263	0.147658	8.50092e-05	-2.01455	0.345524
125755390	chr8:125755390:C:T	1.56894e-12	-4.92761e-10	-0.498481	0.000305284	-4.92761e-10	-0.390538
125755753	chr8:125755753:C:T	8.63056e-13	-4.92761e-10	-1.09615	0.000151624	-4.92761e-10	-1.09038
125755818	chr8:125755818:T:C	1.93885e-12	-4.92761e-10	-0.286785	0.000380801	-4.92761e-10	-0.169503
125755985	chr8:125755985:C:T	7.8691e-13	-4.92761e-10	-1.18852	0.000135476	-4.92761e-10	-1.20299
125756615	chr8:125756615:A:G	1.48651e-13	-1.96651	-0.888521	2.73396e-05	-1.93864	-0.864808
125756616	chr8:125756616:T:A	1.48571e-12	-4.92761e-10	-0.552983	0.000287209	-4.92761e-10	-0.45157
125756853	chr8:125756853:A:T	1.15303e-12	-4.92761e-10	-0.806483	0.00021638	-4.92761e-10	-0.734745
125756940	chr8:125756940:G:A	1.22626e-13	-1.92481	-1.12269	1.91686e-05	-1.98405	-1.17446
125757439	chr8:125757439:T:C	2.02238e-12	-4.92761e-10	-0.244602	0.00039785	-4.92761e-10	-0.125706
125757758	chr8:125757758:G:T	1.52006e-12	-4.92761e-10	-0.53013	0.000293974	-4.92761e-10	-0.428288
125758019	chr8:125758019:G:A	1.14375e-13	-1.91341	-1.20374	2.10245e-05	-1.8732	-1.19289
125758393	chr8:125758393:G:A	1.85754e-12	-4.92761e-10	-0.329625	0.000356648	-4.92761e-10	-0.235032
125758520	chr8:125758520:GA:G	8.97888e-13	-4.92761e-10	-1.05659	0.00015781	-4.92761e-10	-1.05039
125758863	chr8:125758863:G:T	5.5214e-13	-1.54283	-5.85511e-10	0.000110741	-1.40459	-5.85511e-10
125759059	chr8:125759059:C:T	3.1384e-13	-1.96656	-0.14119	4.83666e-05	-1.96881	-0.26416
125759127	chr8:125759127:C:T	8.36047e-13	-4.92761e-10	-1.12795	0.000149856	-4.92761e-10	-1.1021
125759139	chr8:125759139:C:T	1.18019e-13	-1.84071	-1.24508	2.19665e-05	-1.78375	-1.23852
125759143	chr8:125759143:T:C	1.91221e-12	-4.92761e-10	-0.30062	0.000375313	-4.92761e-10	-0.184021
125759450	chr8:125759450:A:G	1.91221e-12	-4.92761e-10	-0.30062	0.000375313	-4.92761e-10	-0.184021
125759496	chr8:125759496:C:T	2.49803e-12	-4.92761e-10	-0.0333756	0.000423924	-4.92761e-10	-0.0622259
125759605	chr8:125759605:G:A	1.91221e-12	-4.92761e-10	-0.30062	0.000375313	-4.92761e-10	-0.184021
125759729	chr8:125759729:TTA:T	1.01635e-12	-4.92761e-10	-0.932657	0.000189003	-4.92761e-10	-0.870018
125759739	chr8:125759739:T:TG	1.25453e-13	-1.74173	-1.28297	1.97278e-05	-1.86523	-1.26452
125759742	chr8:125759742:G:T	5.93109e-13	-1.94848	0.477221	0.000107068	-1.85927	0.420954
125759923	chr8:125759923:T:C	1.91221e-12	-4.92761e-10	-0.30062	0.000375313	-4.92761e-10	-0.184021
125760094	chr8:125760094:G:T	2.49914e-12	-4.92761e-10	-0.0329313	0.000424121	-4.92761e-10	-0.0617628
125760130	chr8:125760130:C:T	1.91221e-12	-4.92761e-10	-0.30062	0.000375313	-4.92761e-10	-0.184021
125760178	chr8:125760178:T:G	1.91221e-12	-4.92761e-10	-0.30062	0.000375313	-4.92761e-10	-0.184021
125760312	chr8:125760312:G:A	1.77679e-12	-4.92761e-10	-0.374069	0.000340693	-4.92761e-10	-0.280799
125760320	chr8:125760320:G:A	1.67831e-12	-4.92761e-10	-0.43109	0.000320743	-4.92761e-10	-0.341141
125760624	chr8:125760624:G:A	9.02606e-13	-4.92761e-10	-1.05135	0.000167713	-4.92761e-10	-0.989529
125760887	chr8:125760887:G:A	3.58926e-13	-1.97352	-5.85511e-10	6.61231e-05	-1.92026	-5.85511e-10
125760933	chr8:125760933:CTTG:C	8.44259e-13	-4.92761e-10	-1.11817	0.000151659	-4.92761e-10	-1.09014
125761764	chr8:125761764:G:A	1.73608e-13	-1.88716	-0.81267	2.96139e-05	-1.96148	-0.762053
125761786	chr8:125761786:T:C	8.43064e-13	-4.92761e-10	-1.11959	0.000151426	-4.92761e-10	-1.09168
125761926	chr8:125761926:T:C	1.78132e-13	-1.85375	-0.820355	2.99956e-05	-1.94006	-0.770669
125762070	chr8:125762070:A:G	2.24917e-13	-2.00658	-0.434326	4.43636e-05	-2.01451	-0.304848
125762135	chr8:125762135:C:T	9.66514e-14	-2.00072	-1.2848	1.66592e-05	-2.01401	-1.28481
125762187	chr8:125762187:G:A	1.32673e-13	-1.66854	-1.30021	2.02029e-05	-1.80326	-1.30269
125762282	chr8:125762282:T:C	1.83621e-13	-1.86172	-0.782041	3.11104e-05	-1.94377	-0.730467
125762334	chr8:125762334:G:A	8.40006e-13	-4.92761e-10	-1.12322	0.000150839	-4.92761e-10	-1.09557
125762557	chr8:125762557:A:G	2.66698e-13	-2.00773	-0.262787	5.37165e-05	-2.01459	-0.113468
125762728	chr8:125762728:G:C	7.02923e-13	-4.92761e-10	-1.30139	0.000122624	-4.92761e-10	-1.30266
125762837	chr8:125762837:A:G	5.64572e-13	-1.52057	-5.85511e-10	0.000131658	-1.23157	-5.85511e-10
125762855	chr8:125762855:T:C	1.94695e-13	-1.72886	-0.856342	3.19781e-05	-1.8334	-0.813333
125763123	chr8:125763123:A:G	1.77953e-13	-1.87415	-0.800967	3.02984e-05	-1.95147	-0.749219
125763146	chr8:125763146:T:C	7.64329e-13	-4.92761e-10	-1.21764	0.000135134	-4.92761e-10	-1.20551
125763514	chr8:125763514:T:C	1.56431e-13	-1.9943	-0.809716	2.98618e-05	-2.01092	-0.704279
125763665	chr8:125763665:G:T	1.9748e-13	-1.92566	-0.645334	3.45253e-05	-1.98472	-0.58537
125763744	chr8:125763744:A:G	1.39807e-13	-1.61703	-1.29934	2.12363e-05	-1.76615	-1.28992
125763885	chr8:125763885:A:T	1.47356e-12	-1.97016	1.40896	0.000165432	-2.00552	1.0023
125763989	chr8:125763989:A:G	1.42866e-12	-4.92761e-10	-0.592143	0.000272176	-4.92761e-10	-0.505333
125764069	chr8:125764069:C:A	1.85881e-13	-1.88483	-0.746701	3.18876e-05	-1.95721	-0.692354
125764669	chr8:125764669:A:C	7.04018e-13	-4.92761e-10	-1.29983	0.000123146	-4.92761e-10	-1.29841
125764755	chr8:125764755:A:G	1.41308e-12	-4.92761e-10	-0.603107	0.000268996	-4.92761e-10	-0.517083
125764984	chr8:125764984:A:G	1.86758e-13	-1.90253	-0.724288	3.22994e-05	-1.9684	-0.668334
125764991	chr8:125764991:GA:G	1.846e-13	-1.90486	-0.733583	3.19119e-05	-1.9701	-0.678703
125765020	chr8:125765020:A:G	1.22664e-13	-1.83278	-1.21441	1.91348e-05	-1.93377	-1.2265
125765049	chr8:125765049:G:A	1.31467e-12	-4.92761e-10	-0.67529	0.000251404	-4.92761e-10	-0.584719
125765145	chr8:125765145:T:C	1.84185e-13	-1.91053	-0.730163	3.19214e-05	-1.97344	-0.675061
125765229	chr8:125765229:C:T	1.25127e-13	-1.81632	-1.21098	1.94095e-05	-1.92272	-1.2233
125765430	chr8:125765430:G:C	1.57975e-12	-4.92761e-10	-0.491614	0.00027239	-4.92761e-10	-0.504545
125766245	chr8:125766245:A:C	1.04493e-13	-1.95302	-1.25449	1.9004e-05	-1.9189	-1.24824
125766347	chr8:125766347:G:A	9.90206e-13	-1.95456	0.995835	0.000114265	-1.99601	0.62275
125766566	chr8:125766566:C:T	8.17132e-13	-2.00657	0.855738	0.000124698	-1.99774	0.711859
125766658	chr8:125766658:C:T	2.3402e-12	-0.0986416	-5.85511e-10	0.000286496	-0.454055	-5.85511e-10
125766671	chr8:125766671:A:G	8.83246e-13	-1.95573	0.882697	0.00010378	-1.99713	0.527623
125766724	chr8:125766724:C:T	8.86354e-13	-2.01399	0.944477	0.000133076	-2.01448	0.793617
125766776	chr8:125766776:C:T	8.04316e-13	-2.01448	0.847834	0.000121369	-2.01355	0.700612
125766805	chr8:125766805:T:C	7.33351e-13	-4.92761e-10	-1.25901	0.000128144	-4.92761e-10	-1.25862
125767517	chr8:125767517:G:A	7.99544e-13	-2.01216	0.839571	0.000121098	-2.00762	0.692442
125767808	chr8:125767808:G:C	2.30047e-12	-4.92761e-10	-0.115766	0.000469379	-4.92761e-10	0.0396306
125767882	chr8:125767882:T:G	3.44597e-13	-2.01426	-5.85511e-10	6.03345e-05	-2.01188	-5.85511e-10
125767936	chr8:125767936:A:G	2.56636e-13	-2.00586	-0.303111	5.12953e-05	-2.0144	-0.159784
125768024	chr8:125768024:G:T	1.47556e-13	-1.71048	-1.15194	2.05676e-05	-1.86732	-1.22074
125768159	chr8:125768159:A:G	2.3746e-13	-2.00404	-0.382593	4.73169e-05	-2.01409	-0.240827
125768495	chr8:125768495:G:A	1.34253e-12	-4.92761e-10	-0.654322	0.000254768	-4.92761e-10	-0.571429
125768646	chr8:125768646:G:A	3.47628e-13	-2.0055	-5.85511e-10	6.15693e-05	-1.99162	-5.85511e-10
125768974	chr8:125768974:C:T	9.59559e-14	-2.0104	-1.28234	1.70103e-05	-2.00028	-1.27768
125769290	chr8:125769290:T:C	1.28478e-12	-1.90858	1.21029	0.000144568	-1.96687	0.828841
125769450	chr8:125769450:T:C	1.14609e-12	-4.92761e-10	-0.812524	0.000215472	-4.92761e-10	-0.738951
125769514	chr8:125769514:T:C	1.19209e-13	-1.99018	-1.08558	2.11722e-05	-2.00948	-1.04961
125769523	chr8:125769523:A:G	3.49436e-13	-2.00031	-5.85511e-10	6.24557e-05	-1.97732	-5.85511e-10
125769563	chr8:125769563:C:T	1.94428e-12	-1.87409	1.5901	0.000292096	-1.93992	1.50522
125769731	chr8:125769731:C:T	2.78827e-13	-1.71787	-0.508177	5.17379e-05	-1.55314	-0.612447
125769804	chr8:125769804:G:A	1.34821e-13	-2.01258	-0.94011	2.62089e-05	-2.0119	-0.833788
125769904	chr8:125769904:C:G	2.01757e-13	-1.97775	-0.571822	3.88373e-05	-2.00402	-0.448375
125770056	chr8:125770056:C:T	2.51018e-12	-1.86899	1.84047	0.00037048	-1.94215	1.74517
125770098	chr8:125770098:G:A	2.68263e-12	-4.92761e-10	0.0379207	0.000554377	-4.92761e-10	0.206064
125770256	chr8:125770256:T:A	1.37471e-12	-0.630636	-5.85511e-10	0.000180336	-0.916959	-5.85511e-10
125770475	chr8:125770475:G:A	7.02592e-13	-4.92761e-10	-1.30186	0.000122716	-4.92761e-10	-1.30191
125770823	chr8:125770823:A:G	7.03504e-13	-4.92761e-10	-1.30056	0.000123155	-4.92761e-10	-1.29834
125770828	chr8:125770828:TA:T	2.10471e-12	-1.85628	1.65158	0.000311879	-1.93311	1.56394
125770939	chr8:125770939:T:A	1.44921e-13	-1.58405	-1.2964	2.18406e-05	-1.72605	-1.30196
125771024	chr8:125771024:G:A	1.92136e-12	-4.92761e-10	-0.295844	0.000329805	-4.92761e-10	-0.31328
125771286	chr8:125771286:A:G	1.54024e-13	-1.90295	-0.916571	2.37013e-05	-1.93278	-1.01347
125771421	chr8:125771421:C:A	2.18275e-12	-1.87282	1.70453	0.000322763	-1.9444	1.60954
125771579	chr8:125771579:G:A	8.95658e-13	-4.92761e-10	-1.05908	0.000165769	-4.92761e-10	-1.00118
125771583	chr8:125771583:T:C	1.53625e-13	-1.89876	-0.923357	2.36612e-05	-1.92869	-1.01926
125771736	chr8:125771736:T:G	9.4801e-14	-2.01207	-1.29278	1.67577e-05	-2.00351	-1.28941
125771859	chr8:125771859:C:A	1.00505e-13	-1.9769	-1.26953	1.77262e-05	-2.00554	-1.2312
125772187	chr8:125772187:C:T	1.19314e-13	-1.98717	-1.08771	2.10838e-05	-2.01079	-1.05249
125772411	chr8:125772411:A:G	1.53269e-13	-1.99083	-0.833614	2.9237e-05	-2.00914	-0.727202
125772446	chr8:125772446:A:G	4.05872e-12	-1.88697	2.33896	0.000600687	-1.95298	2.23927
125772744	chr8:125772744:T:C	2.37824e-13	-1.99976	-0.385342	4.71214e-05	-2.01291	-0.246138
125773174	chr8:125773174:T:C	9.4917e-14	-2.01203	-1.2916	1.67819e-05	-2.00342	-1.28806
125773549	chr8:125773549:A:G	1.31892e-12	-4.92761e-10	-0.672065	0.000236466	-4.92761e-10	-0.645978
125773584	chr8:125773584:CT:C	7.8255e-13	-1.92853	0.734455	9.19192e-05	-1.98078	0.38991
125773599	chr8:125773599:G:A	3.96677e-12	-4.92761e-10	0.429073	0.000634226	-4.92761e-10	0.340625
125773666	chr8:125773666:A:G	7.03803e-13	-4.92761e-10	-1.30014	0.0001231	-4.92761e-10	-1.29879
125773869	chr8:125773869:TA:T	2.15875e-12	-1.88208	1.70273	0.000320139	-1.9507	1.60767
125774049	chr8:125774049:T:C	1.10139e-12	-4.92761e-10	-0.852308	0.000195466	-4.92761e-10	-0.836393
125774268	chr8:125774268:G:A	2.11822e-12	-1.88318	1.68487	0.000316316	-1.95151	1.59647
125774828	chr8:125774828:G:A	2.1394e-12	-1.86831	1.67996	0.000317852	-1.94102	1.59083
125774970	chr8:125774970:C:T	7.11868e-13	-4.92761e-10	-1.28874	0.000124649	-4.92761e-10	-1.28628
125775242	chr8:125775242:C:T	4.61615e-13	-1.7219	-5.85511e-10	8.34872e-05	-1.68709	-5.85511e-10
125775790	chr8:125775790:C:T	7.07385e-13	-4.92761e-10	-1.29506	0.000123815	-4.92761e-10	-1.29299
125775791	chr8:125775791:G:A	3.92797e-12	-1.85291	2.27216	0.000578966	-1.92992	2.17938
125776368	chr8:125776368:C:A	7.3133e-13	-4.92761e-10	-1.26177	0.000128148	-4.92761e-10	-1.2586
125776910	chr8:125776910:C:T	9.7664e-13	-4.92761e-10	-0.972516	0.000167793	-4.92761e-10	-0.989052
125777068	chr8:125777068:A:G	1.54889e-12	-1.92233	1.41099	0.000223098	-1.97377	1.2696
125777444	chr8:125777444:T:C	1.92136e-12	-4.92761e-10	-0.295844	0.000329805	-4.92761e-10	-0.31328
125777656	chr8:125777656:C:T	2.96345e-12	-4.92761e-10	0.137477	0.000476563	-4.92761e-10	0.0548201
125777871	chr8:125777871:T:C	1.04057e-12	-4.92761e-10	-0.909106	0.000185292	-4.92761e-10	-0.889848
125778044	chr8:125778044:G:A	2.73404e-13	-1.79784	-0.447843	4.95481e-05	-1.65255	-0.556291
125778191	chr8:125778191:C:T	1.04183e-12	-4.92761e-10	-0.907903	0.000194738	-4.92761e-10	-0.840125
125778345	chr8:125778345:C:T	8.78824e-13	-1.89697	0.818924	0.000101811	-1.9573	0.468637
125779106	chr8:125779106:C:T	3.40337e-13	-1.86308	-0.163614	5.9041e-05	-1.74257	-0.290981
125779110	chr8:125779110:A:G	3.28333e-12	-4.92761e-10	0.23998	0.00052524	-4.92761e-10	0.152074
125779159	chr8:125779159:G:A	7.63986e-13	-4.92761e-10	-1.21808	0.000137086	-4.92761e-10	-1.19117
125779717	chr8:125779717:C:A	1.41977e-13	-1.59974	-1.30123	2.19124e-05	-1.73069	-1.29404
125779922	chr8:125779922:A:G	9.79351e-13	-4.92761e-10	-0.969744	0.000176827	-4.92761e-10	-0.936607
125779943	chr8:125779943:T:C	7.26241e-13	-4.92761e-10	-1.26875	0.000127163	-4.92761e-10	-1.26631
125780192	chr8:125780192:G:A	1.4539e-13	-1.92352	-0.953696	2.46847e-05	-1.98252	-0.923074
125780194	chr8:125780194:A:AT	7.16962e-13	-4.92761e-10	-1.28161	0.000125408	-4.92761e-10	-1.28021
125780643	chr8:125780643:T:C	1.00248e-12	-4.92761e-10	-0.946402	0.000180803	-4.92761e-10	-0.914373
125780853	chr8:125780853:T:G	7.21787e-13	-4.92761e-10	-1.2749	0.000126346	-4.92761e-10	-1.27276
125781435	chr8:125781435:T:C	9.6465e-14	-1.99038	-1.29708	1.65243e-05	-2.00597	-1.30098
125781717	chr8:125781717:C:T	1.29634e-13	-1.68954	-1.30238	2.02515e-05	-1.80222	-1.30133
125781771	chr8:125781771:A:G	3.63012e-12	-1.98739	2.32777	0.000656562	-1.98541	2.36065
125782727	chr8:125782727:T:C	9.79858e-14	-2.01459	-1.25722	1.80661e-05	-2.01443	-1.20331
125782828	chr8:125782828:A:G	7.40437e-13	-4.92761e-10	-1.24939	0.000128305	-4.92761e-10	-1.25737
125783029	chr8:125783029:T:C	1.64446e-12	-4.92761e-10	-0.451468	0.000314775	-4.92761e-10	-0.359922
125783300	chr8:125783300:T:C	1.02961e-13	-2.00877	-1.21352	1.76253e-05	-2.01347	-1.22897
125783337	chr8:125783337:A:G	4.27784e-13	-1.83002	0.0320062	6.55871e-05	-1.87702	-0.0513803
125783470	chr8:125783470:G:A	1.08751e-12	-4.92761e-10	-0.864984	0.000196504	-4.92761e-10	-0.831098
125784005	chr8:125784005:A:G	1.03324e-13	-1.99583	-1.22293	1.76106e-05	-2.00562	-1.23765
125784157	chr8:125784157:T:C	3.33482e-12	-1.86902	2.12456	0.000372413	-1.93363	1.74185
125784873	chr8:125784873:A:G	7.63986e-13	-4.92761e-10	-1.21808	0.000134438	-4.92761e-10	-1.21068
125784878	chr8:125784878:A:C	7.63856e-13	-4.92761e-10	-1.21825	0.000134414	-4.92761e-10	-1.21086
125785437	chr8:125785437:C:T	7.79205e-13	-4.92761e-10	-1.19836	0.00013699	-4.92761e-10	-1.19187
125785566	chr8:125785566:C:T	7.02554e-13	-4.92761e-10	-1.30191	0.00012335	-4.92761e-10	-1.29675
125785710	chr8:125785710:C:T	7.95209e-13	-4.92761e-10	-1.17803	0.000136814	-4.92761e-10	-1.19316
125785792	chr8:125785792:A:C	1.29539e-12	-4.92761e-10	-0.690069	0.000234892	-4.92761e-10	-0.652657
125785797	chr8:125785797:C:A	2.38313e-13	-1.94953	-0.433516	4.12068e-05	-1.98144	-0.411737
125786050	chr8:125786050:A:T	1.06493e-13	-1.98004	-1.20851	1.80209e-05	-1.99548	-1.22477
125786121	chr8:125786121:A:C	3.72162e-13	-1.93731	-5.85511e-10	6.42176e-05	-1.9495	-5.85511e-10
125786416	chr8:125786416:A:G	1.84645e-12	-4.92761e-10	-0.335616	0.00035751	-4.92761e-10	-0.232617
125786418	chr8:125786418:C:T	1.72614e-12	-4.92761e-10	-0.402993	0.000277693	-4.92761e-10	-0.485265
125786428	chr8:125786428:C:A	1.75754e-12	-4.92761e-10	-0.384963	0.000282538	-4.92761e-10	-0.467968
125786482	chr8:125786482:G:A	1.34213e-12	-4.92761e-10	-0.654623	0.000243539	-4.92761e-10	-0.616506
125786767	chr8:125786767:T:C	1.71726e-13	-1.91185	-0.798888	3.09706e-05	-1.94699	-0.731756
125787006	chr8:125787006:TCTC:T	1.41403e-12	-4.92761e-10	-0.602437	0.000258844	-4.92761e-10	-0.555554
125787131	chr8:125787131:AC:A	1.41403e-12	-4.92761e-10	-0.602437	0.000258844	-4.92761e-10	-0.555554
125788099	chr8:125788099:T:C	7.61169e-13	-4.92761e-10	-1.22178	0.000129552	-4.92761e-10	-1.2477
125788206	chr8:125788206:T:C	1.29252e-13	-1.9394	-1.05547	2.27476e-05	-1.96759	-1.01973
125789111	chr8:125789111:G:A	3.45557e-13	-2.01148	-5.85511e-10	6.02223e-05	-2.01374	-5.85511e-10
125789290	chr8:125789290:C:G	1.86277e-12	-4.92761e-10	-0.326813	0.000360741	-4.92761e-10	-0.223621
125789554	chr8:125789554:A:G	1.02773e-13	-1.98411	-1.24	1.7278e-05	-1.99063	-1.27172
125789738	chr8:125789738:A:G	7.39232e-13	-4.92761e-10	-1.25102	0.00012901	-4.92761e-10	-1.25189
125789787	chr8:125789787:T:C	1.14006e-13	-1.98501	-1.13537	1.92076e-05	-1.99943	-1.15704
125789923	chr8:125789923:C:T	4.2193e-13	-1.81179	-5.85511e-10	0.000102584	-1.4811	-5.85511e-10
125789925	chr8:125789925:C:T	2.84775e-13	-1.93908	-0.26586	6.43439e-05	-1.97613	0.028594
125790405	chr8:125790405:G:T	2.87444e-12	-4.92761e-10	0.106981	0.000525973	-4.92761e-10	0.153469
125790751	chr8:125790751:A:T	1.64637e-12	-4.92761e-10	-0.450304	0.000313418	-4.92761e-10	-0.364244
125791243	chr8:125791243:A:G	1.11818e-13	-1.97241	-1.16735	1.88015e-05	-1.99085	-1.187
125791319	chr8:125791319:T:C	3.49962e-13	-1.94628	-0.0525255	8.07685e-05	-1.983	0.262803
125791421	chr8:125791421:G:A	1.92729e-12	-4.92761e-10	-0.292765	0.000373935	-4.92761e-10	-0.187698
125791486	chr8:125791486:T:C	1.70996e-13	-1.96233	-0.752668	3.08284e-05	-1.98593	-0.69741
125791651	chr8:125791651:T:C	1.13698e-13	-1.96254	-1.16055	1.90662e-05	-1.98314	-1.18072
125792050	chr8:125792050:T:A	1.07315e-13	-1.99319	-1.18768	1.81843e-05	-2.00546	-1.20576
125792513	chr8:125792513:A:G	7.24232e-13	-4.92761e-10	-1.27152	0.000124714	-4.92761e-10	-1.28576
125792631	chr8:125792631:T:G	4.19173e-13	-1.81835	-5.85511e-10	6.862e-05	-1.8832	-5.85511e-10
125792803	chr8:125792803:G:A	1.92953e-12	-0.2916	-5.85511e-10	0.000245881	-0.606934	-5.85511e-10
125793334	chr8:125793334:C:G	7.03408e-13	-4.92761e-10	-1.3007	0.000123245	-4.92761e-10	-1.2976
125793568	chr8:125793568:G:A	2.88168e-13	-1.83776	-0.355328	5.19706e-05	-1.92875	-0.232349
125793575	chr8:125793575:C:T	3.82987e-13	-1.50069	-0.407948	6.15898e-05	-1.43107	-0.560219
125793664	chr8:125793664:G:A	1.40013e-11	-4.92761e-10	1.69027	0.00236278	-4.92761e-10	1.65581
125794087	chr8:125794087:T:C	1.46165e-12	-4.92761e-10	-0.569316	0.000258801	-4.92761e-10	-0.555723
125794291	chr8:125794291:A:G	2.82521e-13	-1.83722	-0.375662	5.14797e-05	-1.93226	-0.238338
125794591	chr8:125794591:G:C	2.51437e-13	-1.79017	-0.53927	4.39936e-05	-1.89736	-0.430382
125795266	chr8:125795266:C:A	3.05242e-13	-1.9127	-0.222829	6.84062e-05	-1.9601	0.0737787
125795273	chr8:125795273:T:A	1.94647e-13	-1.85495	-0.730501	3.22427e-05	-1.93058	-0.707913
125795381	chr8:125795381:G:A	1.18377e-12	-1.81531	1.03514	0.00013959	-1.89563	0.722559
125795435	chr8:125795435:TAACTC:T	1.12554e-12	-4.92761e-10	-0.830617	0.000182279	-4.92761e-10	-0.906244
125795531	chr8:125795531:T:G	7.07184e-13	-4.92761e-10	-1.29534	0.000123279	-4.92761e-10	-1.29733
125796336	chr8:125796336:G:T	1.05505e-12	-4.92761e-10	-0.895291	0.000194323	-4.92761e-10	-0.842258
125796566	chr8:125796566:C:G	3.66434e-13	-1.93467	-0.0181491	8.4256e-05	-1.97526	0.297338
125796724	chr8:125796724:C:T	2.54112e-12	-4.92761e-10	-0.016275	0.000466353	-4.92761e-10	0.0331612
125796854	chr8:125796854:C:T	1.48842e-12	-4.92761e-10	-0.551163	0.000241894	-4.92761e-10	-0.623282
125796946	chr8:125796946:G:A	1.03125e-12	-4.92761e-10	-0.918107	0.000181947	-4.92761e-10	-0.908068
125797429	chr8:125797429:G:A	1.10881e-13	-1.86067	-1.2875	1.80232e-05	-1.93161	-1.28851
125799298	chr8:125799298:G:A	1.05875e-12	-4.92761e-10	-0.891787	0.000180632	-4.92761e-10	-0.91532
125799315	chr8:125799315:C:T	1.2551e-12	-4.92761e-10	-0.721662	0.00020372	-4.92761e-10	-0.795032
125799349	chr8:125799349:C:G	1.33808e-12	-4.92761e-10	-0.657645	0.000214337	-4.92761e-10	-0.74423
125800394	chr8:125800394:T:C	1.05929e-13	-1.93854	-1.25532	1.77978e-05	-1.96575	-1.26696
125801282	chr8:125801282:A:G	7.03117e-13	-4.92761e-10	-1.30111	0.00012323	-4.92761e-10	-1.29773
125801342	chr8:125801342:T:A	2.54529e-12	-4.92761e-10	-0.0146357	0.000467105	-4.92761e-10	0.0347726
125801430	chr8:125801430:C:T	8.02399e-13	-4.92761e-10	-1.16903	0.000136976	-4.92761e-10	-1.19198
125801562	chr8:125801562:G:A	7.32976e-13	-4.92761e-10	-1.25952	0.000131295	-4.92761e-10	-1.23433
125801838	chr8:125801838:C:T	9.49002e-14	-2.00555	-1.29826	1.6406e-05	-2.01305	-1.30108
125801993	chr8:125801993:T:G	1.04527e-13	-1.98841	-1.21877	1.77411e-05	-2.00379	-1.23211
125802333	chr8:125802333:A:G	1.1283e-13	-1.96485	-1.1659	1.85896e-05	-1.96917	-1.22
125802744	chr8:125802744:G:A	1.03385e-13	-1.98216	-1.23602	1.74796e-05	-1.99902	-1.25173
125803206	chr8:125803206:C:T	3.48066e-13	-2.00424	-5.85511e-10	6.05042e-05	-2.00907	-5.85511e-10
125803482	chr8:125803482:A:G	3.16431e-13	-1.9264	-0.17313	7.04103e-05	-1.96871	0.111268
125803609	chr8:125803609:G:GC	1.05972e-13	-1.97871	-1.21475	1.78604e-05	-1.99624	-1.23296
125803677	chr8:125803677:C:A	1.21957e-12	-0.75038	-5.85511e-10	0.000186861	-0.881417	-5.85511e-10
125803843	chr8:125803843:A:C	7.7537e-13	-4.92761e-10	-1.20329	0.000138072	-4.92761e-10	-1.18401
125804047	chr8:125804047:G:T	1.03486e-13	-1.99073	-1.22647	1.75978e-05	-2.00494	-1.23907
125804429	chr8:125804429:A:G	7.38851e-13	-4.92761e-10	-1.25154	0.000126451	-4.92761e-10	-1.27193
125804786	chr8:125804786:T:C	3.77284e-13	-1.92364	-5.85511e-10	6.28277e-05	-1.97138	-5.85511e-10
125804808	chr8:125804808:A:G	1.57252e-13	-1.95813	-0.840658	3.07081e-05	-1.91326	-0.773999
125804960	chr8:125804960:T:C	1.0689e-13	-1.99416	-1.19067	1.81405e-05	-2.00737	-1.20627
125805063	chr8:125805063:A:C	7.03524e-13	-4.92761e-10	-1.30053	0.00012357	-4.92761e-10	-1.29498
125805115	chr8:125805115:G:A	1.40543e-12	-4.92761e-10	-0.608538	0.000267623	-4.92761e-10	-0.522203
125805334	chr8:125805334:G:T	1.15372e-12	-4.92761e-10	-0.805884	0.000203877	-4.92761e-10	-0.794263
125806091	chr8:125806091:G:A	4.66284e-13	-1.71184	-5.85511e-10	9.50782e-05	-1.55708	-5.85511e-10
125806475	chr8:125806475:G:A	3.52651e-13	-1.71804	-0.273117	6.15954e-05	-1.84739	-0.143803
125806574	chr8:125806574:T:C	1.48236e-13	-1.94095	-0.916871	2.895e-05	-1.89043	-0.855777
125806720	chr8:125806720:A:G	1.16371e-13	-1.98399	-1.11586	1.95257e-05	-2.00056	-1.13949
125807373	chr8:125807373:G:A	2.20202e-12	-4.92761e-10	-0.159502	0.000422861	-4.92761e-10	-0.0647377
125807636	chr8:125807636:T:G	1.4747e-12	-4.92761e-10	-0.560421	0.000281687	-4.92761e-10	-0.470986
125807668	chr8:125807668:T:C	1.0443e-13	-1.96404	-1.24407	1.76001e-05	-1.98545	-1.25843
125807813	chr8:125807813:C:T	1.96093e-12	-4.92761e-10	-0.275458	0.000354807	-4.92761e-10	-0.240207
125807950	chr8:125807950:T:C	7.02004e-13	-4.92761e-10	-1.30269	0.000122706	-4.92761e-10	-1.30199
125808047	chr8:125808047:A:G	1.7597e-13	-2.00326	-0.68306	2.83395e-05	-1.99941	-0.768117
125808103	chr8:125808103:A:G	1.0351e-13	-1.96248	-1.25449	1.74562e-05	-1.98467	-1.26742
125808981	chr8:125808981:G:A	8.06887e-13	-4.92761e-10	-1.16345	0.000143111	-4.92761e-10	-1.14816
125809023	chr8:125809023:A:G	1.8931e-12	-4.92761e-10	-0.310664	0.000349788	-4.92761e-10	-0.254455
125809146	chr8:125809146:A:G	1.89042e-12	-4.92761e-10	-0.312079	0.000349285	-4.92761e-10	-0.255894
125809230	chr8:125809230:C:G	6.7632e-12	-1.74135	2.70397	0.000850715	-1.84248	2.47678
125809242	chr8:125809242:T:C	9.81336e-14	-1.97977	-1.29053	1.67469e-05	-1.99668	-1.29688
125809404	chr8:125809404:T:C	3.45242e-12	-1.75458	2.04478	0.000382551	-1.84914	1.68422
125809428	chr8:125809428:C:T	1.43697e-12	-4.92761e-10	-0.586339	0.000274015	-4.92761e-10	-0.498598
125809687	chr8:125809687:C:T	1.59315e-13	-1.87721	-0.908543	3.07009e-05	-1.92842	-0.759068
125809716	chr8:125809716:G:C	1.70926e-12	-4.92761e-10	-0.412821	0.000305165	-4.92761e-10	-0.390928
125809927	chr8:125809927:A:G	7.02004e-13	-4.92761e-10	-1.30269	0.000122706	-4.92761e-10	-1.30199
125810428	chr8:125810428:A:G	1.06093e-13	-1.98477	-1.20755	1.79696e-05	-2.00155	-1.22155
125810873	chr8:125810873:A:G	5.33642e-13	-1.96083	0.383918	8.12142e-05	-1.97388	0.259194
125811160	chr8:125811160:C:T	2.27991e-12	-4.92761e-10	-0.124745	0.000430329	-4.92761e-10	-0.0472304
125811179	chr8:125811179:A:T	2.06488e-12	-4.92761e-10	-0.223806	0.000373947	-4.92761e-10	-0.187666
125811262	chr8:125811262:A:T	1.31099e-12	-4.92761e-10	-0.678099	0.000227437	-4.92761e-10	-0.684906
125811285	chr8:125811285:A:C	1.38172e-12	-4.92761e-10	-0.625547	0.000239626	-4.92761e-10	-0.632701
125811693	chr8:125811693:T:C	1.04835e-13	-1.98716	-1.21709	1.77707e-05	-2.00323	-1.231
125811695	chr8:125811695:A:G	2.31457e-12	-4.92761e-10	-0.109654	0.00037553	-4.92761e-10	-0.183444
125811967	chr8:125811967:G:A	1.23219e-12	-4.92761e-10	-0.740086	0.000213738	-4.92761e-10	-0.74703
125812002	chr8:125812002:A:G	1.29543e-12	-4.92761e-10	-0.690039	0.000224625	-4.92761e-10	-0.697348
125812320	chr8:125812320:A:C	1.56354e-12	-4.92761e-10	-0.501926	0.000299804	-4.92761e-10	-0.408653
125812523	chr8:125812523:T:C	7.63603e-13	-4.92761e-10	-1.21859	0.000134584	-4.92761e-10	-1.20959
125812535	chr8:125812535:A:G	1.36451e-12	-4.92761e-10	-0.638085	0.000232163	-4.92761e-10	-0.664342
125812623	chr8:125812623:G:A	1.48639e-12	-4.92761e-10	-0.552527	0.000252456	-4.92761e-10	-0.580545
125812630	chr8:125812630:T:G	1.72466e-13	-1.95023	-0.756208	2.7478e-05	-1.96745	-0.830946
125812632	chr8:125812632:A:G	1.03502e-13	-1.98498	-1.23206	1.75572e-05	-2.00175	-1.24456
125812872	chr8:125812872:C:T	7.11231e-13	-4.92761e-10	-1.28964	0.000123588	-4.92761e-10	-1.29483
125812891	chr8:125812891:T:A	4.01616e-13	-1.86114	-5.85511e-10	6.49196e-05	-1.93863	-5.85511e-10
125813046	chr8:125813046:A:T	1.47311e-12	-4.92761e-10	-0.561506	0.000280699	-4.92761e-10	-0.474498
125813360	chr8:125813360:G:A	1.47794e-12	-4.92761e-10	-0.558227	0.00025104	-4.92761e-10	-0.58617
125813447	chr8:125813447:T:C	1.55976e-12	-4.92761e-10	-0.504348	0.000264659	-4.92761e-10	-0.533339
125813475	chr8:125813475:T:C	1.13109e-13	-1.98679	-1.14149	1.90805e-05	-2.00258	-1.16053
125813528	chr8:125813528:T:C	1.15696e-13	-1.98795	-1.11772	1.94941e-05	-2.00348	-1.13818
125813578	chr8:125813578:A:G	1.40121e-12	-4.92761e-10	-0.611545	0.000238193	-4.92761e-10	-0.638699
125813860	chr8:125813860:A:G	1.43011e-12	-4.92761e-10	-0.591128	0.000243026	-4.92761e-10	-0.618612
125814233	chr8:125814233:G:A	1.10639e-12	-4.92761e-10	-0.847774	0.000207276	-4.92761e-10	-0.77773
125814748	chr8:125814748:T:C	1.15813e-13	-1.97825	-1.12641	1.94618e-05	-1.99691	-1.14642
125814750	chr8:125814750:T:C	7.86255e-13	-4.92761e-10	-1.18935	0.00013438	-4.92761e-10	-1.21111
125815271	chr8:125815271:T:C	1.39637e-12	-4.92761e-10	-0.615006	0.000237407	-4.92761e-10	-0.642005
125815434	chr8:125815434:A:T	1.33348e-12	-4.92761e-10	-0.661087	0.000235778	-4.92761e-10	-0.64889
125815637	chr8:125815637:G:A	8.14659e-13	-4.92761e-10	-1.15386	0.000137131	-4.92761e-10	-1.19084
125815783	chr8:125815783:C:T	1.16301e-12	-4.92761e-10	-0.797869	0.000201799	-4.92761e-10	-0.80451
125816173	chr8:125816173:G:A	1.55133e-13	-1.89698	-0.915373	3.00984e-05	-1.94426	-0.763052
125816291	chr8:125816291:G:A	1.50249e-12	-4.92761e-10	-0.541757	0.000267521	-4.92761e-10	-0.522583
125816323	chr8:125816323:C:T	9.47912e-13	-4.92761e-10	-1.00237	0.000161442	-4.92761e-10	-1.02764
125816332	chr8:125816332:T:TC	1.27975e-12	-4.92761e-10	-0.702211	0.000226289	-4.92761e-10	-0.689969
125816951	chr8:125816951:C:T	1.18362e-12	-4.92761e-10	-0.780304	0.000201331	-4.92761e-10	-0.80683
125816969	chr8:125816969:AT:A	1.20182e-12	-4.92761e-10	-0.765043	0.000208537	-4.92761e-10	-0.771663
125817047	chr8:125817047:G:T	1.83367e-12	-4.92761e-10	-0.342557	0.00033379	-4.92761e-10	-0.301269
125817192	chr8:125817192:G:C	2.51037e-12	-4.92761e-10	-0.0284469	0.000455702	-4.92761e-10	0.0100588
125817296	chr8:125817296:A:G	1.59515e-12	-4.92761e-10	-0.481912	0.000287325	-4.92761e-10	-0.451167
125817375	chr8:125817375:A:G	7.49531e-13	-4.92761e-10	-1.23719	0.000134885	-4.92761e-10	-1.20736
125817493	chr8:125817493:T:C	7.02735e-13	-4.92761e-10	-1.30165	0.000122632	-4.92761e-10	-1.30259
125817977	chr8:125817977:G:C	1.45397e-12	-4.92761e-10	-0.574583	0.000247004	-4.92761e-10	-0.602375
125817981	chr8:125817981:C:T	1.63382e-12	-4.92761e-10	-0.457955	0.000314056	-4.92761e-10	-0.362208
125818315	chr8:125818315:A:C	9.94286e-14	-2.01459	-1.2426	1.71843e-05	-2.01089	-1.25689
125818392	chr8:125818392:T:C	1.38379e-12	-4.92761e-10	-0.624055	0.000235337	-4.92761e-10	-0.650761
125818437	chr8:125818437:T:C	1.503e-13	-1.85302	-0.990984	2.87999e-05	-1.90731	-0.844095
125818444	chr8:125818444:G:A	1.36135e-12	-4.92761e-10	-0.640401	0.000240868	-4.92761e-10	-0.62753
125819328	chr8:125819328:C:T	1.09295e-12	-4.92761e-10	-0.859994	0.000186232	-4.92761e-10	-0.884787
125819604	chr8:125819604:T:A	9.55329e-14	-2.00091	-1.29625	1.6454e-05	-2.01128	-1.29993
125819688	chr8:125819688:C:T	2.00957e-12	-4.92761e-10	-0.250959	0.000366074	-4.92761e-10	-0.208945
125819802	chr8:125819802:A:G	7.11306e-13	-4.92761e-10	-1.28953	0.000123598	-4.92761e-10	-1.29475
125820043	chr8:125820043:C:G	4.50634e-13	-1.74598	-5.85511e-10	6.82051e-05	-1.88926	-5.85511e-10
125820199	chr8:125820199:T:C	7.4513e-13	-4.92761e-10	-1.24308	0.000128219	-4.92761e-10	-1.25804
125820406	chr8:125820406:G:A	9.01719e-13	-4.92761e-10	-1.05233	0.000160554	-4.92761e-10	-1.03315
125820457	chr8:125820457:T:A	7.06316e-13	-4.92761e-10	-1.29657	0.00012435	-4.92761e-10	-1.28868
125821141	chr8:125821141:C:T	7.45918e-13	-4.92761e-10	-1.24202	0.000128337	-4.92761e-10	-1.25712
125821449	chr8:125821449:T:C	7.18906e-13	-4.92761e-10	-1.2789	0.000127196	-4.92761e-10	-1.26606
125821664	chr8:125821664:GA:G	1.31779e-12	-4.92761e-10	-0.672922	0.000246256	-4.92761e-10	-0.605408
125821921	chr8:125821921:A:G	5.53229e-12	-1.76909	2.53081	0.000618005	-1.86478	2.17949
125822755	chr8:125822755:C:T	7.16329e-13	-4.92761e-10	-1.28249	0.000127479	-4.92761e-10	-1.26383
125822917	chr8:125822917:C:T	3.84991e-12	-1.73845	2.13763	0.000422994	-1.83581	1.77139
125823118	chr8:125823118:G:C	2.04867e-12	-4.92761e-10	-0.231688	0.000323338	-4.92761e-10	-0.333082
125823213	chr8:125823213:A:G	2.49522e-12	-4.92761e-10	-0.0345022	0.000410414	-4.92761e-10	-0.0946152
125823335	chr8:125823335:A:T	1.5624e-13	-1.89056	-0.914684	3.01087e-05	-1.93642	-0.770549
125823452	chr8:125823452:C:T	7.90019e-13	-4.92761e-10	-1.18458	0.000140178	-4.92761e-10	-1.16886
125823818	chr8:125823818:C:T	2.40469e-12	-4.92761e-10	-0.0714578	0.000395987	-4.92761e-10	-0.130399
125823868	chr8:125823868:C:T	3.72718e-13	-1.93581	-5.85511e-10	6.17233e-05	-1.98912	-5.85511e-10
125824023	chr8:125824023:C:T	9.83022e-13	-4.92761e-10	-0.966002	0.000167826	-4.92761e-10	-0.988854
125824249	chr8:125824249:C:G	2.06488e-12	-4.92761e-10	-0.223806	0.000373947	-4.92761e-10	-0.187666
125824288	chr8:125824288:A:T	2.44976e-12	-4.92761e-10	-0.0528881	0.000403134	-4.92761e-10	-0.112512
125824410	chr8:125824410:A:G	1.20268e-13	-2.01406	-1.05285	2.30651e-05	-2.01211	-0.961352
125824732	chr8:125824732:G:A	7.90019e-13	-4.92761e-10	-1.18458	0.000140178	-4.92761e-10	-1.16886
125824885	chr8:125824885:G:A	1.21568e-13	-2.00414	-1.05202	2.33993e-05	-1.99846	-0.960615
125824928	chr8:125824928:C:T	1.2528e-13	-2.0145	-1.01158	2.52607e-05	-2.01388	-0.868648
125824953	chr8:125824953:C:T	1.12726e-12	-4.92761e-10	-0.829092	0.000205378	-4.92761e-10	-0.786929
125825079	chr8:125825079:G:A	2.27991e-12	-4.92761e-10	-0.124745	0.000430329	-4.92761e-10	-0.0472304
125825255	chr8:125825255:C:T	1.26651e-12	-4.92761e-10	-0.712617	0.000223903	-4.92761e-10	-0.700569
125825280	chr8:125825280:G:A	7.90019e-13	-4.92761e-10	-1.18458	0.000140178	-4.92761e-10	-1.16886
125825562	chr8:125825562:C:T	3.31554e-12	-4.92761e-10	0.249741	0.000540901	-4.92761e-10	0.181456
125825802	chr8:125825802:G:A	2.52018e-12	-4.92761e-10	-0.0245491	0.000414493	-4.92761e-10	-0.0847255
125825811	chr8:125825811:C:A	3.58268e-12	-4.92761e-10	0.327232	0.000663375	-4.92761e-10	0.38556
125825816	chr8:125825816:T:C	3.14026e-12	-4.92761e-10	0.195426	0.000512961	-4.92761e-10	0.128418
125826623	chr8:125826623:G:A	1.92833e-13	-2.00625	-0.588559	3.91868e-05	-2.00976	-0.433677
125826635	chr8:125826635:T:C	1.27134e-12	-4.92761e-10	-0.70881	0.000224754	-4.92761e-10	-0.696774
125826771	chr8:125826771:G:C	9.57644e-14	-2.00622	-1.28852	1.67398e-05	-2.01459	-1.2794
125827114	chr8:125827114:A:G	7.53118e-13	-4.92761e-10	-1.23241	0.000133547	-4.92761e-10	-1.21733
125827403	chr8:125827403:C:T	2.23361e-12	-4.92761e-10	-0.14526	0.000349314	-4.92761e-10	-0.255809
125827816	chr8:125827816:A:G	1.99776e-12	-4.92761e-10	-0.256853	0.00032694	-4.92761e-10	-0.322004
125827879	chr8:125827879:T:C	1.26981e-12	-4.92761e-10	-0.710012	0.00022449	-4.92761e-10	-0.697951
125828396	chr8:125828396:C:A	1.7922e-12	-4.92761e-10	-0.365436	0.000284816	-4.92761e-10	-0.459936
125828628	chr8:125828628:A:G	7.26886e-13	-4.92761e-10	-1.26786	0.000125313	-4.92761e-10	-1.28097
125828643	chr8:125828643:C:T	7.30716e-13	-4.92761e-10	-1.26261	0.000125843	-4.92761e-10	-1.27675
125828959	chr8:125828959:T:G	2.00758e-12	-4.92761e-10	-0.25195	0.000355223	-4.92761e-10	-0.239036
125829024	chr8:125829024:A:G	1.09063e-12	-4.92761e-10	-0.862119	0.000199112	-4.92761e-10	-0.817915
125829060	chr8:125829060:A:G	3.29907e-12	-1.75069	1.99545	0.000366495	-1.84625	1.63845
125829273	chr8:125829273:C:T	1.40016e-12	-4.92761e-10	-0.612296	0.000225721	-4.92761e-10	-0.69248
125829474	chr8:125829474:T:TA	1.69089e-12	-4.92761e-10	-0.423623	0.000270695	-4.92761e-10	-0.51079
125829569	chr8:125829569:T:C	7.1059e-13	-4.92761e-10	-1.29054	0.000123502	-4.92761e-10	-1.29552
125829671	chr8:125829671:G:A	1.8156e-12	-4.92761e-10	-0.352462	0.000292124	-4.92761e-10	-0.434603
125829802	chr8:125829802:A:G	1.631e-12	-4.92761e-10	-0.459688	0.000261553	-4.92761e-10	-0.545145
125829841	chr8:125829841:T:C	1.76482e-12	-4.92761e-10	-0.380829	0.000281979	-4.92761e-10	-0.469949
125830076	chr8:125830076:T:A	2.06488e-12	-4.92761e-10	-0.223806	0.000373947	-4.92761e-10	-0.187666
125830186	chr8:125830186:T:C	1.02571e-13	-1.99135	-1.23473	1.74315e-05	-2.00687	-1.24663
125830352	chr8:125830352:T:C	1.60667e-12	-4.92761e-10	-0.474713	0.000257923	-4.92761e-10	-0.559121
125830402	chr8:125830402:C:T	6.97407e-12	-4.92761e-10	0.99332	0.00115654	-4.92761e-10	0.941407
125830673	chr8:125830673:A:C	1.20702e-13	-1.76543	-1.29788	1.87523e-05	-1.88103	-1.29944
125830718	chr8:125830718:A:G	1.64333e-12	-4.92761e-10	-0.452152	0.000263379	-4.92761e-10	-0.538187
125830787	chr8:125830787:T:A	1.55169e-13	-2.01427	-0.797848	3.09987e-05	-2.01459	-0.663245
125831060	chr8:125831060:G:C	8.10957e-13	-4.92761e-10	-1.15842	0.000139417	-4.92761e-10	-1.17431
125831170	chr8:125831170:G:A	1.27432e-13	-2.01246	-0.996591	2.47026e-05	-2.00926	-0.895614
125831404	chr8:125831404:T:A	1.21395e-13	-1.76271	-1.29487	1.89581e-05	-1.87813	-1.29142
125831474	chr8:125831474:G:T	1.3295e-13	-1.77886	-1.18779	2.05876e-05	-1.88458	-1.20251
125831555	chr8:125831555:C:T	8.10957e-13	-4.92761e-10	-1.15842	0.000139417	-4.92761e-10	-1.17431
125831639	chr8:125831639:T:C	1.32496e-13	-1.77178	-1.1983	2.0491e-05	-1.87949	-1.2123
125831824	chr8:125831824:T:C	7.40523e-13	-4.92761e-10	-1.24928	0.000130909	-4.92761e-10	-1.23728
125831943	chr8:125831943:G:T	1.15402e-12	-4.92761e-10	-0.805624	0.000206444	-4.92761e-10	-0.781753
125831997	chr8:125831997:T:C	8.10957e-13	-4.92761e-10	-1.15842	0.000139417	-4.92761e-10	-1.17431
125832494	chr8:125832494:T:C	1.84706e-12	-4.92761e-10	-0.335285	0.000296798	-4.92761e-10	-0.418727
125832573	chr8:125832573:C:T	1.79262e-12	-4.92761e-10	-0.365202	0.000288496	-4.92761e-10	-0.447099
125832722	chr8:125832722:T:G	1.84507e-12	-4.92761e-10	-0.336361	0.000296607	-4.92761e-10	-0.419374
125832756	chr8:125832756:C:A	1.1181e-12	-4.92761e-10	-0.837251	0.000197365	-4.92761e-10	-0.826728
125832839	chr8:125832839:G:A	1.15636e-12	-4.92761e-10	-0.803604	0.000206823	-4.92761e-10	-0.779918
125832859	chr8:125832859:T:TC	9.94583e-13	-4.92761e-10	-0.954311	0.00018014	-4.92761e-10	-0.918048
125833126	chr8:125833126:G:T	1.17708e-13	-1.78826	-1.30017	1.84783e-05	-1.8936	-1.30159
125833166	chr8:125833166:C:T	8.10957e-13	-4.92761e-10	-1.15842	0.000139417	-4.92761e-10	-1.17431
125833220	chr8:125833220:G:T	1.25259e-12	-4.92761e-10	-0.723664	0.000203696	-4.92761e-10	-0.795154
125833954	chr8:125833954:T:C	1.44416e-12	-4.92761e-10	-0.581354	0.000254991	-4.92761e-10	-0.570554
125833961	chr8:125833961:A:T	1.9518e-13	-1.59119	-0.991524	3.2957e-05	-1.7517	-0.864873
125833967	chr8:125833967:G:A	1.25259e-12	-4.92761e-10	-0.723664	0.000203696	-4.92761e-10	-0.795154
125834088	chr8:125834088:A:G	1.44817e-12	-4.92761e-10	-0.578576	0.000255707	-4.92761e-10	-0.567748
125834121	chr8:125834121:G:A	1.26266e-12	-4.92761e-10	-0.715657	0.000205229	-4.92761e-10	-0.787656
125834499	chr8:125834499:G:A	1.53319e-12	-4.92761e-10	-0.52153	0.000270757	-4.92761e-10	-0.510557
125834544	chr8:125834544:C:A	1.25565e-12	-4.92761e-10	-0.721225	0.000204166	-4.92761e-10	-0.792846
125834575	chr8:125834575:A:G	2.77904e-12	-4.92761e-10	0.0732283	0.000442168	-4.92761e-10	-0.0200913
125834613	chr8:125834613:G:A	7.6934e-13	-4.92761e-10	-1.2111	0.0001319	-4.92761e-10	-1.22973
125834637	chr8:125834637:C:A	1.23784e-12	-4.92761e-10	-0.735507	0.000201406	-4.92761e-10	-0.806458
125834746	chr8:125834746:A:G	7.40004e-13	-4.92761e-10	-1.24998	0.000130807	-4.92761e-10	-1.23806
125834783	chr8:125834783:T:A	2.7371e-12	-4.92761e-10	0.0580201	0.000435697	-4.92761e-10	-0.0348343
125834799	chr8:125834799:T:G	2.77409e-12	-4.92761e-10	0.0714459	0.000441408	-4.92761e-10	-0.0218122
125834808	chr8:125834808:A:C	2.77409e-12	-4.92761e-10	0.0714459	0.000441408	-4.92761e-10	-0.0218122
125834831	chr8:125834831:A:G	1.26647e-12	-4.92761e-10	-0.712643	0.000205814	-4.92761e-10	-0.784808
125834923	chr8:125834923:GCACT:G	2.6547e-12	-1.7428	1.77025	0.000316094	-1.83779	1.48205
125834946	chr8:125834946:A:T	2.89938e-12	-4.92761e-10	0.11562	0.00046733	-4.92761e-10	0.035254
125835102	chr8:125835102:T:A	1.21364e-12	-4.92761e-10	-0.755252	0.000226117	-4.92761e-10	-0.690729
125835163	chr8:125835163:T:C	9.41281e-13	-4.92761e-10	-1.00939	0.000163173	-4.92761e-10	-1.01697
125835170	chr8:125835170:A:G	9.49667e-14	-2.01324	-1.28987	1.6756e-05	-2.01186	-1.28117
125835628	chr8:125835628:T:C	9.83695e-13	-4.92761e-10	-0.965318	0.000178765	-4.92761e-10	-0.92571
125835799	chr8:125835799:A:G	2.75683e-12	-4.92761e-10	0.0652042	0.000438736	-4.92761e-10	-0.0278835
125835805	chr8:125835805:T:G	1.28091e-12	-4.92761e-10	-0.70131	0.000208006	-4.92761e-10	-0.774212
125835843	chr8:125835843:T:C	6.62306e-12	-4.92761e-10	0.941679	0.00105991	-4.92761e-10	0.85416
125836079	chr8:125836079:C:A	1.09597e-12	-4.92761e-10	-0.857238	0.000193415	-4.92761e-10	-0.846941
125836115	chr8:125836115:C:A	8.6951e-13	-4.92761e-10	-1.0887	0.000158703	-4.92761e-10	-1.04475
125836233	chr8:125836233:C:T	7.063e-13	-4.92761e-10	-1.29659	0.000123304	-4.92761e-10	-1.29713
125836441	chr8:125836441:G:A	2.73048e-12	-4.92761e-10	0.0556001	0.000434693	-4.92761e-10	-0.0371418
125836471	chr8:125836471:C:A	7.4421e-13	-4.92761e-10	-1.24431	0.000131114	-4.92761e-10	-1.23571
125836687	chr8:125836687:C:T	1.44268e-12	-4.92761e-10	-0.582379	0.000254727	-4.92761e-10	-0.571587
125836925	chr8:125836925:T:A	2.88544e-12	-4.92761e-10	0.110799	0.000465124	-4.92761e-10	0.030523
125837009	chr8:125837009:G:A	1.25259e-12	-4.92761e-10	-0.723664	0.000203696	-4.92761e-10	-0.795154
125837186	chr8:125837186:G:T	1.44268e-12	-4.92761e-10	-0.582379	0.000254727	-4.92761e-10	-0.571587
125837201	chr8:125837201:T:G	1.24699e-13	-1.73276	-1.29797	1.92767e-05	-1.85287	-1.30001
125837245	chr8:125837245:G:A	1.18151e-12	-4.92761e-10	-0.782083	0.000213723	-4.92761e-10	-0.747098
125837314	chr8:125837314:T:A	7.42399e-13	-4.92761e-10	-1.24675	0.000130394	-4.92761e-10	-1.24122
125837466	chr8:125837466:T:A	8.21573e-13	-4.92761e-10	-1.14541	0.000141143	-4.92761e-10	-1.162
125837629	chr8:125837629:A:G	9.82313e-14	-1.97189	-1.29742	1.68832e-05	-1.98279	-1.30267
125837649	chr8:125837649:TG:T	2.43576e-12	-1.71965	1.66103	0.000290255	-1.81949	1.37847
125837717	chr8:125837717:T:C	7.83378e-13	-4.92761e-10	-1.19302	0.000132976	-4.92761e-10	-1.22161
125837747	chr8:125837747:C:T	8.10957e-13	-4.92761e-10	-1.15842	0.000139417	-4.92761e-10	-1.17431
125837859	chr8:125837859:C:A	1.25415e-12	-4.92761e-10	-0.722422	0.000203942	-4.92761e-10	-0.793947
125837959	chr8:125837959:A:G	8.10957e-13	-4.92761e-10	-1.15842	0.000139417	-4.92761e-10	-1.17431
125838349	chr8:125838349:A:G	1.25259e-12	-4.92761e-10	-0.723664	0.000203696	-4.92761e-10	-0.795154
125838477	chr8:125838477:T:A	1.19603e-13	-1.77215	-1.30031	1.86689e-05	-1.88325	-1.30167
125838582	chr8:125838582:C:A	7.11231e-13	-4.92761e-10	-1.28964	0.000123588	-4.92761e-10	-1.29483
125838639	chr8:125838639:G:A	2.67049e-12	-1.73687	1.77025	0.000317166	-1.8344	1.48205
125839224	chr8:125839224:G:A	1.10038e-13	-1.85422	-1.30159	1.8233e-05	-1.90775	-1.30079
125839468	chr8:125839468:TGAGTCTCTGCTTTTCTCTG:T	2.72244e-12	-4.92761e-10	0.0526515	0.000439607	-4.92761e-10	-0.0258993
125839557	chr8:125839557:C:A	1.15636e-12	-4.92761e-10	-0.803604	0.000206823	-4.92761e-10	-0.779918
125839582	chr8:125839582:C:T	1.15636e-12	-4.92761e-10	-0.803604	0.000206823	-4.92761e-10	-0.779918
125839591	chr8:125839591:C:A	1.25259e-12	-4.92761e-10	-0.723664	0.000203696	-4.92761e-10	-0.795154
125839713	chr8:125839713:C:A	7.04628e-13	-4.92761e-10	-1.29896	0.000123657	-4.92761e-10	-1.29427
125839844	chr8:125839844:C:G	8.10957e-13	-4.92761e-10	-1.15842	0.000139417	-4.92761e-10	-1.17431
125839959	chr8:125839959:T:A	2.72244e-12	-4.92761e-10	0.0526515	0.000439607	-4.92761e-10	-0.0258993
125840038	chr8:125840038:T:G	1.24957e-12	-4.92761e-10	-0.726076	0.000221945	-4.92761e-10	-0.709352
125840222	chr8:125840222:C:T	1.1181e-12	-4.92761e-10	-0.837251	0.000197365	-4.92761e-10	-0.826728
125840223	chr8:125840223:G:A	1.25259e-12	-4.92761e-10	-0.723664	0.000203696	-4.92761e-10	-0.795154
125840538	chr8:125840538:T:C	3.03985e-12	-1.71606	1.87899	0.000357301	-1.81919	1.58599
125840700	chr8:125840700:G:A	1.18303e-12	-4.92761e-10	-0.780798	0.000210062	-4.92761e-10	-0.764379
125840772	chr8:125840772:C:T	2.89747e-12	-4.92761e-10	0.114961	0.000467008	-4.92761e-10	0.0345649
125840908	chr8:125840908:C:G	1.073e-12	-4.92761e-10	-0.878418	0.000189381	-4.92761e-10	-0.868021
125841020	chr8:125841020:G:A	1.21704e-13	-1.76588	-1.28916	1.89021e-05	-1.87966	-1.29285
125841066	chr8:125841066:A:C	1.07353e-12	-4.92761e-10	-0.877924	0.000189476	-4.92761e-10	-0.86752
125841076	chr8:125841076:G:A	2.17362e-12	-4.92761e-10	-0.172485	0.000349511	-4.92761e-10	-0.255245
125841160	chr8:125841160:A:G	3.48133e-12	-1.70096	1.9995	0.000383101	-1.80505	1.64157
125841319	chr8:125841319:C:G	3.44393e-12	-1.6917	1.97944	0.000400919	-1.79905	1.68102
125841463	chr8:125841463:C:T	1.28723e-12	-4.92761e-10	-0.696388	0.000208929	-4.92761e-10	-0.769787
125841705	chr8:125841705:G:A	2.65673e-12	-4.92761e-10	0.0282177	0.000423491	-4.92761e-10	-0.0632488
125841772	chr8:125841772:T:C	8.09361e-13	-4.92761e-10	-1.16039	0.000139157	-4.92761e-10	-1.17618
125842092	chr8:125842092:A:G	1.20932e-12	-0.758824	-5.85511e-10	0.000159411	-1.0403	-5.85511e-10
125842151	chr8:125842151:A:G	1.21262e-13	-1.76203	-1.29665	1.88571e-05	-1.87587	-1.29903
125842156	chr8:125842156:A:G	1.21585e-13	-1.75918	-1.29685	1.88985e-05	-1.87352	-1.29918
125842168	chr8:125842168:A:C	1.62358e-12	-4.92761e-10	-0.464247	0.000265696	-4.92761e-10	-0.529428
125842554	chr8:125842554:C:A	2.87973e-12	-4.92761e-10	0.108819	0.000464216	-4.92761e-10	0.0285683
125842796	chr8:125842796:G:A	8.50193e-13	-4.92761e-10	-1.11117	0.00014572	-4.92761e-10	-1.13009
125842854	chr8:125842854:ACT:A	2.87679e-12	-4.92761e-10	0.107796	0.000463733	-4.92761e-10	0.0275275
125843154	chr8:125843154:C:G	3.60438e-13	-1.69406	-0.275258	4.95324e-05	-1.8327	-0.37645
125843511	chr8:125843511:C:A	2.87973e-12	-4.92761e-10	0.108819	0.000464216	-4.92761e-10	0.0285683
125843592	chr8:125843592:C:T	1.06737e-12	-4.92761e-10	-0.88368	0.000192121	-4.92761e-10	-0.853658
125843702	chr8:125843702:C:T	1.10259e-12	-4.92761e-10	-0.851216	0.000198683	-4.92761e-10	-0.82007
125844039	chr8:125844039:G:A	9.01266e-13	-4.92761e-10	-1.05283	0.000158641	-4.92761e-10	-1.04514
125844093	chr8:125844093:C:T	2.68926e-13	-1.69104	-0.571154	3.79876e-05	-1.80354	-0.670982
125844813	chr8:125844813:C:T	1.06667e-12	-4.92761e-10	-0.884338	0.000191991	-4.92761e-10	-0.854334
125844952	chr8:125844952:G:A	1.06737e-12	-4.92761e-10	-0.88368	0.000192121	-4.92761e-10	-0.853658
125845034	chr8:125845034:T:C	7.15941e-13	-4.92761e-10	-1.28304	0.000126637	-4.92761e-10	-1.27045
125845220	chr8:125845220:A:G	9.48268e-14	-2.01362	-1.29096	1.6741e-05	-2.01133	-1.28259
125845291	chr8:125845291:A:G	1.06889e-12	-4.92761e-10	-0.882255	0.000192406	-4.92761e-10	-0.852175
125845314	chr8:125845314:C:T	1.06711e-12	-4.92761e-10	-0.883925	0.000192071	-4.92761e-10	-0.853914
125845361	chr8:125845361:G:A	1.06737e-12	-4.92761e-10	-0.88368	0.000192121	-4.92761e-10	-0.853658
125845729	chr8:125845729:A:G	4.44781e-13	-1.66613	-0.092923	6.08695e-05	-1.78614	-0.216908
125845747	chr8:125845747:A:G	4.14614e-13	-1.6894	-0.139885	5.71434e-05	-1.80477	-0.261444
125845794	chr8:125845794:C:T	2.88728e-13	-1.66409	-0.52706	4.04183e-05	-1.78216	-0.630341
125845800	chr8:125845800:A:G	1.06755e-12	-4.92761e-10	-0.883516	0.000192157	-4.92761e-10	-0.853466
125845853	chr8:125845853:C:T	2.7357e-13	-1.67773	-0.567345	3.84297e-05	-1.79521	-0.667736
125845938	chr8:125845938:T:C	4.21926e-13	-1.8118	-5.85511e-10	8.19667e-05	-1.70547	-5.85511e-10
125845950	chr8:125845950:A:G	1.18542e-12	-4.92761e-10	-0.778782	0.000215486	-4.92761e-10	-0.738885
125846010	chr8:125846010:T:C	2.87973e-12	-4.92761e-10	0.108819	0.000464216	-4.92761e-10	0.0285683
125846098	chr8:125846098:C:G	7.91549e-13	-4.92761e-10	-1.18264	0.000136298	-4.92761e-10	-1.19694
125846139	chr8:125846139:T:C	6.27654e-13	-1.6955	0.280852	8.62157e-05	-1.81082	0.155891
125846142	chr8:125846142:A:G	6.0295e-13	-1.70157	0.246773	8.30478e-05	-1.81556	0.123191
125846274	chr8:125846274:A:G	9.30091e-13	-4.92761e-10	-1.02135	0.000165549	-4.92761e-10	-1.00251
125846372	chr8:125846372:C:T	1.05917e-12	-4.92761e-10	-0.891393	0.000190508	-4.92761e-10	-0.862086
125846436	chr8:125846436:C:T	5.69443e-13	-1.76672	0.254741	7.94705e-05	-1.86691	0.130519
125846688	chr8:125846688:C:T	1.06737e-12	-4.92761e-10	-0.88368	0.000192121	-4.92761e-10	-0.853658
125846729	chr8:125846729:T:C	1.53709e-12	-4.92761e-10	-0.518986	0.000279286	-4.92761e-10	-0.479544
125846771	chr8:125846771:G:A	1.02431e-12	-4.92761e-10	-0.924855	0.000180729	-4.92761e-10	-0.914781
125846857	chr8:125846857:C:T	4.69102e-13	-1.66321	-0.0425998	6.39979e-05	-1.78361	-0.169325
125846860	chr8:125846860:A:G	6.10664e-13	-1.71234	0.270258	8.42151e-05	-1.82375	0.145342
125847037	chr8:125847037:T:C	1.07017e-12	-4.92761e-10	-0.881059	0.000192635	-4.92761e-10	-0.850982
125847051	chr8:125847051:T:A	1.06737e-12	-4.92761e-10	-0.88368	0.000192121	-4.92761e-10	-0.853658
125847076	chr8:125847076:A:G	1.06737e-12	-4.92761e-10	-0.88368	0.000192121	-4.92761e-10	-0.853658
125847108	chr8:125847108:T:A	6.02182e-13	-1.72871	0.272639	8.33364e-05	-1.83686	0.147968
125847140	chr8:125847140:G:A	7.9658e-13	-4.92761e-10	-1.17631	0.000141853	-4.92761e-10	-1.15699
125847153	chr8:125847153:A:G	4.4012e-13	-1.69676	-0.0728256	6.05174e-05	-1.8107	-0.198151
125847173	chr8:125847173:T:C	8.00152e-13	-4.92761e-10	-1.17183	0.000137624	-4.92761e-10	-1.18725
125847218	chr8:125847218:A:T	3.39495e-12	-1.75011	2.02352	0.000376977	-1.84383	1.66424
125847276	chr8:125847276:A:T	4.72754e-13	-1.69806	-5.85511e-10	7.81089e-05	-1.75368	-5.85511e-10
125847297	chr8:125847297:G:C	9.48645e-14	-2.01367	-1.29051	1.67528e-05	-2.01122	-1.282
125847352	chr8:125847352:T:C	5.93648e-13	-1.73709	0.266744	8.23027e-05	-1.84354	0.142161
125847610	chr8:125847610:A:G	8.09371e-13	-4.92761e-10	-1.16038	0.000139158	-4.92761e-10	-1.17617
125847679	chr8:125847679:A:G	2.71277e-12	-4.92761e-10	0.0490925	0.000438076	-4.92761e-10	-0.0293895
125847714	chr8:125847714:T:A	1.05682e-12	-4.92761e-10	-0.893611	0.000190217	-4.92761e-10	-0.863616
125847715	chr8:125847715:T:A	1.07945e-12	-4.92761e-10	-0.872431	0.000194432	-4.92761e-10	-0.841696
125847717	chr8:125847717:A:T	2.12666e-12	-4.92761e-10	-0.194325	0.000386464	-4.92761e-10	-0.154743
125847877	chr8:125847877:A:G	1.06794e-12	-4.92761e-10	-0.883146	0.000192221	-4.92761e-10	-0.853134
125847967	chr8:125847967:T:C	1.21124e-13	-1.79309	-1.26673	1.89114e-05	-1.89882	-1.2732
125848101	chr8:125848101:A:G	4.35534e-13	-1.67502	-0.105036	5.97231e-05	-1.79337	-0.228693
125848156	chr8:125848156:T:G	4.64586e-13	-1.67873	-0.0367561	6.35463e-05	-1.79624	-0.163771
125848256	chr8:125848256:A:G	9.54352e-13	-4.92761e-10	-0.995601	0.000170017	-4.92761e-10	-0.97588
125848377	chr8:125848377:T:C	6.00273e-13	-1.73102	0.271767	8.30917e-05	-1.83884	0.147002
125848436	chr8:125848436:C:T	1.06737e-12	-4.92761e-10	-0.88368	0.000192121	-4.92761e-10	-0.853658
125848552	chr8:125848552:A:G	1.06737e-12	-4.92761e-10	-0.88368	0.000192121	-4.92761e-10	-0.853658
125848570	chr8:125848570:C:T	3.17348e-12	-1.75185	1.9578	0.000353705	-1.8455	1.60218
125848576	chr8:125848576:C:T	1.02431e-12	-4.92761e-10	-0.924855	0.000180729	-4.92761e-10	-0.914781
125848710	chr8:125848710:A:G	1.37261e-12	-4.92761e-10	-0.632166	0.000248851	-4.92761e-10	-0.594928
125849016	chr8:125849016:A:C	9.62952e-14	-1.99801	-1.29121	1.65277e-05	-2.01038	-1.29636
125849155	chr8:125849155:C:T	1.25302e-12	-0.72332	-5.85511e-10	0.000167076	-0.993333	-5.85511e-10
125849189	chr8:125849189:TG:T	1.11034e-12	-4.92761e-10	-0.844216	0.000198862	-4.92761e-10	-0.819171
125849494	chr8:125849494:C:T	2.67263e-12	-4.92761e-10	0.0341828	0.00043177	-4.92761e-10	-0.0438868
125849715	chr8:125849715:G:T	8.10216e-13	-4.92761e-10	-1.15933	0.000139298	-4.92761e-10	-1.17516
125849877	chr8:125849877:C:T	6.13903e-13	-1.73104	0.294239	8.49185e-05	-1.83862	0.168532
125850230	chr8:125850230:A:C	1.12741e-13	-2.01387	-1.11767	2.13924e-05	-2.01176	-1.03699
125850798	chr8:125850798:A:T	1.05614e-12	-4.92761e-10	-0.894262	0.000190026	-4.92761e-10	-0.864618
125851081	chr8:125851081:A:G	1.06737e-12	-4.92761e-10	-0.88368	0.000192121	-4.92761e-10	-0.853658
125851226	chr8:125851226:C:T	4.50712e-13	-1.67404	-0.0717635	6.17331e-05	-1.79227	-0.196691
125851269	chr8:125851269:G:A	1.35645e-12	-4.92761e-10	-0.644005	0.000245808	-4.92761e-10	-0.60723
125851406	chr8:125851406:C:T	6.28243e-13	-1.68605	0.272343	8.62217e-05	-1.80341	0.148552
125851961	chr8:125851961:T:A	7.02186e-13	-4.92761e-10	-1.30244	0.00012288	-4.92761e-10	-1.30057
125851995	chr8:125851995:G:A	1.5859e-12	-1.81732	1.32959	0.000273155	-1.90045	1.39871
125852557	chr8:125852557:C:A	7.02198e-13	-4.92761e-10	-1.30242	0.000122886	-4.92761e-10	-1.30052
125852748	chr8:125852748:G:A	7.02928e-13	-4.92761e-10	-1.30138	0.000123159	-4.92761e-10	-1.29831
125852996	chr8:125852996:T:G	1.34391e-12	-4.92761e-10	-0.653296	0.000243476	-4.92761e-10	-0.616761
125853352	chr8:125853352:C:T	1.92974e-12	-4.92761e-10	-0.291493	0.000354627	-4.92761e-10	-0.240715
125853629	chr8:125853629:G:T	9.17424e-13	-1.80045	0.765385	0.000162818	-1.88598	0.866833
125853866	chr8:125853866:T:C	1.80411e-12	-1.87627	1.51746	0.000216327	-1.93935	1.20436
125853888	chr8:125853888:G:C	8.633e-13	-4.92761e-10	-1.09587	0.000147783	-4.92761e-10	-1.11604
125853913	chr8:125853913:C:G	7.86868e-13	-1.8639	0.675323	0.00014229	-1.93552	0.781607
125853929	chr8:125853929:G:A	6.86796e-13	-1.84259	0.517994	0.000123099	-1.92014	0.621347
125853934	chr8:125853934:G:A	8.84192e-13	-4.92761e-10	-1.07196	0.000158125	-4.92761e-10	-1.04839
125854047	chr8:125854047:G:A	5.21099e-12	-4.92761e-10	0.701892	0.000852771	-4.92761e-10	0.63671
125854172	chr8:125854172:G:T	7.13275e-13	-4.92761e-10	-1.28677	0.000125489	-4.92761e-10	-1.27956
125854493	chr8:125854493:C:T	7.29799e-13	-4.92761e-10	-1.26386	0.00012707	-4.92761e-10	-1.26704
125854671	chr8:125854671:G:T	9.02997e-13	-4.92761e-10	-1.05092	0.00016191	-4.92761e-10	-1.02474
125854729	chr8:125854729:T:C	7.14331e-13	-4.92761e-10	-1.28529	0.000125389	-4.92761e-10	-1.28036
125854834	chr8:125854834:T:C	1.01965e-12	-4.92761e-10	-0.929414	0.000174374	-4.92761e-10	-0.950577
125854940	chr8:125854940:C:A	1.52797e-13	-1.82952	-0.998003	2.76921e-05	-1.77692	-1.01371
125855123	chr8:125855123:G:A	1.05825e-13	-2.01161	-1.18324	1.8413e-05	-2.01459	-1.18414
125855219	chr8:125855219:A:G	9.55618e-14	-2.00482	-1.29204	1.66762e-05	-2.01456	-1.28324
125855230	chr8:125855230:C:T	7.49574e-13	-4.92761e-10	-1.23713	0.000129581	-4.92761e-10	-1.24747
125855261	chr8:125855261:G:A	1.09759e-13	-2.01458	-1.14376	1.80336e-05	-2.00658	-1.21296
125855310	chr8:125855310:T:C	3.71639e-13	-1.93871	-5.85511e-10	6.27384e-05	-1.97281	-5.85511e-10
125855331	chr8:125855331:T:A	3.99099e-13	-1.86743	-5.85511e-10	6.83575e-05	-1.88703	-5.85511e-10
125855409	chr8:125855409:A:G	9.45689e-14	-2.01459	-1.29272	1.65895e-05	-2.00315	-1.29986
125855635	chr8:125855635:T:G	8.91866e-13	-1.54342	0.480106	0.000231948	-1.40227	0.737007
125855986	chr8:125855986:A:G	6.48414e-13	-1.98273	0.600628	0.000112117	-1.98274	0.590501
125856321	chr8:125856321:G:T	4.4054e-13	-1.40279	-0.365838	7.54616e-05	-1.41183	-0.376328
125856496	chr8:125856496:C:T	9.68307e-13	-4.92761e-10	-0.981085	0.000165047	-4.92761e-10	-1.00555
125856501	chr8:125856501:A:G	4.28566e-13	-2.01313	0.216943	8.13845e-05	-2.00627	0.293671
125856518	chr8:125856518:T:C	7.025e-13	-4.92761e-10	-1.30199	0.000122916	-4.92761e-10	-1.30028
125856521	chr8:125856521:A:G	5.03895e-13	-2.00215	0.367881	9.40094e-05	-2.01308	0.44469
125856596	chr8:125856596:T:C	2.2585e-13	-2.00848	-0.428281	4.31154e-05	-2.01418	-0.333722
125857674	chr8:125857674:G:A	7.88219e-13	-4.92761e-10	-1.18686	0.000139257	-4.92761e-10	-1.17546
125857726	chr8:125857726:C:A	5.05176e-13	-1.63173	-5.85511e-10	8.36452e-05	-1.6852	-5.85511e-10
125858654	chr8:125858654:A:G	1.77938e-12	-4.92761e-10	-0.372614	0.000302143	-4.92761e-10	-0.400879
125859156	chr8:125859156:G:A	7.28355e-13	-4.92761e-10	-1.26584	0.000126731	-4.92761e-10	-1.26971
125860616	chr8:125860616:C:T	4.41848e-13	-1.76567	-5.85511e-10	7.05824e-05	-1.855	-5.85511e-10
125861414	chr8:125861414:G:A	1.7004e-12	-4.92761e-10	-0.418017	0.000288246	-4.92761e-10	-0.447967
125861678	chr8:125861678:A:G	8.08138e-11	-4.92761e-10	3.44327	0.0256484	-4.92761e-10	4.04045
125861892	chr8:125861892:A:G	1.69747e-12	-4.92761e-10	-0.419743	0.00028775	-4.92761e-10	-0.44969
125862189	chr8:125862189:A:G	1.70174e-12	-4.92761e-10	-0.417229	0.000288467	-4.92761e-10	-0.4472
125862286	chr8:125862286:G:C	3.44516e-13	-2.01449	-5.85511e-10	6.02694e-05	-2.01296	-5.85511e-10
125862338	chr8:125862338:G:A	1.70292e-12	-4.92761e-10	-0.416536	0.000288667	-4.92761e-10	-0.446506
125863157	chr8:125863157:T:G	1.7004e-12	-4.92761e-10	-0.418017	0.000288246	-4.92761e-10	-0.447967
125863246	chr8:125863246:G:A	1.16275e-13	-1.90943	-1.19125	2.27847e-05	-1.84016	-1.14553
125863805	chr8:125863805:A:G	3.3312e-12	-4.92761e-10	0.254454	0.000558605	-4.92761e-10	0.213661
125864022	chr8:125864022:A:G	1.70077e-12	-4.92761e-10	-0.417799	0.000288301	-4.92761e-10	-0.447775
125864113	chr8:125864113:A:C	1.7004e-12	-4.92761e-10	-0.418017	0.000288246	-4.92761e-10	-0.447967
125864316	chr8:125864316:G:T	2.15095e-12	-4.92761e-10	-0.18297	0.000363247	-4.92761e-10	-0.216698
125864465	chr8:125864465:T:G	1.7004e-12	-4.92761e-10	-0.418017	0.000288246	-4.92761e-10	-0.447967
125864994	chr8:125864994:T:C	7.13457e-13	-4.92761e-10	-1.28651	0.000124819	-4.92761e-10	-1.28492
125865016	chr8:125865016:G:A	1.7004e-12	-4.92761e-10	-0.418017	0.000288246	-4.92761e-10	-0.447967
125865061	chr8:125865061:G:T	1.44746e-12	-1.96285	1.38378	0.000345281	-1.95568	1.68825
125865115	chr8:125865115:G:A	8.55808e-13	-4.92761e-10	-1.10459	0.000146487	-4.92761e-10	-1.12485
125865859	chr8:125865859:TA:T	1.94724e-13	-1.86529	-0.719757	4.14647e-05	-1.78828	-0.598657
125865894	chr8:125865894:G:A	1.69471e-12	-4.92761e-10	-0.42137	0.000287312	-4.92761e-10	-0.451211
125866191	chr8:125866191:T:C	1.41617e-12	-4.92761e-10	-0.600925	0.000256833	-4.92761e-10	-0.563354
125866364	chr8:125866364:T:C	5.85821e-13	-1.48362	-5.85511e-10	8.70184e-05	-1.64566	-5.85511e-10
125866595	chr8:125866595:A:G	1.7004e-12	-4.92761e-10	-0.418017	0.000288246	-4.92761e-10	-0.447967
125866796	chr8:125866796:G:A	1.7004e-12	-4.92761e-10	-0.418017	0.000288246	-4.92761e-10	-0.447967
125866910	chr8:125866910:T:C	1.67124e-12	-4.92761e-10	-0.435313	0.000321456	-4.92761e-10	-0.33892
125866993	chr8:125866993:C:G	7.07205e-13	-4.92761e-10	-1.29531	0.000123374	-4.92761e-10	-1.29656
125868202	chr8:125868202:A:G	3.45955e-13	-2.01033	-5.85511e-10	6.11358e-05	-1.99868	-5.85511e-10
125868606	chr8:125868606:A:G	7.02045e-13	-4.92761e-10	-1.30264	0.000122619	-4.92761e-10	-1.30269
125868613	chr8:125868613:C:T	9.28949e-13	-4.92761e-10	-1.02258	0.000155079	-4.92761e-10	-1.06785
125869388	chr8:125869388:C:T	8.68338e-13	-1.94865	0.858602	0.000200106	-1.9404	1.12747
125870100	chr8:125870100:C:A	1.87862e-12	-4.92761e-10	-0.318339	0.000343647	-4.92761e-10	-0.272165
125870420	chr8:125870420:T:C	2.6182e-12	-4.92761e-10	0.0136087	0.000483284	-4.92761e-10	0.0688238
125870448	chr8:125870448:A:T	1.23289e-13	-1.89009	-1.15201	2.44165e-05	-1.81602	-1.1005
125870591	chr8:125870591:G:A	1.2226e-13	-1.89964	-1.15084	2.41629e-05	-1.82789	-1.09907
125870668	chr8:125870668:A:G	2.28699e-12	-4.92761e-10	-0.121643	0.000417263	-4.92761e-10	-0.0780638
125871207	chr8:125871207:T:C	2.52858e-13	-1.89643	-0.427375	5.49482e-05	-1.82678	-0.278609
125871582	chr8:125871582:G:A	2.82506e-13	-1.74296	-0.469977	5.38786e-05	-1.58784	-0.537209
125871591	chr8:125871591:C:G	2.10691e-13	-1.20588	-1.30037	3.44532e-05	-1.27191	-1.30027
125872475	chr8:125872475:T:C	9.50082e-13	-4.92761e-10	-1.00009	0.000173486	-4.92761e-10	-0.955686
125873347	chr8:125873347:A:C	1.29419e-13	-1.90323	-1.09035	2.57273e-05	-1.83314	-1.03108
125874088	chr8:125874088:T:C	7.0222e-13	-4.92761e-10	-1.30239	0.00012262	-4.92761e-10	-1.30269
125874506	chr8:125874506:C:G	3.68836e-13	-1.94628	-5.85511e-10	7.02744e-05	-1.85937	-5.85511e-10
125874547	chr8:125874547:G:T	3.56971e-13	-1.97898	-5.85511e-10	6.09538e-05	-2.00166	-5.85511e-10
125875237	chr8:125875237:T:C	1.6117e-12	-4.92761e-10	-0.471586	0.000309402	-4.92761e-10	-0.377141
125876050	chr8:125876050:G:A	7.8877e-13	-4.92761e-10	-1.18616	0.000135843	-4.92761e-10	-1.20028
125876285	chr8:125876285:T:C	8.59483e-13	-4.92761e-10	-1.1003	0.000151455	-4.92761e-10	-1.0915
125876398	chr8:125876398:G:T	6.28725e-13	-1.41294	-5.85511e-10	0.000115903	-1.35903	-5.85511e-10
125877058	chr8:125877058:A:G	1.49693e-12	-4.92761e-10	-0.545462	0.00027303	-4.92761e-10	-0.502198
125877645	chr8:125877645:A:T	4.43864e-11	-4.92761e-10	2.84405	0.0134091	-4.92761e-10	3.39191
125878867	chr8:125878867:A:T	7.1696e-13	-4.92761e-10	-1.28161	0.000126289	-4.92761e-10	-1.27321
125879162	chr8:125879162:C:A	7.49945e-13	-4.92761e-10	-1.23663	0.000129863	-4.92761e-10	-1.2453
125879888	chr8:125879888:T:A	7.15046e-13	-4.92761e-10	-1.28429	0.000124656	-4.92761e-10	-1.28623
125879934	chr8:125879934:A:AT	1.19538e-12	-4.92761e-10	-0.770414	0.000203855	-4.92761e-10	-0.794374
125879959	chr8:125879959:T:A	4.45075e-11	-4.92761e-10	2.84678	0.013447	-4.92761e-10	3.39473
125880598	chr8:125880598:T:C	3.89802e-13	-1.891	-5.85511e-10	6.31565e-05	-1.96616	-5.85511e-10
125880730	chr8:125880730:G:A	2.76123e-13	-1.73499	-0.500799	5.29766e-05	-1.58053	-0.561404
125880804	chr8:125880804:G:T	1.91507e-12	-4.92761e-10	-0.299125	0.000324011	-4.92761e-10	-0.331005
125880934	chr8:125880934:T:G	7.21395e-13	-4.92761e-10	-1.27545	0.000125732	-4.92761e-10	-1.27763
125881392	chr8:125881392:A:T	7.91839e-13	-4.92761e-10	-1.18228	0.000137036	-4.92761e-10	-1.19153
125882222	chr8:125882222:G:C	7.23892e-13	-4.92761e-10	-1.27199	0.000127445	-4.92761e-10	-1.2641
125882279	chr8:125882279:G:A	1.42542e-12	-4.92761e-10	-0.594411	0.000256306	-4.92761e-10	-0.565407
125882429	chr8:125882429:C:T	8.04246e-13	-4.92761e-10	-1.16673	0.00013911	-4.92761e-10	-1.17651
125882927	chr8:125882927:A:G	7.2026e-13	-4.92761e-10	-1.27702	0.000125399	-4.92761e-10	-1.28028
125883032	chr8:125883032:A:G	2.30829e-13	-1.65651	-0.758453	3.30844e-05	-1.70196	-0.910758
125883081	chr8:125883081:A:G	3.44824e-13	-2.0136	-5.85511e-10	6.02225e-05	-2.01373	-5.85511e-10
125884093	chr8:125884093:A:C	2.63062e-13	-1.88039	-0.403858	5.75086e-05	-1.80762	-0.252229
125884217	chr8:125884217:G:A	7.21899e-13	-4.92761e-10	-1.27475	0.000127366	-4.92761e-10	-1.26471
125884474	chr8:125884474:C:A	1.29893e-12	-0.687336	-5.85511e-10	0.000245748	-0.607474	-5.85511e-10
125884642	chr8:125884642:G:A	2.48806e-13	-1.15272	-1.18724	5.05378e-05	-0.947618	-1.24144
125884852	chr8:125884852:C:CA	1.391e-12	-4.92761e-10	-0.618859	0.000236625	-4.92761e-10	-0.645304
125884980	chr8:125884980:G:A	8.19327e-13	-4.92761e-10	-1.14815	0.000141135	-4.92761e-10	-1.16206
125885344	chr8:125885344:G:C	1.33448e-12	-4.92761e-10	-0.660338	0.000239678	-4.92761e-10	-0.632483
125886456	chr8:125886456:A:G	1.61214e-13	-1.92801	-0.845888	3.24634e-05	-1.86647	-0.765196
125887230	chr8:125887230:T:G	1.66809e-13	-1.91196	-0.827824	3.38032e-05	-1.84577	-0.745457
125887596	chr8:125887596:T:C	3.21096e-12	-4.92761e-10	0.217691	0.000593743	-4.92761e-10	0.274665
125888206	chr8:125888206:TG:T	4.99243e-13	-1.64354	-5.85511e-10	0.00010776	-1.43187	-5.85511e-10
125888386	chr8:125888386:A:C	2.81028e-13	-1.1121	-1.10608	4.27578e-05	-1.20066	-1.15557
125889217	chr8:125889217:T:C	2.1403e-13	-1.67301	-0.817506	3.10042e-05	-1.71705	-0.960607
125889889	chr8:125889889:A:ATTAAGC	7.51196e-13	-4.92761e-10	-1.23497	0.000130935	-4.92761e-10	-1.23708
125890667	chr8:125890667:T:G	1.67095e-12	-4.92761e-10	-0.435489	0.000319913	-4.92761e-10	-0.343733
125890832	chr8:125890832:A:G	7.10864e-13	-4.92761e-10	-1.29015	0.000123934	-4.92761e-10	-1.29203
125890922	chr8:125890922:A:G	5.71207e-12	-4.92761e-10	0.793703	0.00113878	-4.92761e-10	0.925928
125890926	chr8:125890926:T:C	3.44659e-13	-2.01408	-5.85511e-10	6.01738e-05	-2.01454	-5.85511e-10
125891436	chr8:125891436:A:G	1.19105e-13	-1.99046	-1.08617	2.10382e-05	-2.00255	-1.06289
125891561	chr8:125891561:A:G	1.21109e-13	-1.99491	-1.06503	2.14508e-05	-2.00554	-1.04048
125891571	chr8:125891571:G:T	4.6338e-13	-1.83678	0.118695	0.000104809	-1.75591	0.296272
125891706	chr8:125891706:G:T	1.26776e-12	-4.92761e-10	-0.71163	0.000214884	-4.92761e-10	-0.741681
125892025	chr8:125892025:T:G	7.76036e-13	-4.92761e-10	-1.20244	0.000134142	-4.92761e-10	-1.21288
125892237	chr8:125892237:T:A	5.81338e-12	1.70594	-0.894656	0.00137577	1.95225	-0.837269
125892355	chr8:125892355:G:A	7.42155e-13	-4.92761e-10	-1.24708	0.00013018	-4.92761e-10	-1.24286
125892768	chr8:125892768:G:A	1.55483e-13	-1.7677	-1.0424	2.63918e-05	-1.6787	-1.16003
125893888	chr8:125893888:T:A	8.34192e-13	-4.92761e-10	-1.13017	0.000144211	-4.92761e-10	-1.1405
125894498	chr8:125894498:C:T	7.05463e-13	-4.92761e-10	-1.29778	0.000123083	-4.92761e-10	-1.29892
125894768	chr8:125894768:T:C	3.90403e-12	-4.92761e-10	0.413131	0.000917235	-4.92761e-10	0.709583
125894962	chr8:125894962:G:A	1.2206e-12	-4.92761e-10	-0.749536	0.000211975	-4.92761e-10	-0.755312
125895436	chr8:125895436:A:G	3.47183e-13	-2.00678	-5.85511e-10	6.11462e-05	-1.99851	-5.85511e-10
125895649	chr8:125895649:C:A	1.14458e-13	-1.83498	-1.28144	2.20005e-05	-1.7474	-1.27332
125896550	chr8:125896550:A:G	6.27276e-13	-1.41525	-5.85511e-10	0.000135526	-1.20262	-5.85511e-10
125896871	chr8:125896871:G:A	3.65625e-13	-1.95503	-5.85511e-10	6.46704e-05	-1.94248	-5.85511e-10
125897031	chr8:125897031:C:T	7.18573e-13	-4.92761e-10	-1.27937	0.000126634	-4.92761e-10	-1.27048
125897813	chr8:125897813:A:T	2.2024e-12	-4.92761e-10	-0.159331	0.000425363	-4.92761e-10	-0.0588382
125897827	chr8:125897827:G:A	4.57435e-13	-1.731	-5.85511e-10	7.67765e-05	-1.77088	-5.85511e-10
125898110	chr8:125898110:G:A	6.39153e-13	-1.07697	-0.319519	9.99865e-05	-1.15689	-0.349856
125898253	chr8:125898253:T:C	1.17935e-13	-1.89572	-1.19078	2.25333e-05	-1.82271	-1.17407
125899592	chr8:125899592:T:C	3.54e-13	-1.98734	-5.85511e-10	6.04697e-05	-2.00964	-5.85511e-10
125900036	chr8:125900036:A:G	4.50067e-13	-1.04071	-0.706529	7.12535e-05	-1.12062	-0.724918
125900130	chr8:125900130:A:G	2.68038e-13	-1.90754	-0.357967	5.81415e-05	-1.8443	-0.204596
125900192	chr8:125900192:A:G	5.79705e-12	-4.92761e-10	0.80847	0.000974288	-4.92761e-10	0.769926
125900568	chr8:125900568:G:A	3.83869e-13	-1.90633	-5.85511e-10	6.58897e-05	-1.9238	-5.85511e-10
125900632	chr8:125900632:C:T	2.06817e-12	1.06768	-1.2899	0.000472484	1.3384	-1.29217
125900880	chr8:125900880:T:A	1.97185e-12	-4.92761e-10	-0.269906	0.00037929	-4.92761e-10	-0.173479
125900976	chr8:125900976:G:A	3.44597e-13	-2.01426	-5.85511e-10	6.02041e-05	-2.01404	-5.85511e-10
125901066	chr8:125901066:C:T	3.64108e-13	-1.95918	-5.85511e-10	6.08295e-05	-2.00371	-5.85511e-10
125901103	chr8:125901103:A:G	1.92836e-12	-0.292207	-5.85511e-10	0.000294653	-0.425982	-5.85511e-10
125901283	chr8:125901283:T:A	3.94379e-12	-4.92761e-10	0.423264	0.000927271	-4.92761e-10	0.720466
125901651	chr8:125901651:A:G	9.27229e-13	-4.92761e-10	-1.02443	0.000166043	-4.92761e-10	-0.999533
125902199	chr8:125902199:G:A	5.38955e-13	-0.992018	-0.574985	8.58963e-05	-1.07257	-0.586067
125902230	chr8:125902230:G:A	1.38839e-12	-0.620733	-5.85511e-10	0.000243639	-0.616093	-5.85511e-10
125902391	chr8:125902391:G:A	9.09934e-13	-4.92761e-10	-1.04326	0.000163498	-4.92761e-10	-1.01498
125902534	chr8:125902534:G:A	1.13352e-12	-0.823551	-5.85511e-10	0.000210567	-0.761976	-5.85511e-10
125902984	chr8:125902984:A:C	2.56782e-13	-1.90538	-0.403023	5.55726e-05	-1.84093	-0.253165
125903095	chr8:125903095:A:G	7.02336e-13	-4.92761e-10	-1.30222	0.00012263	-4.92761e-10	-1.30261
125903249	chr8:125903249:T:A	1.47457e-13	-2.00639	-0.856707	2.6181e-05	-2.01263	-0.834114
125903305	chr8:125903305:A:G	2.82775e-13	-0.909398	-1.30258	5.23542e-05	-0.851627	-1.30212
125903335	chr8:125903335:T:C	9.33341e-13	-4.92761e-10	-1.01786	0.000164554	-4.92761e-10	-1.00854
125903546	chr8:125903546:A:T	1.31366e-12	-4.92761e-10	-0.676063	0.000222384	-4.92761e-10	-0.707374
125903670	chr8:125903670:A:G	1.14784e-13	-1.91405	-1.19953	2.18024e-05	-1.84632	-1.18344
125903765	chr8:125903765:G:A	7.17801e-13	-4.92761e-10	-1.28044	0.000126528	-4.92761e-10	-1.27132
125904538	chr8:125904538:T:C	7.47064e-13	-4.92761e-10	-1.24048	0.000129063	-4.92761e-10	-1.25148
125904975	chr8:125904975:C:A	6.08466e-13	-1.07837	-0.367325	9.53325e-05	-1.15777	-0.396644
125905091	chr8:125905091:C:T	7.7638e-13	-4.92761e-10	-1.20199	0.00013424	-4.92761e-10	-1.21215
125905624	chr8:125905624:T:C	2.07251e-12	-4.92761e-10	-0.220117	0.000379184	-4.92761e-10	-0.173759
125906452	chr8:125906452:T:G	1.18651e-13	-1.8616	-1.21884	2.27142e-05	-1.78492	-1.20387
125907011	chr8:125907011:T:C	2.06376e-12	-4.92761e-10	-0.224348	0.000375837	-4.92761e-10	-0.182626
125907987	chr8:125907987:C:T	1.14348e-12	-4.92761e-10	-0.814805	0.000206373	-4.92761e-10	-0.782096
125908292	chr8:125908292:A:G	3.45353e-13	-2.01207	-5.85511e-10	6.09576e-05	-2.0016	-5.85511e-10
125908299	chr8:125908299:C:G	1.95726e-12	-4.92761e-10	-0.277335	0.000376485	-4.92761e-10	-0.180903
125908341	chr8:125908341:G:A	3.46902e-13	-2.00759	-5.85511e-10	6.09003e-05	-2.00254	-5.85511e-10
125908599	chr8:125908599:G:A	7.80691e-13	-4.92761e-10	-1.19645	0.00013909	-4.92761e-10	-1.17666
125908853	chr8:125908853:C:T	7.35044e-13	-4.92761e-10	-1.2567	0.000127857	-4.92761e-10	-1.26087
125909592	chr8:125909592:C:T	8.07734e-13	-4.92761e-10	-1.1624	0.00014207	-4.92761e-10	-1.15546
125910090	chr8:125910090:C:T	1.11385e-12	-4.92761e-10	-0.841057	0.000195729	-4.92761e-10	-0.835049
125910178	chr8:125910178:A:G	5.17051e-13	-1.60849	-5.85511e-10	0.00011284	-1.38581	-5.85511e-10
125911032	chr8:125911032:G:C	3.57103e-13	-1.08624	-0.892369	8.5996e-05	-0.907679	-0.749801
125911277	chr8:125911277:G:A	1.47125e-12	-4.92761e-10	-0.562766	0.000248595	-4.92761e-10	-0.595956
125911614	chr8:125911614:A:G	1.12406e-12	-0.831935	-5.85511e-10	0.000192365	-0.852387	-5.85511e-10
125911632	chr8:125911632:A:G	1.74845e-13	-1.71288	-0.979858	3.65245e-05	-1.61232	-0.901481
125912505	chr8:125912505:A:G	1.28489e-13	-1.81048	-1.19032	2.39987e-05	-1.76476	-1.16902
125912788	chr8:125912788:G:A	3.47041e-13	-2.00719	-5.85511e-10	6.07037e-05	-2.00578	-5.85511e-10
125913266	chr8:125913266:A:G	9.66431e-13	-4.92761e-10	-0.983024	0.000166953	-4.92761e-10	-0.994068
125913301	chr8:125913301:A:G	3.74921e-13	-1.92992	-5.85511e-10	6.91227e-05	-1.8759	-5.85511e-10
125913691	chr8:125913691:CA:C	7.02066e-13	-4.92761e-10	-1.30261	0.000122735	-4.92761e-10	-1.30176
125914669	chr8:125914669:C:T	1.05941e-12	-4.92761e-10	-0.891169	0.00018835	-4.92761e-10	-0.873478
125914794	chr8:125914794:G:A	3.11705e-12	-4.92761e-10	0.18801	0.00052118	-4.92761e-10	0.144314
125914815	chr8:125914815:G:A	1.48211e-13	-1.58115	-1.27685	2.9675e-05	-1.45261	-1.26886
125914863	chr8:125914863:A:T	1.17559e-12	0.492789	-1.2799	0.00023594	0.636023	-1.28422
125915197	chr8:125915197:C:A	7.59079e-13	-4.92761e-10	-1.22453	0.000131367	-4.92761e-10	-1.23379
125915721	chr8:125915721:T:C	7.7548e-13	-4.92761e-10	-1.20315	0.000137642	-4.92761e-10	-1.18712
125915750	chr8:125915750:G:C	1.30238e-12	-1.9851	1.30042	0.000307055	-1.97844	1.59369
125915765	chr8:125915765:T:A	1.17469e-13	-2	-1.09046	2.13588e-05	-1.98668	-1.06364
125915893	chr8:125915893:T:C	1.82852e-13	-1.71673	-0.931227	2.71811e-05	-1.7526	-1.05665
125916388	chr8:125916388:G:A	1.28984e-13	-1.80369	-1.19325	2.41526e-05	-1.7556	-1.17179
125916698	chr8:125916698:A:G	1.44103e-13	-1.60357	-1.28254	2.8768e-05	-1.47704	-1.27548
125916838	chr8:125916838:C:T	1.17084e-12	-4.92761e-10	-0.791158	0.000209602	-4.92761e-10	-0.766572
125917432	chr8:125917432:TA:T	8.08881e-13	-4.92761e-10	-1.16098	0.00014018	-4.92761e-10	-1.16885
125918289	chr8:125918289:A:G	1.08901e-13	-2.01422	-1.15198	1.93391e-05	-1.9932	-1.15645
125918547	chr8:125918547:AT:A	1.42728e-13	-1.61416	-1.28153	2.84356e-05	-1.49006	-1.27408
125918892	chr8:125918892:TAAAG:T	3.15204e-12	-4.92761e-10	0.199171	0.000529683	-4.92761e-10	0.160498
125919049	chr8:125919049:G:A	1.10385e-12	-4.92761e-10	-0.850077	0.000198892	-4.92761e-10	-0.819019
125919071	chr8:125919071:A:T	1.74393e-12	-4.92761e-10	-0.392737	0.000333673	-4.92761e-10	-0.301619
125919508	chr8:125919508:G:A	1.83152e-12	-4.92761e-10	-0.343734	0.000350746	-4.92761e-10	-0.251719
125919766	chr8:125919766:A:G	1.10035e-13	-1.86601	-1.28982	2.04315e-05	-1.81704	-1.27766
125920023	chr8:125920023:C:T	9.8526e-13	-4.92761e-10	-0.963729	0.000174795	-4.92761e-10	-0.948165
125920738	chr8:125920738:A:AAT	1.02968e-12	-4.92761e-10	-0.919634	0.000202176	-4.92761e-10	-0.802642
125920763	chr8:125920763:G:T	3.54939e-13	-1.98469	-5.85511e-10	6.03341e-05	-2.01188	-5.85511e-10
125921585	chr8:125921585:G:A	1.02968e-12	-4.92761e-10	-0.919634	0.000202176	-4.92761e-10	-0.802642
125921776	chr8:125921776:A:T	1.05461e-12	-4.92761e-10	-0.895705	0.000187524	-4.92761e-10	-0.877876
125921919	chr8:125921919:C:T	2.68556e-12	-4.92761e-10	0.0390124	0.000453121	-4.92761e-10	0.00437763
125922709	chr8:125922709:G:T	1.73667e-12	-4.92761e-10	-0.396911	0.000331778	-4.92761e-10	-0.307315
125923083	chr8:125923083:A:G	7.43302e-13	-4.92761e-10	-1.24553	0.000129362	-4.92761e-10	-1.24916
125923264	chr8:125923264:T:C	7.32953e-13	-4.92761e-10	-1.25955	0.000128529	-4.92761e-10	-1.25563
125923573	chr8:125923573:T:C	1.37123e-13	-1.77779	-1.15797	2.69316e-05	-1.69002	-1.12846
125923908	chr8:125923908:T:C	1.71902e-13	-1.58082	-1.12889	3.47769e-05	-1.46322	-1.09961
125924351	chr8:125924351:C:T	9.78176e-13	-4.92761e-10	-0.970944	0.000178511	-4.92761e-10	-0.927129
125924625	chr8:125924625:G:A	3.45879e-13	-2.01055	-5.85511e-10	6.04631e-05	-2.00975	-5.85511e-10
125925865	chr8:125925865:T:C	2.64177e-12	-4.92761e-10	0.0225701	0.000482686	-4.92761e-10	0.0675848
125925991	chr8:125925991:G:A	3.5198e-13	-1.99306	-5.85511e-10	6.01796e-05	-2.01445	-5.85511e-10
125926330	chr8:125926330:T:C	1.32367e-13	-1.71905	-1.25201	2.56236e-05	-1.61385	-1.25442
125926612	chr8:125926612:C:T	2.53442e-13	-1.0334	-1.2881	4.49832e-05	-1.02244	-1.28305
125926769	chr8:125926769:T:C	1.06498e-12	-0.885919	-5.85511e-10	0.000195584	-0.835793	-5.85511e-10
125927071	chr8:125927071:T:C	8.10702e-13	-4.92761e-10	-1.15873	0.000144278	-4.92761e-10	-1.14004
125927235	chr8:125927235:CT:C	5.51282e-13	-1.54439	-5.85511e-10	9.03025e-05	-1.60862	-5.85511e-10
125927662	chr8:125927662:A:G	1.62322e-12	-4.92761e-10	-0.464469	0.000309339	-4.92761e-10	-0.377343
125927864	chr8:125927864:G:A	7.87e-13	-4.92761e-10	-1.18841	0.000139889	-4.92761e-10	-1.17093
125928366	chr8:125928366:G:A	1.054e-12	-4.92761e-10	-0.896285	0.000188096	-4.92761e-10	-0.874828
125929428	chr8:125929428:T:C	1.79954e-12	-4.92761e-10	-0.361348	0.000344158	-4.92761e-10	-0.270681
125929471	chr8:125929471:A:G	2.86056e-12	-4.92761e-10	0.102138	0.000482115	-4.92761e-10	0.066402
125929579	chr8:125929579:T:A	1.44551e-13	-2.00398	-0.879018	2.85291e-05	-1.97373	-0.787126
125930098	chr8:125930098:T:G	1.02679e-12	-4.92761e-10	-0.922444	0.000201531	-4.92761e-10	-0.805836
125930276	chr8:125930276:A:G	8.02228e-13	-4.92761e-10	-1.16924	0.000150122	-4.92761e-10	-1.10033
125930320	chr8:125930320:G:T	3.69143e-13	-1.94545	-5.85511e-10	6.60958e-05	-1.92068	-5.85511e-10
125931313	chr8:125931313:G:A	3.60375e-13	-1.96949	-5.85511e-10	6.06878e-05	-2.00604	-5.85511e-10
125931701	chr8:125931701:C:A	1.46031e-12	0.709558	-1.27979	0.000295568	0.861209	-1.28409
125932050	chr8:125932050:G:A	1.07236e-13	-1.89992	-1.28168	1.81329e-05	-1.93712	-1.27694
125932155	chr8:125932155:T:C	1.13235e-12	-4.92761e-10	-0.824585	0.000205325	-4.92761e-10	-0.787185
125933328	chr8:125933328:A:G	1.17657e-12	-4.92761e-10	-0.786273	0.000234502	-4.92761e-10	-0.654315
125933939	chr8:125933939:G:A	1.32665e-12	-4.92761e-10	-0.666223	0.000267794	-4.92761e-10	-0.521564
125934002	chr8:125934002:C:T	1.14987e-13	-1.92225	-1.18956	1.96397e-05	-1.95564	-1.17859
125934039	chr8:125934039:A:C	1.30563e-13	-1.9987	-0.986073	2.56193e-05	-1.96356	-0.90487
125934144	chr8:125934144:A:G	7.1004e-13	-4.92761e-10	-1.29131	0.00012484	-4.92761e-10	-1.28475
125934566	chr8:125934566:A:G	7.43473e-13	-4.92761e-10	-1.2453	0.000130443	-4.92761e-10	-1.24084
125934607	chr8:125934607:T:C	1.24992e-13	-2.00251	-1.02587	2.43265e-05	-1.97064	-0.949572
125934787	chr8:125934787:A:G	8.96498e-13	-4.92761e-10	-1.05814	0.000153859	-4.92761e-10	-1.07574
125934901	chr8:125934901:C:G	1.25382e-13	-2.00256	-1.0227	2.44131e-05	-1.97067	-0.945993
125936087	chr8:125936087:G:C	7.52265e-13	-4.92761e-10	-1.23355	0.000133235	-4.92761e-10	-1.21966
125936387	chr8:125936387:G:A	5.42342e-12	0.741848	-5.85511e-10	0.000822454	0.600511	-5.85511e-10
125936564	chr8:125936564:G:A	1.40388e-13	-1.95299	-0.959228	2.82167e-05	-1.89253	-0.879333
125936617	chr8:125936617:G:A	1.38854e-13	-1.94602	-0.977198	2.78946e-05	-1.88343	-0.899921
125936640	chr8:125936640:T:A	1.41285e-13	-1.94176	-0.964102	2.85014e-05	-1.87708	-0.884744
125936645	chr8:125936645:C:A	1.31412e-13	-1.97267	-1.00563	2.60088e-05	-1.92107	-0.932272
125936704	chr8:125936704:T:G	1.36727e-12	0.657849	-1.29391	0.00027895	0.815772	-1.29652
125936979	chr8:125936979:A:G	1.41999e-13	-1.95694	-0.943874	2.85073e-05	-1.89849	-0.863133
125937161	chr8:125937161:G:A	1.53823e-13	-1.95099	-0.869844	3.10351e-05	-1.89047	-0.78619
125937252	chr8:125937252:G:A	1.29599e-13	-1.71697	-1.27521	2.4136e-05	-1.66208	-1.26599
125937433	chr8:125937433:A:T	1.03142e-13	-1.96633	-1.2542	1.77185e-05	-1.98883	-1.24834
125937477	chr8:125937477:G:A	1.39439e-13	-1.95395	-0.965059	2.7989e-05	-1.89407	-0.885896
125937478	chr8:125937478:C:T	1.39267e-13	-1.95719	-0.963049	2.7925e-05	-1.89862	-0.88364
125937545	chr8:125937545:C:T	3.88729e-13	-1.89375	-5.85511e-10	6.65287e-05	-1.91415	-5.85511e-10
125937999	chr8:125937999:A:G	2.10499e-12	-4.92761e-10	-0.204567	0.000359649	-4.92761e-10	-0.226652
125938808	chr8:125938808:T:C	1.40711e-13	-1.94819	-0.961728	2.83367e-05	-1.88599	-0.881633
125939082	chr8:125939082:T:A	3.88562e-12	-4.92761e-10	0.408404	0.000651584	-4.92761e-10	0.367625
125939143	chr8:125939143:A:G	1.24623e-13	-2.00408	-1.02726	2.42251e-05	-1.97352	-0.950874
125940223	chr8:125940223:T:A	9.91921e-14	-1.96191	-1.29767	1.74918e-05	-1.95811	-1.29193
125940562	chr8:125940562:A:G	9.99089e-14	-1.99848	-1.2539	1.82169e-05	-1.94516	-1.26427
125941498	chr8:125941498:A:G	1.76843e-13	-1.96901	-0.712361	3.30601e-05	-1.89543	-0.718027
125941549	chr8:125941549:G:T	7.02034e-13	-4.92761e-10	-1.30265	0.000122624	-4.92761e-10	-1.30266
125941602	chr8:125941602:G:A	2.22802e-13	-1.97676	-0.473593	4.5297e-05	-1.91381	-0.384732
125942891	chr8:125942891:C:T	7.0229e-13	-4.92761e-10	-1.30229	0.000122747	-4.92761e-10	-1.30166
125943898	chr8:125943898:C:T	7.07277e-13	-4.92761e-10	-1.29521	0.000123436	-4.92761e-10	-1.29606
125944189	chr8:125944189:T:A	8.13138e-13	-4.92761e-10	-1.15573	0.000151621	-4.92761e-10	-1.0904
125944467	chr8:125944467:G:A	2.53169e-13	-1.90815	-0.414426	5.38231e-05	-1.8129	-0.313174
125944780	chr8:125944780:T:C	7.18999e-13	-4.92761e-10	-1.27877	0.000124336	-4.92761e-10	-1.28879
125945002	chr8:125945002:A:G	2.19549e-13	-1.96369	-0.501375	4.48567e-05	-1.89446	-0.413849
125945061	chr8:125945061:A:G	2.06968e-12	-4.92761e-10	-0.221485	0.000357153	-4.92761e-10	-0.233617
125946052	chr8:125946052:G:A	1.48089e-13	-1.59599	-1.26283	3.44824e-05	-1.312	-1.25933
125946402	chr8:125946402:C:T	8.5611e-13	-4.92761e-10	-1.10423	0.000154938	-4.92761e-10	-1.06876
125946462	chr8:125946462:T:C	2.07376e-12	-4.92761e-10	-0.219515	0.000357854	-4.92761e-10	-0.231655
125946561	chr8:125946561:AG:A	1.46727e-12	-4.92761e-10	-0.565473	0.000263996	-4.92761e-10	-0.535845
125947030	chr8:125947030:G:A	1.4121e-13	-1.98387	-0.922515	2.44042e-05	-2.01373	-0.903296
125947257	chr8:125947257:G:A	7.15778e-13	-4.92761e-10	-1.28326	0.000123916	-4.92761e-10	-1.29218
125947528	chr8:125947528:C:T	2.01976e-13	-2.00216	-0.54633	4.00646e-05	-1.9593	-0.46199
125948574	chr8:125948574:A:G	9.75012e-14	-1.97816	-1.29861	1.70587e-05	-1.99827	-1.27685
125948575	chr8:125948575:T:A	9.7407e-14	-1.97912	-1.29861	1.70477e-05	-1.99892	-1.27685
125949157	chr8:125949157:C:T	9.62055e-14	-1.98791	-1.30223	1.67895e-05	-1.98999	-1.30104
125949284	chr8:125949284:G:A	9.82485e-14	-1.9689	-1.30023	1.85517e-05	-1.89186	-1.29935
125949650	chr8:125949650:T:A	8.50585e-13	-4.92761e-10	-1.11071	0.000150891	-4.92761e-10	-1.09522
125950202	chr8:125950202:G:A	8.91241e-13	-4.92761e-10	-1.06402	0.000152129	-4.92761e-10	-1.08705
125950362	chr8:125950362:T:C	6.62442e-13	-2.00942	0.648717	0.000104171	-2.00004	0.534299
125950474	chr8:125950474:T:A	9.44215e-14	-2.01444	-1.29442	1.64811e-05	-2.01431	-1.29526
125950668	chr8:125950668:C:A	9.46911e-14	-2.01183	-1.29419	1.65906e-05	-2.00791	-1.29503
125950741	chr8:125950741:C:T	4.32084e-13	-1.78801	-5.85511e-10	7.99592e-05	-1.73026	-5.85511e-10
125951081	chr8:125951081:T:C	7.93277e-13	-4.92761e-10	-1.18046	0.000139845	-4.92761e-10	-1.17124
125951991	chr8:125951991:C:T	7.29845e-13	-4.92761e-10	-1.2638	0.000128497	-4.92761e-10	-1.25588
125952491	chr8:125952491:A:G	7.43331e-13	-4.92761e-10	-1.24549	0.000127882	-4.92761e-10	-1.26067
125952565	chr8:125952565:C:T	9.8597e-13	-2.01355	1.05054	0.000152323	-2.00817	0.92239
125952793	chr8:125952793:T:C	3.22819e-13	-1.22896	-0.85058	5.07568e-05	-1.39778	-0.786951
125952893	chr8:125952893:G:A	9.76942e-14	-2.00717	-1.26762	1.69815e-05	-1.99541	-1.28425
125953570	chr8:125953570:T:C	1.21127e-12	-2.00917	1.25196	0.000186837	-1.99979	1.11825
125953914	chr8:125953914:A:G	9.39587e-14	-2.01111	-1.30267	1.64888e-05	-2.00642	-1.30268
125954154	chr8:125954154:T:C	8.21378e-13	-2.0141	0.868447	0.000128092	-2.01167	0.752642
125954155	chr8:125954155:G:A	1.15527e-12	-2.01306	1.20852	0.000176766	-2.01432	1.07736
125954890	chr8:125954890:A:G	1.47377e-12	-4.92761e-10	-0.561058	0.000267939	-4.92761e-10	-0.521023
125955214	chr8:125955214:G:A	3.06818e-13	-2.01189	-0.118488	4.70288e-05	-2.01455	-0.24647
125955771	chr8:125955771:A:G	7.39674e-13	-4.92761e-10	-1.25042	0.000128053	-4.92761e-10	-1.25934
125955909	chr8:125955909:C:T	1.41312e-12	-2.01239	1.40931	0.000213431	-2.01451	1.26604
125956043	chr8:125956043:A:C	1.31852e-13	-2.01385	-0.9611	2.14592e-05	-2.01035	-1.03527
125956057	chr8:125956057:A:T	7.45113e-13	-4.92761e-10	-1.2431	0.000128143	-4.92761e-10	-1.25863
125956165	chr8:125956165:T:A	7.84345e-13	-4.92761e-10	-1.19179	0.000133375	-4.92761e-10	-1.21861
125956269	chr8:125956269:G:T	3.90042e-12	0.703104	-0.290899	0.000669759	0.755019	-0.359882
125956757	chr8:125956757:C:A	2.96128e-13	-2.01004	-0.155804	4.54255e-05	-2.01453	-0.281173
125957229	chr8:125957229:C:T	1.61715e-12	-2.01379	1.54558	0.000244704	-2.00848	1.39675
125957233	chr8:125957233:T:C	7.03541e-13	-4.92761e-10	-1.30051	0.000123278	-4.92761e-10	-1.29734
125957323	chr8:125957323:T:G	8.72463e-13	-4.92761e-10	-1.08531	0.000150995	-4.92761e-10	-1.09453
125957520	chr8:125957520:T:C	1.34417e-12	-2.00867	1.35556	0.000202583	-2.01417	1.21354
125957553	chr8:125957553:A:G	7.7308e-12	-4.92761e-10	1.09633	0.00147682	-4.92761e-10	1.18586
125957789	chr8:125957789:G:A	1.01395e-12	-2.01378	1.07875	0.000155171	-2.01249	0.945234
125957896	chr8:125957896:A:G	2.72073e-13	-2.01312	-0.237448	4.26e-05	-2.01266	-0.347264
125958124	chr8:125958124:A:G	8.50851e-13	-4.92761e-10	-1.1104	0.000144981	-4.92761e-10	-1.13518
125958128	chr8:125958128:G:A	1.33853e-13	-1.8908	-1.06909	2.29387e-05	-1.88957	-1.08939
125958564	chr8:125958564:T:C	3.4165e-12	-4.92761e-10	0.279739	0.00062079	-4.92761e-10	0.319212
125958600	chr8:125958600:A:G	7.0888e-13	-4.92761e-10	-1.29295	0.000123355	-4.92761e-10	-1.29672
125958605	chr8:125958605:G:T	1.26236e-13	-2.00886	-1.00963	2.15059e-05	-2.01101	-1.03244
125958615	chr8:125958615:T:C	1.68851e-13	-1.99533	-0.73229	2.93166e-05	-2.00134	-0.732289
125958749	chr8:125958749:T:C	7.4412e-13	-4.92761e-10	-1.24443	0.000127888	-4.92761e-10	-1.26063
125959041	chr8:125959041:C:A	1.02091e-13	-1.98754	-1.24323	1.79443e-05	-2.00611	-1.2184
125959184	chr8:125959184:AG:A	1.07806e-13	-1.94238	-1.23392	1.797e-05	-1.97759	-1.24548
125959268	chr8:125959268:C:G	1.22538e-12	-4.92761e-10	-0.745629	0.000203535	-4.92761e-10	-0.795944
125959316	chr8:125959316:G:A	5.7973e-13	-1.49407	-5.85511e-10	8.46718e-05	-1.673	-5.85511e-10
125959571	chr8:125959571:T:A	1.86859e-12	-4.92761e-10	-0.323693	0.000335059	-4.92761e-10	-0.297476
125959632	chr8:125959632:G:A	1.08332e-12	-4.92761e-10	-0.868849	0.000194038	-4.92761e-10	-0.843729
125959672	chr8:125959672:C:A	7.17382e-13	-4.92761e-10	-1.28103	0.000124582	-4.92761e-10	-1.28682
125959984	chr8:125959984:A:G	2.3139e-13	-1.68594	-0.726594	4.15798e-05	-1.63133	-0.752835
125960080	chr8:125960080:T:A	4.69913e-13	-1.70409	-5.85511e-10	8.52826e-05	-1.66581	-5.85511e-10
125960681	chr8:125960681:T:A	2.42907e-13	-1.67449	-0.689459	4.35866e-05	-1.62066	-0.716372
125960817	chr8:125960817:G:A	7.2869e-13	-4.92761e-10	-1.26539	0.000126499	-4.92761e-10	-1.27154
125962027	chr8:125962027:G:A	8.75026e-13	-4.92761e-10	-1.08238	0.000149883	-4.92761e-10	-1.10193
125962523	chr8:125962523:G:T	1.02404e-13	-1.97513	-1.25258	1.78768e-05	-1.99865	-1.22963
125962968	chr8:125962968:A:G	1.23506e-13	-1.91003	-1.13031	2.29574e-05	-1.85666	-1.12148
125962976	chr8:125962976:A:G	1.29332e-12	-1.22422	0.532556	0.000223245	-1.04925	0.345742
125963158	chr8:125963158:T:C	1.23438e-13	-1.90375	-1.13715	2.2974e-05	-1.84891	-1.1285
125963488	chr8:125963488:T:C	1.21495e-13	-1.92457	-1.13219	2.251e-05	-1.87447	-1.12335
125963688	chr8:125963688:A:G	1.24362e-13	-1.90082	-1.13262	2.31747e-05	-1.84493	-1.12379
125964009	chr8:125964009:G:A	9.73298e-13	-4.92761e-10	-0.975944	0.000167433	-4.92761e-10	-0.991198
125964161	chr8:125964161:A:T	1.25318e-12	-4.92761e-10	-0.723198	0.000220095	-4.92761e-10	-0.717723
125964577	chr8:125964577:T:C	9.7635e-14	-1.98611	-1.28929	1.6671e-05	-2.00542	-1.29269
125964925	chr8:125964925:AAATAAAT:A	9.3767e-13	-4.92761e-10	-1.01324	0.000160197	-4.92761e-10	-1.03538
125965314	chr8:125965314:G:A	7.05053e-13	-1.29836	-5.85511e-10	0.000105877	-1.4495	-5.85511e-10
125965333	chr8:125965333:C:T	7.71016e-13	-4.92761e-10	-1.20892	0.000133186	-4.92761e-10	-1.22003
125965703	chr8:125965703:T:C	8.60498e-13	-4.92761e-10	-1.09912	0.000154324	-4.92761e-10	-1.07273
125966119	chr8:125966119:A:G	9.95926e-14	-1.99589	-1.25966	1.75086e-05	-2.01079	-1.2383
125966203	chr8:125966203:T:C	8.51266e-13	-4.92761e-10	-1.10991	0.000152491	-4.92761e-10	-1.08467
125966401	chr8:125966401:A:G	7.02271e-13	-4.92761e-10	-1.30231	0.000122622	-4.92761e-10	-1.30267
125966677	chr8:125966677:C:T	8.59033e-13	-4.92761e-10	-1.10083	0.000153971	-4.92761e-10	-1.07502
125966954	chr8:125966954:C:T	8.47912e-13	-4.92761e-10	-1.11386	0.000151853	-4.92761e-10	-1.08887
125967227	chr8:125967227:C:A	8.47912e-13	-4.92761e-10	-1.11386	0.000151853	-4.92761e-10	-1.08887
125967703	chr8:125967703:C:T	7.02009e-13	-4.92761e-10	-1.30269	0.000122676	-4.92761e-10	-1.30224
125967716	chr8:125967716:C:T	1.95346e-13	-1.28906	-1.29281	3.01118e-05	-1.41618	-1.29068
125967762	chr8:125967762:G:T	8.47912e-13	-4.92761e-10	-1.11386	0.000151853	-4.92761e-10	-1.08887
125967931	chr8:125967931:G:A	7.33147e-13	-4.92761e-10	-1.25929	0.000127833	-4.92761e-10	-1.26105
125967998	chr8:125967998:C:A	9.97883e-13	-4.92761e-10	-0.950998	0.00017681	-4.92761e-10	-0.936707
125968015	chr8:125968015:G:A	9.97883e-13	-4.92761e-10	-0.950998	0.00017681	-4.92761e-10	-0.936707
125968454	chr8:125968454:T:C	3.90438e-13	-1.88936	-5.85511e-10	6.66902e-05	-1.91172	-5.85511e-10
125968493	chr8:125968493:G:A	1.14371e-13	-1.91788	-1.19931	1.91439e-05	-1.93931	-1.22049
125968512	chr8:125968512:C:T	7.39173e-13	-4.92761e-10	-1.2511	0.000127073	-4.92761e-10	-1.26702
125968657	chr8:125968657:A:G	1.40174e-13	-1.99863	-0.915121	2.63393e-05	-1.97258	-0.868141
125969207	chr8:125969207:A:G	1.398e-13	-1.99785	-0.918566	2.62709e-05	-1.97121	-0.872105
125969268	chr8:125969268:T:C	7.70056e-13	-4.92761e-10	-1.21017	0.000137695	-4.92761e-10	-1.18674
125969348	chr8:125969348:A:G	8.63634e-13	-4.92761e-10	-1.09549	0.000154895	-4.92761e-10	-1.06903
125969493	chr8:125969493:CT:C	7.0228e-13	-4.92761e-10	-1.3023	0.00012289	-4.92761e-10	-1.30049
125969970	chr8:125969970:T:G	1.27576e-13	-1.84527	-1.16265	2.3016e-05	-1.81602	-1.15957
125970117	chr8:125970117:CTG:C	1.00587e-12	-4.92761e-10	-0.943022	0.000172861	-4.92761e-10	-0.959296
125970212	chr8:125970212:T:C	1.24634e-12	-4.92761e-10	-0.728664	0.000224584	-4.92761e-10	-0.697532
125970264	chr8:125970264:A:T	1.90296e-12	-4.92761e-10	-0.305466	0.000341452	-4.92761e-10	-0.278573
125970335	chr8:125970335:T:A	1.0088e-12	-4.92761e-10	-0.940118	0.000170528	-4.92761e-10	-0.97288
125970520	chr8:125970520:A:G	1.12217e-13	-1.85069	-1.2855	2.00962e-05	-1.82746	-1.28379
125970558	chr8:125970558:G:C	8.16133e-13	-4.92761e-10	-1.15206	0.000140162	-4.92761e-10	-1.16898
125970630	chr8:125970630:C:A	6.47574e-13	-1.3834	-5.85511e-10	0.000138105	-1.18377	-5.85511e-10
125970773	chr8:125970773:C:T	3.45754e-13	-2.01091	-5.85511e-10	6.02944e-05	-2.01254	-5.85511e-10
125971084	chr8:125971084:G:A	7.38144e-13	-4.92761e-10	-1.2525	0.000127656	-4.92761e-10	-1.26244
125971330	chr8:125971330:T:C	7.69756e-13	-4.92761e-10	-1.21056	0.000137461	-4.92761e-10	-1.18844
125971378	chr8:125971378:G:A	1.18127e-13	-1.90505	-1.17982	1.97041e-05	-1.92773	-1.20322
125971397	chr8:125971397:T:G	1.65904e-13	-1.89773	-0.847491	3.15677e-05	-1.83718	-0.822467
125971709	chr8:125971709:G:T	1.38271e-13	-1.87831	-1.04911	2.58232e-05	-1.81059	-1.04991
125972153	chr8:125972153:A:G	7.05012e-13	-4.92761e-10	-1.29842	0.000123568	-4.92761e-10	-1.29499
125972296	chr8:125972296:G:A	7.59059e-13	-4.92761e-10	-1.22455	0.000130953	-4.92761e-10	-1.23694
125972420	chr8:125972420:T:C	1.16357e-13	-1.88379	-1.21618	1.93469e-05	-1.91395	-1.2353
125972430	chr8:125972430:A:G	8.16757e-13	-4.92761e-10	-1.15129	0.00014043	-4.92761e-10	-1.16707
125972501	chr8:125972501:C:T	7.16848e-13	-4.92761e-10	-1.28177	0.000124626	-4.92761e-10	-1.28647
125972526	chr8:125972526:C:G	1.7448e-12	-4.92761e-10	-0.392238	0.00031533	-4.92761e-10	-0.358163
125972702	chr8:125972702:C:T	3.74202e-13	-1.93184	-5.85511e-10	6.39239e-05	-1.95409	-5.85511e-10
125972726	chr8:125972726:G:T	1.70756e-13	-1.82238	-0.89402	3.31283e-05	-1.75504	-0.856349
125972836	chr8:125972836:C:T	8.2251e-13	-4.92761e-10	-1.14427	0.000141367	-4.92761e-10	-1.16042
125972902	chr8:125972902:T:C	7.45661e-13	-4.92761e-10	-1.24236	0.000127932	-4.92761e-10	-1.26029
125972956	chr8:125972956:A:G	8.16757e-13	-4.92761e-10	-1.15129	0.00014043	-4.92761e-10	-1.16707
125973038	chr8:125973038:T:C	8.16757e-13	-4.92761e-10	-1.15129	0.00014043	-4.92761e-10	-1.16707
125973284	chr8:125973284:A:AT	8.16757e-13	-4.92761e-10	-1.15129	0.00014043	-4.92761e-10	-1.16707
125973990	chr8:125973990:G:A	1.25215e-12	-4.92761e-10	-0.72402	0.000247155	-4.92761e-10	-0.601767
125974169	chr8:125974169:C:T	8.16618e-13	-4.92761e-10	-1.15146	0.000140531	-4.92761e-10	-1.16635
125974208	chr8:125974208:T:C	7.28961e-13	-4.92761e-10	-1.26501	0.000128749	-4.92761e-10	-1.25391
125974939	chr8:125974939:T:A	8.32443e-13	-4.92761e-10	-1.13227	0.000141742	-4.92761e-10	-1.15777
125975283	chr8:125975283:T:C	7.49189e-13	-4.92761e-10	-1.23764	0.000129351	-4.92761e-10	-1.24925
125975403	chr8:125975403:C:T	9.80854e-13	-4.92761e-10	-0.968211	0.000167138	-4.92761e-10	-0.99296
125975446	chr8:125975446:A:G	9.39875e-13	-4.92761e-10	-1.01089	0.000158872	-4.92761e-10	-1.04368
125975720	chr8:125975720:G:A	2.49424e-12	-4.92761e-10	-0.034896	0.000464158	-4.92761e-10	0.0284435
125975877	chr8:125975877:A:T	3.45156e-13	-2.01264	-5.85511e-10	6.06362e-05	-2.00689	-5.85511e-10
125976098	chr8:125976098:T:TC	2.16082e-12	-4.92761e-10	-0.178392	0.000362785	-4.92761e-10	-0.217969
125976160	chr8:125976160:T:C	7.7702e-13	-4.92761e-10	-1.20117	0.000133974	-4.92761e-10	-1.21413
125976170	chr8:125976170:T:C	1.73222e-12	-4.92761e-10	-0.399472	0.000292178	-4.92761e-10	-0.434419
125976191	chr8:125976191:C:A	7.76624e-13	-4.92761e-10	-1.20168	0.000133908	-4.92761e-10	-1.21463
125976461	chr8:125976461:G:A	7.76624e-13	-4.92761e-10	-1.20168	0.000133908	-4.92761e-10	-1.21463
125976462	chr8:125976462:A:G	2.22334e-12	-4.92761e-10	-0.149868	0.000362273	-4.92761e-10	-0.219384
125976845	chr8:125976845:A:G	7.81983e-13	-4.92761e-10	-1.1948	0.000137974	-4.92761e-10	-1.18471
125977271	chr8:125977271:G:C	1.11939e-13	-1.91887	-1.21981	2.07793e-05	-1.89203	-1.18579
125977397	chr8:125977397:TGTGA:T	1.29204e-12	-4.92761e-10	-0.692656	0.000220349	-4.92761e-10	-0.716568
125977656	chr8:125977656:T:C	8.36447e-13	-4.92761e-10	-1.12747	0.000143703	-4.92761e-10	-1.14403
125977763	chr8:125977763:G:A	8.36447e-13	-4.92761e-10	-1.12747	0.000143703	-4.92761e-10	-1.14403
125977782	chr8:125977782:T:C	8.27321e-13	-4.92761e-10	-1.13844	0.000142536	-4.92761e-10	-1.15219
125977943	chr8:125977943:CT:C	8.36447e-13	-4.92761e-10	-1.12747	0.000143703	-4.92761e-10	-1.14403
125978384	chr8:125978384:T:A	1.29356e-12	-4.92761e-10	-0.691483	0.00023233	-4.92761e-10	-0.663623
125978566	chr8:125978566:A:T	1.10014e-12	-4.92761e-10	-0.853445	0.000191957	-4.92761e-10	-0.854511
125978580	chr8:125978580:A:G	4.66567e-13	-1.71123	-5.85511e-10	7.73888e-05	-1.76294	-5.85511e-10
125978631	chr8:125978631:C:T	1.81421e-12	-4.92761e-10	-0.35323	0.000328174	-4.92761e-10	-0.318238
125978638	chr8:125978638:C:T	1.06567e-13	-2.01366	-1.1742	1.86142e-05	-2.01128	-1.17658
125978808	chr8:125978808:C:G	1.12325e-13	-1.94072	-1.19452	2.09305e-05	-1.91447	-1.15611
125979251	chr8:125979251:G:A	7.19447e-13	-4.92761e-10	-1.27815	0.000124677	-4.92761e-10	-1.28606
125979269	chr8:125979269:C:T	9.1806e-13	-4.92761e-10	-1.03437	0.000156173	-4.92761e-10	-1.06082
125979608	chr8:125979608:C:T	8.36371e-13	-4.92761e-10	-1.12756	0.000143694	-4.92761e-10	-1.1441
125979610	chr8:125979610:GC:G	8.36447e-13	-4.92761e-10	-1.12747	0.000143703	-4.92761e-10	-1.14403
125980068	chr8:125980068:T:C	1.0127e-13	-1.94125	-1.29759	1.83754e-05	-1.9125	-1.28827
125980370	chr8:125980370:A:G	7.33462e-13	-1.25886	-5.85511e-10	0.000103913	-1.46823	-5.85511e-10
125980432	chr8:125980432:G:A	7.04473e-13	-4.92761e-10	-1.29918	0.000122761	-4.92761e-10	-1.30154
125980718	chr8:125980718:G:A	7.10111e-13	-4.92761e-10	-1.29121	0.000124804	-4.92761e-10	-1.28504
125981161	chr8:125981161:C:T	8.36447e-13	-4.92761e-10	-1.12747	0.000143703	-4.92761e-10	-1.14403
125981380	chr8:125981380:G:A	5.59121e-13	-1.53027	-5.85511e-10	8.66658e-05	-1.64972	-5.85511e-10
125981537	chr8:125981537:C:G	8.36703e-13	-4.92761e-10	-1.12716	0.000143744	-4.92761e-10	-1.14374
125981541	chr8:125981541:G:A	1.63037e-13	-1.86105	-0.901608	2.8447e-05	-1.88342	-0.880318
125981637	chr8:125981637:T:C	8.36447e-13	-4.92761e-10	-1.12747	0.000143703	-4.92761e-10	-1.14403
125981706	chr8:125981706:C:T	8.82612e-13	-4.92761e-10	-1.07375	0.000156613	-4.92761e-10	-1.05801
125981916	chr8:125981916:C:T	7.70431e-13	-4.92761e-10	-1.20968	0.00013308	-4.92761e-10	-1.22083
125981926	chr8:125981926:T:C	8.37616e-13	-4.92761e-10	-1.12607	0.000143895	-4.92761e-10	-1.1427
125982022	chr8:125982022:TA:T	1.53973e-12	-4.92761e-10	-0.517271	0.000277774	-4.92761e-10	-0.484974
125982078	chr8:125982078:G:A	8.36447e-13	-4.92761e-10	-1.12747	0.000143703	-4.92761e-10	-1.14403
125982168	chr8:125982168:A:G	1.02858e-13	-1.99629	-1.22699	1.81625e-05	-1.99185	-1.22057
125982910	chr8:125982910:T:A	9.42496e-13	-4.92761e-10	-1.0081	0.000161061	-4.92761e-10	-1.03
125983017	chr8:125983017:T:C	1.24338e-12	-4.92761e-10	-0.731045	0.000210785	-4.92761e-10	-0.760942
125983161	chr8:125983161:G:A	7.6045e-13	-4.92761e-10	-1.22272	0.00013015	-4.92761e-10	-1.2431
125983265	chr8:125983265:C:T	1.43415e-13	-2.00238	-0.888512	2.75598e-05	-1.98486	-0.810566
125983330	chr8:125983330:C:T	9.42496e-13	-4.92761e-10	-1.0081	0.000161061	-4.92761e-10	-1.03
125983518	chr8:125983518:C:T	9.4254e-13	-4.92761e-10	-1.00806	0.000161067	-4.92761e-10	-1.02996
125983663	chr8:125983663:G:A	9.98508e-14	-2.00879	-1.24417	1.75011e-05	-2.00412	-1.2454
125983812	chr8:125983812:T:C	9.43065e-13	-4.92761e-10	-1.0075	0.000161154	-4.92761e-10	-1.02942
125984033	chr8:125984033:G:C	9.39961e-13	-4.92761e-10	-1.0108	0.000160642	-4.92761e-10	-1.0326
125984103	chr8:125984103:A:G	7.82793e-13	-4.92761e-10	-1.19377	0.000134554	-4.92761e-10	-1.20981
125984194	chr8:125984194:T:G	1.19398e-13	-2.00315	-1.07103	2.17447e-05	-1.99625	-1.03616
125984276	chr8:125984276:A:G	9.3757e-13	-4.92761e-10	-1.01334	0.00016024	-4.92761e-10	-1.03511
125984497	chr8:125984497:T:C	1.762e-13	-1.84326	-0.841749	3.0913e-05	-1.86201	-0.818598
125984751	chr8:125984751:C:A	9.42496e-13	-4.92761e-10	-1.0081	0.000161061	-4.92761e-10	-1.03
125984954	chr8:125984954:A:G	3.87774e-13	-1.89621	-5.85511e-10	6.34057e-05	-1.96223	-5.85511e-10
125985136	chr8:125985136:G:T	8.1613e-13	-4.92761e-10	-1.15206	0.000144409	-4.92761e-10	-1.13913
125985456	chr8:125985456:A:G	2.11068e-13	-1.60659	-0.897866	4.12381e-05	-1.54246	-0.849962
125985731	chr8:125985731:T:C	1.49977e-13	-1.98558	-0.860577	2.87787e-05	-1.99884	-0.753303
125985809	chr8:125985809:A:G	1.65164e-12	-4.92761e-10	-0.447109	0.000275416	-4.92761e-10	-0.493499
125985815	chr8:125985815:A:G	4.45871e-12	-4.92761e-10	0.545982	0.000814152	-4.92761e-10	0.590367
125985889	chr8:125985889:C:G	1.65164e-12	-4.92761e-10	-0.447109	0.000275416	-4.92761e-10	-0.493499
125986074	chr8:125986074:T:C	1.65164e-12	-4.92761e-10	-0.447109	0.000275416	-4.92761e-10	-0.493499
125986079	chr8:125986079:C:T	1.65164e-12	-4.92761e-10	-0.447109	0.000275416	-4.92761e-10	-0.493499
125986298	chr8:125986298:A:G	1.68346e-12	-4.92761e-10	-0.428029	0.000280804	-4.92761e-10	-0.474124
125986400	chr8:125986400:T:G	1.06742e-12	-4.92761e-10	-0.883636	0.00018289	-4.92761e-10	-0.902896
125986680	chr8:125986680:A:G	1.84054e-13	-1.97095	-0.670453	3.57471e-05	-1.98701	-0.548301
125986783	chr8:125986783:G:A	7.49503e-12	-4.92761e-10	1.06536	0.00145376	-4.92761e-10	1.17013
125986833	chr8:125986833:T:C	1.65164e-12	-4.92761e-10	-0.447109	0.000275416	-4.92761e-10	-0.493499
125987065	chr8:125987065:C:A	6.68002e-12	-4.92761e-10	0.950242	0.00129301	-4.92761e-10	1.05295
125987669	chr8:125987669:C:T	9.1172e-13	-4.92761e-10	-1.0413	0.000155468	-4.92761e-10	-1.06534
```
