## Supplementary material for "Characterization of shared and ancestry-specific signals driving complex traits using multi-ancestry fine-mapping": s1.afreq

```
#CHROM	ID	REF	ALT	ALT_FREQS	OBS_CT
8	rs9324554	T	C	0.684891	1006
8	rs62512982	A	G	0.261431	1006
8	rs78882655	C	T	0.0178926	1006
8	rs79246231	G	A	0.0168986	1006
8	rs12679521	A	T	0.406561	1006
8	rs11167091	A	C	0.667992	1006
8	rs78252114	C	T	0.0188867	1006
8	rs115746190	G	A	0.0298211	1006
8	rs142072007	C	G	0.0168986	1006
8	rs12549657	T	C	0.67992	1006
8	rs72689001	C	A	0.0934394	1006
8	rs13275144	T	C	0.666004	1006
8	rs12155631	G	T	0.259443	1006
8	rs75327751	A	C	0.0765408	1006
8	rs117224774	T	C	0.0178926	1006
8	rs12156174	C	A	0.259443	1006
8	rs9721305	A	T	0.666998	1006
8	rs9720181	T	C	0.685885	1006
8	rs9720679	C	A	0.260437	1006
8	rs11784579	C	T	0.680915	1006
8	rs11775168	T	C	0.699801	1006
8	rs113815069	C	A	0.0178926	1006
8	rs62512983	C	T	0.259443	1006
8	rs144888055	G	T	0.0178926	1006
8	rs9772153	A	G	0.776342	1006
8	rs13263520	A	C	0.421471	1006
8	rs11785612	C	T	0.680915	1006
8	rs61453208	A	C	0.0944334	1006
8	rs117314309	G	A	0.0467197	1006
8	rs11778614	G	C	0.77833	1006
8	rs75203493	C	T	0.0765408	1006
8	rs11167092	A	C	0.77833	1006
8	rs149307122	T	C	0.0178926	1006
8	rs13274472	C	T	0.777336	1006
8	rs73369656	C	T	0.0178926	1006
8	rs62512986	G	T	0.259443	1006
8	rs62512987	T	C	0.322068	1006
8	rs58058193	A	G	0.404573	1006
8	rs79529732	G	A	0.0347913	1006
8	rs9694154	C	T	0.406561	1006
8	rs9694100	G	A	0.408549	1006
8	rs9694190	C	T	0.919483	1006
8	rs9693309	T	C	0.082505	1006
8	rs9693323	T	C	0.407555	1006
8	rs11776017	A	G	0.919483	1006
8	rs62512989	G	T	0.32505	1006
8	rs79434366	T	G	0.0347913	1006
8	rs12682375	C	T	0.489066	1006
8	rs77120891	C	T	0.0208748	1006
8	rs9693774	A	G	0.917495	1006
8	rs9720892	A	G	0.918489	1006
8	rs28639741	T	C	0.0497018	1006
8	rs11775314	C	T	0.356859	1006
8	rs76085530	C	T	0.0337972	1006
8	rs9774290	T	G	0.505964	1006
8	rs10107266	A	T	0.505964	1006
8	rs12547520	G	T	0.39165	1006
8	rs12547535	G	A	0.32505	1006
8	rs9693553	C	T	0.0328032	1006
8	rs10875474	A	G	0.50497	1006
8	rs12543543	C	T	0.427435	1006
8	rs113637322	G	A	0.0208748	1006
8	rs112298469	C	T	0.0208748	1006
8	rs9324555	A	G	0.918489	1006
8	rs118100372	G	C	0.028827	1006
8	rs9774266	T	C	0.918489	1006
8	rs73369681	C	A	0.392644	1006
8	rs10095793	C	T	0.505964	1006
8	rs73369683	T	C	0.027833	1006
8	rs75943313	C	T	0.0188867	1006
8	rs9693810	C	T	0.413519	1006
8	rs9324556	C	T	0.916501	1006
8	rs9324557	T	C	0.918489	1006
8	rs79030326	G	C	0.0208748	1006
8	rs9324558	A	G	0.50497	1006
8	rs9324559	G	A	0.918489	1006
8	rs9772779	T	G	0.919483	1006
8	rs56044564	G	A	0.0477137	1006
8	rs11167095	T	A	0.414513	1006
8	rs9324560	C	T	0.50497	1006
8	rs13439357	G	A	0.027833	1006
8	rs28641121	G	C	0.0218688	1006
8	rs9692720	G	T	0.0487078	1006
8	rs9324561	A	G	0.924453	1006
8	rs73369699	A	G	0.0477137	1006
8	rs111331788	G	A	0.0337972	1006
8	rs12546857	G	T	0.361829	1006
8	rs12545168	T	G	0.361829	1006
8	rs9721191	A	G	0.554672	1006
8	rs12547368	G	A	0.361829	1006
8	rs9720547	C	T	0.0457256	1006
8	rs80236348	A	G	0.0337972	1006
8	rs28512212	T	G	0.0248509	1006
8	rs62512991	G	C	0.361829	1006
8	rs73371605	G	A	0.0218688	1006
8	rs113067703	T	C	0.0208748	1006
8	rs112651084	G	A	0.0208748	1006
8	rs9802100	G	A	0.50994	1006
8	rs4076924	G	C	0.0337972	1006
8	rs9324562	A	G	0.39165	1006
8	rs9324563	C	T	0.43837	1006
8	rs9694951	G	A	0.0725646	1006
8	rs117092594	G	A	0.0477137	1006
8	rs9720958	T	C	0.565606	1006
8	rs55870511	C	T	0.0805169	1006
8	rs9324564	T	C	0.903579	1006
8	rs78001382	C	A	0.0228628	1006
8	rs80246137	T	C	0.0188867	1006
8	rs11781672	G	A	0.877734	1006
8	rs9773681	A	G	0.903579	1006
8	rs142726194	C	T	0.0119284	1006
8	rs13268765	C	T	0.489066	1006
8	rs58895084	C	T	0.0228628	1006
8	rs73371627	G	A	0.0228628	1006
8	rs73371630	G	T	0.0228628	1006
8	rs78729988	T	A	0.503976	1006
8	rs72690723	G	A	0.496024	1006
8	rs68094446	G	A	0.409543	1006
8	rs118122826	A	T	0.0238569	1006
8	rs67659622	G	A	0.410537	1006
8	rs13261351	G	C	0.486083	1006
8	rs9720781	T	C	0.539761	1006
8	rs9285637	G	A	0.984095	1006
8	rs73371641	A	G	0.0815109	1006
8	rs9773931	T	C	0.082505	1006
8	rs28498063	G	A	0.00795229	1006
8	rs9324566	C	T	0.481113	1006
8	rs55687951	A	C	0.425447	1006
8	rs28394724	G	A	0.129225	1006
8	rs72690727	G	A	0.027833	1006
8	rs73713482	C	T	0.0795229	1006
8	rs3934993	C	T	0.0805169	1006
8	rs9324567	A	C	0.124254	1006
8	rs149382796	C	A	0.0298211	1006
8	rs11995875	T	C	0.126243	1006
8	rs76810788	C	T	0.0705765	1006
8	rs74412296	C	G	0.114314	1006
8	rs9324568	C	T	0.49503	1006
8	rs10109869	T	C	0.126243	1006
8	rs150882889	C	G	0.0139165	1006
8	rs12056948	T	A	0.498012	1006
8	rs28599470	C	G	0.126243	1006
8	rs28617681	T	C	0.129225	1006
8	rs13275139	C	T	0.498012	1006
8	rs143170547	C	G	0.00795229	1006
8	rs9692925	T	C	0.709742	1006
8	rs9693871	C	T	0.667992	1006
8	rs9771932	T	C	0.122266	1006
8	rs9773076	G	A	0.164016	1006
8	rs74478821	C	T	0.0725646	1006
8	rs13248064	G	T	0.497018	1006
8	rs117245329	G	A	0.0139165	1006
8	rs12543585	G	T	0.498012	1006
8	rs112563922	G	A	0.00894632	1006
8	rs73713485	A	G	0.128231	1006
8	rs3936067	A	T	0.122266	1006
8	rs9324569	C	T	0.625249	1006
8	rs139203260	C	T	0.0178926	1006
8	rs113122796	C	G	0.0188867	1006
8	rs12541756	G	A	0.482107	1006
8	rs77094987	G	T	0.0328032	1006
8	rs9324570	A	G	0.797217	1006
8	rs58874513	T	C	0.814115	1006
8	rs9772881	G	A	0.898608	1006
8	rs6996982	A	G	0.242545	1006
8	rs34981395	A	T	0.0308151	1006
8	rs35138854	G	A	0.0308151	1006
8	rs150705874	G	T	0.0119284	1006
8	rs4073246	G	A	0.586481	1006
8	rs117865728	T	A	0.0208748	1006
8	rs9720495	A	G	0.592445	1006
8	rs4073248	T	C	0.591451	1006
8	rs4073247	A	G	0.591451	1006
8	rs10110082	G	A	0.0347913	1006
8	rs139006094	G	A	0.0119284	1006
8	rs7387227	A	G	0.586481	1006
8	rs7388571	G	A	0.581511	1006
8	rs10101158	T	A	0.414513	1006
8	rs10110903	G	A	0.322068	1006
8	rs75892502	G	A	0.0347913	1006
8	rs7836736	T	C	0.418489	1006
8	rs72690733	G	A	0.10835	1006
8	rs6583654	T	C	0.415507	1006
8	rs10110226	A	G	0.370775	1006
8	rs10097855	G	A	0.417495	1006
8	rs66647381	T	C	0.515905	1006
8	rs113978995	T	C	0.0208748	1006
8	rs35377219	T	C	0.435388	1006
8	rs34221852	G	A	0.434394	1006
8	rs55922321	A	C	0.437376	1006
8	rs79659138	G	A	0.0467197	1006
8	rs9644544	C	T	0.970179	1006
8	rs143337705	A	C	0.0308151	1006
8	rs12546304	T	G	0.970179	1006
8	rs74329068	G	A	0.054672	1006
8	rs72690741	C	T	0.0407555	1006
8	rs1823148	C	T	0.419483	1006
8	rs146308710	C	T	0.0159046	1006
8	rs11778716	C	G	0.419483	1006
8	rs75960007	G	A	0.0536779	1006
8	rs188832905	G	C	0.0228628	1006
8	rs11786376	G	A	0.364811	1006
8	rs143443965	C	T	0.0149105	1006
8	rs1345144	A	G	0.570577	1006
8	rs13256308	G	A	0.936382	1006
8	rs6583557	C	T	0.936382	1006
8	rs6583558	T	C	0.936382	1006
8	rs7387130	T	C	0.937376	1006
8	rs4917230	T	C	0.370775	1006
8	rs6583559	C	T	0.936382	1006
8	rs7001012	T	G	0.936382	1006
8	rs117892032	T	A	0.0586481	1006
8	rs6985874	G	A	0.935388	1006
8	rs7840260	A	T	0.936382	1006
8	rs7386266	T	G	0.936382	1006
8	rs7386267	T	C	0.936382	1006
8	rs138016613	G	A	0.0178926	1006
8	rs6421317	C	G	0.936382	1006
8	rs754283	G	A	0.368787	1006
8	rs6421318	A	C	0.936382	1006
8	rs117470656	G	T	0.028827	1006
8	rs117782270	C	T	0.0238569	1006
8	rs6991120	T	C	0.936382	1006
8	rs6421319	T	G	0.936382	1006
8	rs7813185	A	G	0.936382	1006
8	rs10103803	G	T	0.936382	1006
8	rs151004667	A	G	0.0228628	1006
8	rs6421320	C	T	0.0626243	1006
8	rs72690748	T	C	0.084493	1006
8	rs6583586	T	A	0.4334	1006
8	rs10282980	C	T	0.369781	1006
8	rs76579634	C	T	0.111332	1006
8	rs7844263	C	T	0.369781	1006
8	rs6583587	C	G	0.0636183	1006
8	rs7825079	C	T	0.0636183	1006
8	rs28453040	C	T	0.369781	1006
8	rs78754027	T	C	0.0636183	1006
8	rs13262901	G	A	0.369781	1006
8	rs77494649	A	G	0.0407555	1006
8	rs7013384	G	A	0.0626243	1006
8	rs2316461	A	G	0.432406	1006
8	rs6583592	T	C	0.0626243	1006
8	rs2316460	T	G	0.432406	1006
8	rs6583593	C	T	0.0626243	1006
8	rs2121474	G	A	0.369781	1006
8	rs74441500	C	T	0.0168986	1006
8	rs6995285	G	A	0.368787	1006
8	rs7813910	T	A	0.432406	1006
8	rs56244432	G	T	0.0139165	1006
8	rs12676766	A	G	0.0636183	1006
8	rs12676767	A	C	0.0636183	1006
8	rs11774264	C	T	0.368787	1006
8	rs7387757	A	G	0.0636183	1006
8	rs143883410	T	A	0.00795229	1006
8	rs10095287	C	T	0.22167	1006
8	rs60120846	G	T	0.0626243	1006
8	rs80325773	G	A	0.0536779	1006
8	rs12678389	A	T	0.486083	1006
8	rs6583601	T	G	0.0636183	1006
8	rs6583603	G	A	0.0636183	1006
8	rs7838292	T	C	0.368787	1006
8	rs7824056	G	T	0.368787	1006
8	rs10113291	G	T	0.368787	1006
8	rs141384104	G	A	0.00497018	1006
8	rs79104587	C	T	0.0347913	1006
8	rs6583614	A	G	0.0636183	1006
8	rs79069780	C	G	0.0407555	1006
8	rs6998435	C	T	0.0636183	1006
8	rs9773641	G	T	0.0636183	1006
8	rs7012868	T	A	0.0636183	1006
8	rs7012875	G	A	0.4334	1006
8	rs1446940	A	G	0.4334	1006
8	rs6997250	C	T	0.370775	1006
8	rs6583615	T	C	0.0636183	1006
8	rs140041410	G	A	0.00795229	1006
8	rs1446938	T	C	0.4334	1006
8	rs72690758	C	T	0.0139165	1006
8	rs1562371	C	T	0.0536779	1006
8	rs13281454	G	A	0.369781	1006
8	rs13281464	G	A	0.369781	1006
8	rs11777394	C	T	0.369781	1006
8	rs7388323	A	G	0.4334	1006
8	rs9785077	T	C	0.367793	1006
8	rs9785126	C	T	0.369781	1006
8	rs9785081	T	C	0.434394	1006
8	rs1966800	T	C	0.369781	1006
8	rs3926193	A	G	0.423459	1006
8	rs11990132	C	T	0.370775	1006
8	rs6994141	C	T	0.0526839	1006
8	rs11786180	G	A	0.370775	1006
8	rs55982805	A	G	0.0636183	1006
8	rs11780416	C	T	0.370775	1006
8	rs6583617	T	A	0.0636183	1006
8	rs140074442	G	A	0.00596421	1006
8	rs7388266	C	T	0.0636183	1006
8	rs117006293	G	A	0.0159046	1006
8	rs1446939	C	T	0.487078	1006
8	rs7010301	C	T	0.0109344	1006
8	rs6985015	T	C	0.0536779	1006
8	rs6985157	C	T	0.0626243	1006
8	rs6985498	T	C	0.420477	1006
8	rs11777156	G	C	0.420477	1006
8	rs190091663	G	A	0.0139165	1006
8	rs935452	C	T	0.366799	1006
8	rs11988083	G	T	0.366799	1006
8	rs78767909	G	A	0.0536779	1006
8	rs78446923	C	T	0.0536779	1006
8	rs75653563	G	A	0.11332	1006
8	rs13267482	T	C	0.366799	1006
8	rs151164766	C	A	0.0168986	1006
8	rs116370472	C	T	0.0536779	1006
8	rs68094551	G	A	0.366799	1006
8	rs1542194	A	G	0.0536779	1006
8	rs115842867	A	C	0.0487078	1006
8	rs77937063	A	G	0.171968	1006
8	rs117776716	C	T	0.0377734	1006
8	rs76075010	T	A	0.176938	1006
8	rs77938269	C	T	0.166998	1006
8	rs74779289	T	C	0.0109344	1006
8	rs76166546	G	T	0.0109344	1006
8	rs28657765	G	A	0.365805	1006
8	rs77524560	G	A	0.0109344	1006
8	rs7388547	G	A	0.543738	1006
8	rs4917320	A	G	0.531809	1006
8	rs34694431	T	A	0.141153	1006
8	rs9792336	G	A	0.0626243	1006
8	rs72690772	C	T	0.141153	1006
8	rs62512160	C	T	0.390656	1006
8	rs35223302	T	C	0.141153	1006
8	rs35460878	C	T	0.375746	1006
8	rs75199149	G	A	0.0626243	1006
8	rs4917239	T	C	0.141153	1006
8	rs78304695	G	A	0.0159046	1006
8	rs4917319	G	T	0.0497018	1006
8	rs72690775	C	T	0.141153	1006
8	rs117027151	C	A	0.0159046	1006
8	rs34509488	T	C	0.141153	1006
8	rs62512161	C	T	0.390656	1006
8	rs34024785	G	A	0.0387674	1006
8	rs13271338	A	G	0.141153	1006
8	rs11167096	G	A	0.531809	1006
8	rs7813281	G	A	0.0109344	1006
8	rs147903598	C	T	0.0109344	1006
8	rs9792219	C	T	0.0626243	1006
8	rs58746247	G	A	0.0626243	1006
8	rs117146720	G	A	0.0387674	1006
8	rs4917318	G	A	0.140159	1006
8	rs935454	A	G	0.54175	1006
8	rs935455	G	A	0.140159	1006
8	rs935456	T	C	0.0109344	1006
8	rs4917238	T	C	0.604374	1006
8	rs74950963	C	T	0.0188867	1006
8	rs66873603	A	G	0.286282	1006
8	rs72690779	A	G	0.263419	1006
8	rs7008707	T	C	0.54175	1006
8	rs11785510	A	G	0.531809	1006
8	rs11774910	G	T	0.531809	1006
8	rs11775637	G	A	0.140159	1006
8	rs11782791	C	T	0.139165	1006
8	rs11167097	A	G	0.60338	1006
8	rs11167098	G	C	0.530815	1006
8	rs7843278	T	C	0.54175	1006
8	rs62512162	G	A	0.390656	1006
8	rs6989799	A	G	0.540755	1006
8	rs6583640	A	G	0.390656	1006
8	rs4917237	A	G	0.54175	1006
8	rs77093438	G	A	0.0626243	1006
8	rs4917236	A	G	0.54175	1006
8	rs62512163	A	G	0.390656	1006
8	rs62512164	A	G	0.390656	1006
8	rs74632478	G	A	0.12326	1006
8	rs78975066	A	G	0.12326	1006
8	rs62512166	A	G	0.390656	1006
8	rs77628520	A	G	0.0626243	1006
8	rs62512167	C	T	0.389662	1006
8	rs116642404	C	T	0.0109344	1006
8	rs1992805	C	T	0.367793	1006
8	rs78906401	C	T	0.166998	1006
8	rs111239108	C	A	0.166998	1006
8	rs75859483	G	A	0.167992	1006
8	rs145565712	C	T	0.0178926	1006
8	rs72690786	C	T	0.0119284	1006
8	rs1446935	G	A	0.359841	1006
8	rs11167102	G	A	0.530815	1006
8	rs12546975	C	T	0.170974	1006
8	rs11167103	A	G	0.530815	1006
8	rs10875475	A	G	0.531809	1006
8	rs12547538	C	T	0.170974	1006
8	rs28549192	T	G	0.533797	1006
8	rs4917322	C	A	0.359841	1006
8	rs116927692	T	C	0.0328032	1006
8	rs12549089	C	A	0.168986	1006
8	rs6987594	G	A	0.360835	1006
8	rs71516662	G	T	0.0367793	1006
8	rs6987755	G	A	0.168986	1006
8	rs9644547	T	C	0.529821	1006
8	rs6583547	A	G	0.365805	1006
8	rs6988575	A	T	0.167992	1006
8	rs2028930	A	G	0.529821	1006
8	rs935461	C	T	0.360835	1006
8	rs10096662	A	T	0.360835	1006
8	rs6997165	C	T	0.167992	1006
8	rs117992377	C	T	0.00994036	1006
8	rs28654384	G	A	0.361829	1006
8	rs145929586	T	G	0.0228628	1006
8	rs6992390	G	A	0.167992	1006
8	rs80195667	C	T	0.167992	1006
8	rs11167104	T	C	0.532803	1006
8	rs77898497	A	G	0.167992	1006
8	rs77980764	G	A	0.167992	1006
8	rs10108313	A	G	0.535785	1006
8	rs10875476	G	A	0.545726	1006
8	rs11167105	C	A	0.60835	1006
8	rs11167106	T	G	0.389662	1006
8	rs11167107	C	A	0.380716	1006
8	rs141146329	G	A	0.0258449	1006
8	rs62512207	G	C	0.0238569	1006
8	rs11779226	G	A	0.382704	1006
8	rs6583548	G	A	0.600398	1006
8	rs4917324	T	C	0.612326	1006
8	rs4917325	A	G	0.605368	1006
8	rs4917326	G	C	0.612326	1006
8	rs75210113	T	C	0.0795229	1006
8	rs4917243	C	T	0.605368	1006
8	rs4917327	T	C	0.61332	1006
8	rs4917244	G	A	0.606362	1006
8	rs1530590	A	G	0.612326	1006
8	rs1838905	G	A	0.611332	1006
8	rs1838904	T	G	0.612326	1006
8	rs9644548	C	T	0.604374	1006
8	rs12675549	C	T	0.611332	1006
8	rs11775705	C	T	0.383698	1006
8	rs56177626	C	T	0.135189	1006
8	rs11780731	T	A	0.279324	1006
8	rs4917328	C	T	0.71173	1006
8	rs4917329	G	A	0.862823	1006
8	rs60757198	G	T	0.171968	1006
8	rs79114588	A	G	0.0397614	1006
8	rs34224344	C	G	0.861829	1006
8	rs35746087	G	A	0.807157	1006
8	rs75316669	C	A	0.0854871	1006
8	rs117337018	C	T	0.0129225	1006
8	rs77989810	T	C	0.0447316	1006
8	rs75812220	C	G	0.0407555	1006
8	rs76883459	G	A	0.0477137	1006
8	rs34258588	A	G	0.0159046	1006
8	rs1562369	C	T	0.00894632	1006
8	rs77615252	T	C	0.0407555	1006
8	rs74606040	G	A	0.0805169	1006
8	rs7463711	G	A	0.907555	1006
8	rs75193193	C	T	0.083499	1006
8	rs7831570	A	T	0.083499	1006
8	rs1562374	A	G	0.109344	1006
8	rs143518073	A	G	0.027833	1006
8	rs75367017	C	T	0.00994036	1006
8	rs35287277	T	C	0.0765408	1006
8	rs4392941	G	A	0.12326	1006
8	rs58388633	G	A	0.104374	1006
8	rs71516664	G	T	0.0755467	1006
8	rs7005204	G	A	0.770378	1006
8	rs4350018	C	T	0.0417495	1006
8	rs4917247	A	C	0.12326	1006
8	rs4917212	C	G	0.11829	1006
8	rs55820740	C	T	0.0974155	1006
8	rs35284804	C	T	0.0765408	1006
8	rs34060275	C	T	0.0765408	1006
8	rs72696797	C	T	0.0149105	1006
8	rs36098728	T	C	0.0775348	1006
8	rs733225	C	T	0.150099	1006
8	rs35589100	C	T	0.770378	1006
8	rs34816936	G	A	0.0755467	1006
8	rs6998863	T	C	0.120278	1006
8	rs4917249	A	G	0.0457256	1006
8	rs4244240	G	A	0.117296	1006
8	rs4244241	C	T	0.0417495	1006
8	rs4244242	G	A	0.119284	1006
8	rs75769985	C	T	0.0407555	1006
8	rs4244243	T	C	0.120278	1006
8	rs3937642	T	C	0.120278	1006
8	rs7003924	T	C	0.137177	1006
8	rs112561863	C	T	0.055666	1006
8	rs74565016	T	C	0.0417495	1006
8	rs117940800	C	T	0.0506958	1006
8	rs7844001	A	C	0.127237	1006
8	rs6996758	T	A	0.228628	1006
8	rs34478488	G	A	0.0357853	1006
8	rs12114538	T	C	0.125249	1006
8	rs4612374	C	T	0.0457256	1006
8	rs116943592	C	T	0.0516899	1006
8	rs75907241	C	T	0.0198807	1006
8	rs34037520	T	C	0.0735586	1006
8	rs113050673	C	T	0.0457256	1006
8	rs138611695	C	T	0.0208748	1006
8	rs72696800	C	T	0.0964215	1006
8	rs12676920	A	T	0.0725646	1006
8	rs4999020	A	G	0.954274	1006
8	rs4645593	C	T	0.87674	1006
8	rs76527783	G	A	0.0526839	1006
8	rs935459	C	T	0.10338	1006
8	rs4541966	G	A	0.877734	1006
8	rs4333638	G	A	0.877734	1006
8	rs4541967	G	A	0.877734	1006
8	rs7845056	C	T	0.599404	1006
8	rs71516665	T	G	0.0725646	1006
8	rs6583552	C	T	0.87674	1006
8	rs34053892	G	C	0.0725646	1006
8	rs6583553	C	G	0.77336	1006
8	rs6991768	A	G	0.954274	1006
8	rs6583554	T	C	0.954274	1006
8	rs10216552	T	G	0.954274	1006
8	rs111363739	C	T	0.0178926	1006
8	rs183426504	C	T	0.00497018	1006
8	rs935458	C	G	0.879722	1006
8	rs4404952	G	A	0.954274	1006
8	rs744344	G	C	0.88171	1006
8	rs744343	C	G	0.772366	1006
8	rs744342	C	A	0.878728	1006
8	rs4260922	A	C	0.954274	1006
8	rs4501617	A	C	0.954274	1006
8	rs76678776	T	C	0.0457256	1006
8	rs61227053	G	A	0.0725646	1006
8	rs116933938	C	T	0.0457256	1006
8	rs13281152	A	T	0.87674	1006
8	rs34293962	C	T	0.87674	1006
8	rs6583555	G	A	0.880716	1006
8	rs7846274	A	T	0.772366	1006
8	rs34960479	C	T	0.0347913	1006
8	rs4244244	C	T	0.772366	1006
8	rs7814977	G	A	0.879722	1006
8	rs77889234	C	T	0.168986	1006
8	rs67132476	T	C	0.104374	1006
8	rs4917250	G	T	0.879722	1006
8	rs71516667	C	A	0.11829	1006
8	rs4917217	C	T	0.772366	1006
8	rs4917251	C	T	0.880716	1006
8	rs56579226	C	A	0.353877	1006
8	rs9694428	C	T	0.87674	1006
8	rs9692923	C	T	0.87674	1006
8	rs12675513	G	T	0.0725646	1006
8	rs4297064	T	C	0.880716	1006
8	rs13278238	T	C	0.0725646	1006
8	rs4917252	A	G	0.879722	1006
8	rs79016392	A	G	0.0516899	1006
8	rs10087678	T	C	0.880716	1006
8	rs117462872	A	G	0.0238569	1006
8	rs34356284	C	G	0.119284	1006
8	rs4917253	T	G	0.772366	1006
8	rs4244245	G	A	0.880716	1006
8	rs10098773	T	C	0.87674	1006
8	rs79137459	G	A	0.0447316	1006
8	rs12682599	C	T	0.082505	1006
8	rs4130074	A	C	0.72167	1006
8	rs67676203	C	T	0.139165	1006
8	rs183017949	A	G	0.0109344	1006
8	rs532711852	A	G	0.0119284	1006
8	rs28631761	T	G	0.803181	1006
8	rs61440821	A	G	0.142147	1006
8	rs4076554	T	A	0.227634	1006
8	rs4917255	G	A	0.083499	1006
8	rs11774404	G	A	0.027833	1006
8	rs10106516	T	C	0.234592	1006
8	rs4917256	C	T	0.0864811	1006
8	rs4917257	A	G	0.0864811	1006
8	rs62512243	T	C	0.298211	1006
8	rs4917258	A	G	0.0874751	1006
8	rs10092183	G	A	0.212724	1006
8	rs59694261	A	G	0.0874751	1006
8	rs28709344	A	G	0.0894632	1006
8	rs28367088	G	A	0.0864811	1006
8	rs72698411	C	G	0.124254	1006
8	rs10108030	A	T	0.0864811	1006
8	rs72698412	C	T	0.124254	1006
8	rs1542758	A	G	0.0884692	1006
8	rs72698413	G	A	0.124254	1006
8	rs11167109	A	G	0.0884692	1006
8	rs11984902	A	C	0.0874751	1006
8	rs4917259	T	C	0.0874751	1006
8	rs4917260	G	C	0.0874751	1006
8	rs4917261	C	A	0.0874751	1006
8	rs4917262	C	A	0.0874751	1006
8	rs72698416	T	G	0.124254	1006
8	rs4917263	G	A	0.0884692	1006
8	rs4917264	A	T	0.0874751	1006
8	rs192623219	G	T	0.0129225	1006
8	rs118166243	C	T	0.055666	1006
8	rs34973588	C	A	0.0864811	1006
8	rs57648918	A	C	0.0874751	1006
8	rs79214229	T	C	0.0725646	1006
8	rs72698418	G	A	0.0129225	1006
8	rs113041767	G	A	0.0725646	1006
8	rs2029619	C	T	0.0725646	1006
8	rs72698419	G	A	0.0864811	1006
8	rs73361540	T	C	0.0874751	1006
8	rs66781889	A	G	0.0874751	1006
8	rs72698420	C	G	0.122266	1006
8	rs57330724	C	T	0.0874751	1006
8	rs58603452	C	G	0.17495	1006
8	rs78069950	G	A	0.0725646	1006
8	rs10086245	T	C	0.0874751	1006
8	rs10096413	G	A	0.0864811	1006
8	rs72698425	G	A	0.122266	1006
8	rs72698426	C	T	0.122266	1006
8	rs72698428	C	T	0.122266	1006
8	rs74927291	T	C	0.122266	1006
8	rs57548001	G	A	0.0874751	1006
8	rs117630928	T	G	0.0347913	1006
8	rs60706888	T	C	0.0914513	1006
8	rs113993830	C	T	0.0725646	1006
8	rs12676273	A	G	0.0884692	1006
8	rs72698430	G	A	0.122266	1006
8	rs114540800	A	G	0.0447316	1006
8	rs75826482	G	A	0.0725646	1006
8	rs60667701	T	C	0.299205	1006
8	rs57066332	G	A	0.0874751	1006
8	rs68021851	C	G	0.299205	1006
8	rs75834034	C	G	0.0725646	1006
8	rs77035579	G	A	0.0725646	1006
8	rs79555782	A	G	0.122266	1006
8	rs77229149	G	A	0.122266	1006
8	rs59165388	G	T	0.0884692	1006
8	rs13279953	T	C	0.782306	1006
8	rs57884141	G	A	0.0864811	1006
8	rs60010892	T	C	0.0884692	1006
8	rs734756	T	C	0.0884692	1006
8	rs734753	T	C	0.0884692	1006
8	rs734754	C	T	0.0884692	1006
8	rs734755	C	T	0.0884692	1006
8	rs55938974	G	A	0.0884692	1006
8	rs150956355	C	T	0.0208748	1006
8	rs56355546	A	G	0.299205	1006
8	rs56181567	C	T	0.0884692	1006
8	rs4917265	G	C	0.299205	1006
8	rs78679089	G	A	0.0447316	1006
8	rs114834931	G	T	0.0725646	1006
8	rs10103020	C	T	0.0884692	1006
8	rs10103142	C	T	0.0874751	1006
8	rs10092536	T	C	0.0884692	1006
8	rs28673694	C	T	0.0884692	1006
8	rs12680133	T	C	0.0884692	1006
8	rs12680153	T	C	0.0884692	1006
8	rs181363366	T	C	0.00894632	1006
8	rs72698435	T	C	0.122266	1006
8	rs67290160	T	C	0.210736	1006
8	rs72499108	C	G	0.210736	1006
8	rs66584876	T	C	0.210736	1006
8	rs67478447	G	A	0.209742	1006
8	rs117874595	C	T	0.210736	1006
8	rs55856962	G	T	0.210736	1006
8	rs72698437	A	G	0.210736	1006
8	rs58813722	C	T	0.210736	1006
8	rs59944747	G	A	0.210736	1006
8	rs79533704	G	A	0.0725646	1006
8	rs117661788	G	A	0.0109344	1006
8	rs142652138	C	T	0.0139165	1006
8	rs72698440	G	A	0.210736	1006
8	rs72698441	C	T	0.210736	1006
8	rs79362580	G	A	0.117296	1006
8	rs74925392	C	T	0.0178926	1006
8	rs72698442	C	T	0.210736	1006
8	rs28635697	A	G	0.299205	1006
8	rs28430323	C	T	0.0884692	1006
8	rs116070163	C	G	0.0725646	1006
8	rs71516669	C	A	0.0149105	1006
8	rs72698443	A	T	0.210736	1006
8	rs73716038	A	T	0.0884692	1006
8	rs66808235	T	C	0.299205	1006
8	rs72698444	G	A	0.0874751	1006
8	rs57300789	T	A	0.0735586	1006
8	rs4917266	T	A	0.550696	1006
8	rs13282686	C	G	0.464215	1006
8	rs4917267	T	A	0.552684	1006
8	rs6996685	C	A	0.55169	1006
8	rs6981779	G	A	0.550696	1006
8	rs7004581	A	C	0.763419	1006
8	rs75021756	C	A	0.0149105	1006
8	rs55796425	G	A	0.0745527	1006
8	rs4917218	G	A	0.55169	1006
8	rs4917268	G	A	0.552684	1006
8	rs117411214	C	T	0.00596421	1006
8	rs72698446	C	T	0.122266	1006
8	rs79956427	T	G	0.0149105	1006
8	rs75630679	C	T	0.0417495	1006
8	rs13278844	A	T	0.465209	1006
8	rs72698447	C	T	0.124254	1006
8	rs4917219	G	T	0.16004	1006
8	rs13278431	C	A	0.465209	1006
8	rs13279925	A	G	0.480119	1006
8	rs72698448	G	A	0.122266	1006
8	rs73714008	G	A	0.0735586	1006
8	rs13277219	G	A	0.553678	1006
8	rs13279493	C	T	0.465209	1006
8	rs878866	G	A	0.465209	1006
8	rs11998510	A	G	0.640159	1006
8	rs56804875	C	T	0.0864811	1006
8	rs878867	C	G	0.208748	1006
8	rs79419657	C	G	0.0149105	1006
8	rs1565627	G	A	0.0864811	1006
8	rs2101663	T	G	0.122266	1006
8	rs1565626	G	T	0.0864811	1006
8	rs1565625	G	A	0.208748	1006
8	rs1565624	G	A	0.208748	1006
8	rs72698452	G	T	0.122266	1006
8	rs74468414	C	T	0.122266	1006
8	rs118073580	A	G	0.0725646	1006
8	rs139962689	G	T	0.0725646	1006
8	rs1565623	G	T	0.208748	1006
8	rs115802807	G	T	0.0725646	1006
8	rs72698456	A	G	0.122266	1006
8	rs56335736	G	A	0.16004	1006
8	rs11775578	A	G	0.465209	1006
8	rs28639945	T	C	0.0874751	1006
8	rs13253173	G	A	0.67495	1006
8	rs77239244	G	A	0.0467197	1006
8	rs13263726	G	A	0.625249	1006
8	rs11986080	G	A	0.083499	1006
8	rs11993443	C	T	0.083499	1006
8	rs11786119	A	C	0.472167	1006
8	rs74892065	G	A	0.0675944	1006
8	rs9772780	C	T	0.473161	1006
8	rs7822369	A	G	0.76839	1006
8	rs67191919	C	G	0.298211	1006
8	rs10087126	A	C	0.200795	1006
8	rs13258110	G	A	0.432406	1006
8	rs145100558	C	T	0.0129225	1006
8	rs180824430	G	A	0.0119284	1006
8	rs4917220	A	G	0.50497	1006
8	rs4917270	G	A	0.503976	1006
8	rs4917271	C	T	0.502982	1006
8	rs11990118	G	A	0.0705765	1006
8	rs77577805	A	G	0.0984095	1006
8	rs4917272	T	C	0.503976	1006
8	rs4917273	T	C	0.604374	1006
8	rs79866448	T	C	0.0228628	1006
8	rs149980933	A	G	0.0149105	1006
8	rs74658352	C	T	0.0904573	1006
8	rs7841868	A	C	0.602386	1006
8	rs7846227	T	C	0.602386	1006
8	rs73714012	T	C	0.0805169	1006
8	rs11986103	C	T	0.0745527	1006
8	rs111530519	C	A	0.027833	1006
8	rs118041161	A	G	0.00695825	1006
8	rs75439189	G	A	0.0188867	1006
8	rs79374381	C	T	0.0735586	1006
8	rs750194	C	T	0.0785288	1006
8	rs117699690	G	A	0.00497018	1006
8	rs750195	G	A	0.414513	1006
8	rs73363140	G	A	0.0745527	1006
8	rs58922809	G	A	0.0745527	1006
8	rs116842007	C	T	0.0218688	1006
8	rs60036824	G	A	0.0745527	1006
8	rs58603248	A	T	0.153082	1006
8	rs4917274	A	C	0.66004	1006
8	rs58400588	G	A	0.0795229	1006
8	rs73363147	A	T	0.0745527	1006
8	rs74590307	C	A	0.0228628	1006
8	rs149592420	G	A	0.0228628	1006
8	rs58696860	G	A	0.0745527	1006
8	rs73363153	A	G	0.0745527	1006
8	rs146403735	C	T	0.0208748	1006
8	rs117612105	C	A	0.0377734	1006
8	rs28712583	C	T	0.0765408	1006
8	rs150671500	C	T	0.0616302	1006
8	rs73363158	A	G	0.0735586	1006
8	rs11782861	G	T	0.0785288	1006
8	rs60318688	C	A	0.0745527	1006
8	rs72683306	C	A	0.0168986	1006
8	rs56032695	T	A	0.0735586	1006
8	rs61385009	A	G	0.0745527	1006
8	rs58473583	A	G	0.150099	1006
8	rs61037907	C	G	0.0765408	1006
8	rs61585342	C	T	0.0765408	1006
8	rs59401182	A	G	0.0775348	1006
8	rs56696185	C	T	0.0755467	1006
8	rs57781465	T	C	0.0755467	1006
8	rs61232049	G	C	0.0755467	1006
8	rs58682154	A	G	0.0755467	1006
8	rs57191516	G	A	0.0755467	1006
8	rs145779101	G	A	0.0457256	1006
8	rs76897445	C	G	0.0755467	1006
8	rs76267288	T	C	0.0755467	1006
8	rs11777322	C	T	0.50994	1006
8	rs11781584	T	G	0.66004	1006
8	rs78762902	C	T	0.0765408	1006
8	rs77537197	C	T	0.0755467	1006
8	rs79394108	T	C	0.0755467	1006
8	rs731794	C	A	0.0755467	1006
8	rs744878	G	A	0.0755467	1006
8	rs902827	A	G	0.0526839	1006
8	rs4917275	A	T	0.418489	1006
8	rs2172306	T	G	0.0755467	1006
8	rs902826	T	C	0.66004	1006
8	rs56137154	A	G	0.0765408	1006
8	rs34292923	G	C	0.592445	1006
8	rs114860979	G	C	0.0248509	1006
8	rs73714032	T	G	0.159046	1006
8	rs55901436	T	C	0.659046	1006
8	rs72683307	C	T	0.028827	1006
8	rs4917276	A	C	0.66998	1006
8	rs4917277	C	G	0.66998	1006
8	rs4917278	A	T	0.66998	1006
8	rs4917279	C	T	0.437376	1006
8	rs13252175	C	T	0.520875	1006
8	rs13250335	G	C	0.668986	1006
8	rs13250596	G	A	0.083499	1006
8	rs13261328	T	C	0.668986	1006
8	rs1352949	G	C	0.437376	1006
8	rs1388796	A	G	0.437376	1006
8	rs1114799	C	A	0.0934394	1006
8	rs1388797	G	C	0.666998	1006
8	rs60395191	G	A	0.0755467	1006
8	rs34706841	G	A	0.196819	1006
8	rs11167110	A	G	0.672962	1006
8	rs11167111	G	C	0.522863	1006
8	rs11167112	A	G	0.661034	1006
8	rs11167113	C	G	0.147117	1006
8	rs10875478	T	C	0.593439	1006
8	rs11167114	G	A	0.147117	1006
8	rs73365203	G	A	0.083499	1006
8	rs10875479	C	T	0.147117	1006
8	rs10875480	G	A	0.147117	1006
8	rs902819	C	T	0.43837	1006
8	rs11167115	A	G	0.230616	1006
8	rs2873034	C	T	0.510934	1006
8	rs55892846	G	A	0.083499	1006
8	rs72683308	C	T	0.028827	1006
8	rs902820	A	T	0.573559	1006
8	rs902821	G	A	0.43837	1006
8	rs12545923	C	T	0.0715706	1006
8	rs10875481	G	A	0.331014	1006
8	rs7009641	A	C	0.084493	1006
8	rs75495724	G	A	0.0715706	1006
8	rs57375001	C	T	0.084493	1006
8	rs7015050	T	A	0.668986	1006
8	rs10113617	G	A	0.156064	1006
8	rs7002923	C	T	0.157058	1006
8	rs7003047	C	T	0.157058	1006
8	rs72683314	C	T	0.0854871	1006
8	rs56352096	C	G	0.157058	1006
8	rs67626817	C	T	0.084493	1006
8	rs78030257	C	T	0.0745527	1006
8	rs75945489	C	T	0.0715706	1006
8	rs4917280	C	G	0.512922	1006
8	rs72683317	C	T	0.0178926	1006
8	rs4917281	A	G	0.511928	1006
8	rs4917282	G	T	0.512922	1006
8	rs11786894	T	A	0.512922	1006
8	rs62514173	C	T	0.028827	1006
8	rs10093158	G	A	0.512922	1006
8	rs10094072	C	G	0.512922	1006
8	rs10094207	C	T	0.512922	1006
8	rs66545034	C	G	0.084493	1006
8	rs10108708	A	G	0.437376	1006
8	rs13274788	G	A	0.512922	1006
8	rs5003835	G	C	0.668986	1006
8	rs1492365	G	A	0.512922	1006
8	rs1492366	T	G	0.512922	1006
8	rs1492367	T	C	0.668986	1006
8	rs4596687	G	T	0.0715706	1006
8	rs66984531	C	T	0.084493	1006
8	rs28375965	A	G	0.441352	1006
8	rs7824432	T	G	0.668986	1006
8	rs7846625	G	A	0.578529	1006
8	rs11167116	C	T	0.0715706	1006
8	rs1492368	G	A	0.584493	1006
8	rs1492369	G	A	0.0119284	1006
8	rs902822	T	C	0.668986	1006
8	rs139386142	G	A	0.00695825	1006
8	rs879431	G	C	0.584493	1006
8	rs879430	G	T	0.084493	1006
8	rs1388800	A	G	0.435388	1006
8	rs11167117	G	A	0.183897	1006
8	rs1388801	C	T	0.587475	1006
8	rs117494552	C	G	0.0765408	1006
8	rs1492370	G	A	0.0725646	1006
8	rs7816988	T	G	0.792247	1006
8	rs7840462	C	G	0.584493	1006
8	rs7826964	G	A	0.511928	1006
8	rs7813106	A	T	0.668986	1006
8	rs7840899	C	G	0.584493	1006
8	rs11167118	C	T	0.584493	1006
8	rs13275086	A	G	0.584493	1006
8	rs7817688	A	T	0.584493	1006
8	rs7832678	G	A	0.584493	1006
8	rs6583560	C	T	0.511928	1006
8	rs7846311	C	A	0.584493	1006
8	rs7837264	G	A	0.583499	1006
8	rs7816377	C	T	0.583499	1006
8	rs12544161	G	T	0.0725646	1006
8	rs12675157	A	C	0.0864811	1006
8	rs12677032	G	A	0.084493	1006
8	rs11775108	A	G	0.50994	1006
8	rs56124779	T	C	0.0864811	1006
8	rs150029351	G	A	0.0139165	1006
8	rs72683325	C	G	0.084493	1006
8	rs7820768	C	T	0.434394	1006
8	rs4506255	A	C	0.66998	1006
8	rs67412004	C	T	0.084493	1006
8	rs2029621	T	C	0.66998	1006
8	rs2029620	T	C	0.66998	1006
8	rs7821518	C	T	0.583499	1006
8	rs118162204	G	A	0.0755467	1006
8	rs75739890	G	A	0.0755467	1006
8	rs56776435	G	A	0.084493	1006
8	rs58242508	A	T	0.084493	1006
8	rs77124843	A	G	0.0238569	1006
8	rs7825860	C	T	0.583499	1006
8	rs7832653	A	G	0.66998	1006
8	rs67984919	A	G	0.084493	1006
8	rs57592589	A	G	0.084493	1006
8	rs61161072	C	G	0.084493	1006
8	rs13254725	A	C	0.119284	1006
8	rs4917284	G	A	0.693837	1006
8	rs4917285	C	A	0.084493	1006
8	rs4917286	A	G	0.66998	1006
8	rs4917287	A	G	0.66998	1006
8	rs4917288	C	T	0.66998	1006
8	rs118037057	C	T	0.0218688	1006
8	rs4917289	G	A	0.66998	1006
8	rs4917290	A	C	0.0864811	1006
8	rs7006590	C	T	0.583499	1006
8	rs6583564	G	T	0.66998	1006
8	rs6583565	C	T	0.667992	1006
8	rs6583566	G	A	0.66998	1006
8	rs6583567	T	C	0.66998	1006
8	rs7825460	T	C	0.66998	1006
8	rs7814797	C	T	0.66998	1006
8	rs7821555	A	T	0.0785288	1006
8	rs4917291	A	G	0.66998	1006
8	rs191851830	C	T	0.0119284	1006
8	rs4917223	C	T	0.434394	1006
8	rs4917292	T	C	0.670974	1006
8	rs6583568	T	C	0.670974	1006
8	rs6583569	G	A	0.670974	1006
8	rs117395899	A	G	0.0755467	1006
8	rs6583570	A	G	0.670974	1006
8	rs72683334	T	C	0.084493	1006
8	rs183175348	G	A	0.00695825	1006
8	rs4917224	C	A	0.084493	1006
8	rs4917225	T	C	0.670974	1006
8	rs4917226	G	A	0.0864811	1006
8	rs4917227	A	G	0.0864811	1006
8	rs11987321	T	C	0.0815109	1006
8	rs4917293	G	T	0.649105	1006
8	rs6993697	C	T	0.584493	1006
8	rs146838850	G	A	0.0447316	1006
8	rs12115122	C	G	0.082505	1006
8	rs7815624	G	A	0.462227	1006
8	rs12114519	G	A	0.082505	1006
8	rs2315960	A	T	0.0815109	1006
8	rs68001570	A	G	0.0636183	1006
8	rs2220696	C	G	0.499006	1006
8	rs2201176	A	G	0.435388	1006
8	rs67206295	G	A	0.0636183	1006
8	rs2201177	T	C	0.498012	1006
8	rs4917294	C	A	0.435388	1006
8	rs4917295	A	T	0.499006	1006
8	rs13268779	G	A	0.497018	1006
8	rs13272465	C	T	0.434394	1006
8	rs13272748	C	T	0.415507	1006
8	rs4917296	G	A	0.0666004	1006
8	rs4917297	T	C	0.0656064	1006
8	rs4917298	A	G	0.481113	1006
8	rs118038055	G	A	0.0228628	1006
8	rs13254582	T	G	0.441352	1006
8	rs4917299	A	G	0.0636183	1006
8	rs4917300	T	C	0.505964	1006
8	rs4917301	C	T	0.0656064	1006
8	rs4917302	C	T	0.0656064	1006
8	rs4917303	T	G	0.0656064	1006
8	rs4917304	G	A	0.0656064	1006
8	rs67639949	C	A	0.0656064	1006
8	rs7829749	T	C	0.505964	1006
8	rs73714054	A	G	0.0656064	1006
8	rs72614023	C	T	0.0656064	1006
8	rs67425859	A	G	0.0646123	1006
8	rs13257943	A	G	0.505964	1006
8	rs67564501	T	G	0.0646123	1006
8	rs67842927	G	A	0.0656064	1006
8	rs67423471	G	A	0.0656064	1006
8	rs7826576	A	C	0.0656064	1006
8	rs7834601	T	C	0.0656064	1006
8	rs7844385	G	A	0.0646123	1006
8	rs7844494	G	A	0.0656064	1006
8	rs7830596	A	C	0.0656064	1006
8	rs7834925	T	C	0.506958	1006
8	rs7835229	T	C	0.0656064	1006
8	rs66700815	G	A	0.0656064	1006
8	rs111355983	A	T	0.0656064	1006
8	rs67074221	T	G	0.0656064	1006
8	rs56146802	C	T	0.0656064	1006
8	rs55845440	C	A	0.0685885	1006
8	rs56096131	C	G	0.0685885	1006
8	rs55800112	G	A	0.0685885	1006
8	rs11786676	G	A	0.615308	1006
8	rs77874894	G	A	0.0308151	1006
8	rs7845034	A	C	0.574553	1006
8	rs6988337	A	G	0.939364	1006
8	rs6988496	A	G	0.578529	1006
8	rs6993344	T	C	0.578529	1006
8	rs10088138	T	C	0.579523	1006
8	rs10101202	G	A	0.585487	1006
8	rs10088515	A	G	0.952286	1006
8	rs11781457	A	G	0.552684	1006
8	rs11782992	T	C	0.485089	1006
8	rs7843263	G	A	0.474155	1006
8	rs7833590	T	A	0.478131	1006
8	rs7833592	T	C	0.478131	1006
8	rs750521	A	G	0.477137	1006
8	rs750520	A	G	0.477137	1006
8	rs4917229	T	C	0.479125	1006
8	rs62514197	T	C	0.479125	1006
8	rs28885114	T	A	0.00397614	1006
8	rs10111972	A	G	0.463221	1006
8	rs72683364	C	T	0.00994036	1006
8	rs10106206	C	T	0.411531	1006
8	rs7817581	G	A	0.311133	1006
8	rs77586137	G	A	0.121272	1006
8	rs6986353	T	G	0.895626	1006
8	rs72683367	C	T	0.0666004	1006
8	rs10096860	C	T	0.464215	1006
8	rs76605772	G	A	0.0208748	1006
8	rs7815360	C	T	0.464215	1006
8	rs6985033	C	T	0.464215	1006
8	rs28493130	C	T	0.439364	1006
8	rs10090986	A	G	0.465209	1006
8	rs72683368	A	G	0.0129225	1006
8	rs11985865	A	G	0.465209	1006
8	rs28594706	G	A	0.375746	1006
8	rs62514203	C	A	0.43837	1006
8	rs62514204	C	T	0.430417	1006
8	rs13268100	G	A	0.0745527	1006
8	rs62514205	A	G	0.496024	1006
8	rs62514206	C	A	0.457256	1006
8	rs12675852	A	G	0.468191	1006
8	rs6583571	C	T	0.459245	1006
8	rs4415353	C	T	0.419483	1006
8	rs4645594	A	C	0.94334	1006
8	rs7841750	T	C	0.94334	1006
8	rs12334532	A	G	0.950298	1006
8	rs10105961	T	C	0.0119284	1006
8	rs10087584	G	A	0.0109344	1006
8	rs4917305	T	G	0.950298	1006
8	rs72683382	A	C	0.0119284	1006
8	rs1038850	A	G	0.950298	1006
8	rs12334425	C	T	0.0258449	1006
8	rs7814978	C	T	0.579523	1006
8	rs7815093	C	A	0.00795229	1006
8	rs12334799	T	G	0.0109344	1006
8	rs7010485	G	T	0.939364	1006
8	rs6999830	T	C	0.950298	1006
8	rs12334475	C	T	0.0119284	1006
8	rs12334479	C	T	0.0119284	1006
8	rs12334480	C	T	0.0109344	1006
8	rs35138130	G	A	0.382704	1006
8	rs35519719	G	A	0.369781	1006
8	rs72683386	G	A	0.0149105	1006
8	rs35676192	G	A	0.369781	1006
8	rs72683387	G	A	0.0109344	1006
8	rs35436917	A	G	0.38171	1006
8	rs35930412	T	A	0.38171	1006
8	rs34510203	C	T	0.380716	1006
8	rs36042959	C	T	0.380716	1006
8	rs34867078	T	G	0.37674	1006
8	rs34707678	G	A	0.374751	1006
8	rs35552777	A	G	0.377734	1006
8	rs34403780	T	G	0.377734	1006
8	rs140702652	A	G	0.026839	1006
8	rs13252767	C	T	0.372763	1006
8	rs13250640	G	A	0.37674	1006
8	rs55993181	C	G	0.00894632	1006
8	rs147844365	G	A	0.00497018	1006
8	rs34223520	A	G	0.382704	1006
8	rs35546418	C	T	0.0238569	1006
8	rs4415352	G	T	0.38171	1006
8	rs4548216	T	C	0.37674	1006
8	rs4416858	A	G	0.38171	1006
8	rs7814958	G	A	0.38171	1006
8	rs79528776	T	C	0.0497018	1006
8	rs7828766	C	T	0.382704	1006
8	rs7835599	A	G	0.372763	1006
8	rs7815097	G	A	0.382704	1006
8	rs6583572	T	C	0.373757	1006
8	rs7839901	T	A	0.373757	1006
8	rs6583573	A	T	0.383698	1006
8	rs6583574	T	C	0.384692	1006
8	rs6583575	A	G	0.384692	1006
8	rs6583576	A	C	0.384692	1006
8	rs6583577	A	C	0.383698	1006
8	rs6583578	G	A	0.383698	1006
8	rs6583579	C	T	0.383698	1006
8	rs56315363	A	G	0.0397614	1006
8	rs7007347	A	G	0.5666	1006
8	rs7004209	C	G	0.383698	1006
8	rs7004344	C	T	0.383698	1006
8	rs7004517	C	T	0.383698	1006
8	rs7012025	A	G	0.383698	1006
8	rs6993975	G	A	0.383698	1006
8	rs6993985	G	C	0.383698	1006
8	rs7838418	C	T	0.565606	1006
8	rs10100137	C	A	0.00994036	1006
8	rs13264715	T	C	0.383698	1006
8	rs11785036	C	G	0.949304	1006
8	rs11785037	C	T	0.939364	1006
8	rs11785097	C	T	0.565606	1006
8	rs146152305	A	G	0.00994036	1006
8	rs72683393	G	A	0.00994036	1006
8	rs4917231	T	C	0.5666	1006
8	rs116263378	G	C	0.00894632	1006
8	rs76209772	G	A	0.0218688	1006
8	rs4917232	A	C	0.565606	1006
8	rs6995120	T	C	0.565606	1006
8	rs6995130	T	A	0.55169	1006
8	rs7830328	T	A	0.0715706	1006
8	rs35062801	C	T	0.589463	1006
8	rs6995940	A	G	0.863817	1006
8	rs112908912	A	T	0.00894632	1006
8	rs1580643	C	A	0.00894632	1006
8	rs11775269	C	T	0.569583	1006
8	rs60899365	G	A	0.00894632	1006
8	rs1976214	G	A	0.584493	1006
8	rs4917306	C	A	0.569583	1006
8	rs4917307	A	G	0.583499	1006
8	rs10095194	G	A	0.00894632	1006
8	rs4917308	A	G	0.573559	1006
8	rs4917309	T	C	0.574553	1006
8	rs11167119	A	C	0.272366	1006
8	rs10095654	T	C	0.574553	1006
8	rs4244246	C	T	0.574553	1006
8	rs4244247	A	G	0.574553	1006
8	rs4244248	A	G	0.574553	1006
8	rs2315958	G	A	0.572565	1006
8	rs1316892	G	C	0.572565	1006
8	rs2131222	C	T	0.00894632	1006
8	rs1316891	C	T	0.0129225	1006
8	rs77947291	G	T	0.0944334	1006
8	rs4917235	T	G	0.567594	1006
8	rs10113104	G	A	0.00795229	1006
8	rs4917311	T	C	0.576541	1006
8	rs4917312	A	G	0.576541	1006
8	rs28526252	G	T	0.00795229	1006
8	rs140081576	G	A	0.00695825	1006
8	rs10090087	G	A	0.576541	1006
8	rs36047641	C	T	0.568588	1006
8	rs9324575	G	A	0.576541	1006
8	rs9324576	T	C	0.577535	1006
8	rs6992003	G	A	0.576541	1006
8	rs10098391	C	G	0.00795229	1006
8	rs6583581	T	A	0.393638	1006
8	rs76146512	G	T	0.0636183	1006
8	rs7824033	G	A	0.486083	1006
8	rs11777775	C	T	0.282306	1006
8	rs67701591	C	T	0.0328032	1006
8	rs10464984	G	A	0.454274	1006
8	rs28666596	C	T	0.0318091	1006
8	rs143612324	G	A	0.0337972	1006
8	rs117066928	C	A	0.0208748	1006
8	rs72685505	G	A	0.0218688	1006
8	rs13278722	G	A	0.0228628	1006
8	rs76935319	A	C	0.0407555	1006
8	rs77804184	G	A	0.0447316	1006
8	rs76618419	G	A	0.026839	1006
8	rs117944739	G	C	0.0347913	1006
8	rs147834395	C	T	0.0178926	1006
8	rs143241675	A	T	0.0208748	1006
8	rs188664687	C	T	0.00894632	1006
8	rs56016625	A	G	0.0218688	1006
8	rs117194047	C	T	0.0337972	1006
8	rs72685507	G	A	0.00894632	1006
8	rs74702439	G	A	0.0516899	1006
8	rs3968640	T	C	0.765408	1006
8	rs77160407	G	A	0.0526839	1006
8	rs116918621	T	C	0.00497018	1006
8	rs117715610	C	T	0.0427435	1006
8	rs11778852	G	A	0.0417495	1006
8	rs73369587	G	A	0.0487078	1006
8	rs77153897	G	T	0.0497018	1006
8	rs7386204	G	A	0.595427	1006
8	rs187372044	G	A	0.00397614	1006
8	rs34743069	G	A	0.233598	1006
8	rs12678560	G	A	0.594433	1006
8	rs7845878	T	C	0.738569	1006
8	rs7819659	A	G	0.733598	1006
8	rs12677839	T	C	0.750497	1006
8	rs12541998	C	T	0.426441	1006
8	rs902823	A	G	0.367793	1006
8	rs12547400	G	C	0.366799	1006
8	rs12547427	G	T	0.367793	1006
8	rs13269186	G	A	0.0755467	1006
8	rs11167120	C	A	0.367793	1006
8	rs11993833	G	A	0.151093	1006
8	rs902824	G	C	0.762425	1006
8	rs182145886	A	C	0.0198807	1006
8	rs751755	G	A	0.370775	1006
8	rs35036524	C	T	0.360835	1006
8	rs13264302	C	T	0.359841	1006
8	rs744769	T	C	0.274354	1006
8	rs1873698	T	C	0.34493	1006
8	rs1873699	A	G	0.274354	1006
8	rs1873700	G	A	0.341948	1006
8	rs1873701	C	A	0.34493	1006
8	rs1873702	C	T	0.343936	1006
8	rs79774246	C	T	0.0218688	1006
8	rs11777377	T	C	0.274354	1006
8	rs11786860	C	T	0.274354	1006
8	rs10103378	T	C	0.620278	1006
8	rs35568426	G	A	0.0775348	1006
8	rs2873053	C	T	0.342942	1006
8	rs902829	A	G	0.619284	1006
8	rs9969429	G	A	0.274354	1006
8	rs902830	G	A	0.0109344	1006
8	rs902831	C	T	0.342942	1006
8	rs902832	A	G	0.342942	1006
8	rs902833	C	T	0.342942	1006
8	rs6583582	A	G	0.619284	1006
8	rs9324577	T	C	0.619284	1006
8	rs11780280	T	A	0.274354	1006
8	rs11167121	T	A	0.274354	1006
8	rs11994416	G	C	0.274354	1006
8	rs118161136	C	T	0.028827	1006
8	rs62511316	G	A	0.0437376	1006
8	rs902834	A	G	0.703777	1006
8	rs2315956	C	T	0.409543	1006
8	rs902835	A	G	0.703777	1006
8	rs11777974	C	T	0.171968	1006
8	rs35327258	G	C	0.285288	1006
8	rs745145	A	G	0.794235	1006
8	rs728827	T	C	0.793241	1006
8	rs11778845	C	G	0.168986	1006
8	rs145209072	G	A	0.0218688	1006
8	rs10095832	T	C	0.16998	1006
8	rs11786296	G	A	0.167992	1006
8	rs10109668	C	A	0.168986	1006
8	rs1109507	T	C	0.791252	1006
8	rs10096265	A	G	0.168986	1006
8	rs11786358	G	A	0.167992	1006
8	rs1574540	A	G	0.794235	1006
8	rs4917314	C	T	0.167992	1006
8	rs4917315	C	A	0.167992	1006
8	rs11787284	G	A	0.280318	1006
8	rs902838	G	A	0.307157	1006
8	rs2316024	C	T	0.307157	1006
8	rs2316023	G	A	0.308151	1006
8	rs34441507	T	G	0.517893	1006
8	rs62511318	G	C	0.17495	1006
8	rs28477419	C	T	0.182903	1006
8	rs62511320	A	C	0.182903	1006
8	rs143892598	A	G	0.0298211	1006
8	rs11785292	G	A	0.513917	1006
8	rs11778623	C	T	0.17992	1006
8	rs9324579	A	G	0.82008	1006
8	rs7017932	G	A	0.819085	1006
8	rs7018414	G	A	0.525845	1006
8	rs11780366	C	T	0.17992	1006
8	rs13253406	T	G	0.519881	1006
8	rs4917316	G	A	0.180915	1006
8	rs1873703	G	A	0.300199	1006
8	rs74963090	C	T	0.055666	1006
8	rs6986562	G	A	0.818091	1006
8	rs6981017	T	C	0.517893	1006
8	rs56252874	G	C	0.0904573	1006
8	rs10091531	G	T	0.300199	1006
8	rs7010981	C	T	0.517893	1006
8	rs56368599	C	T	0.181909	1006
8	rs11782382	C	T	0.181909	1006
8	rs6996172	G	T	0.515905	1006
8	rs7011319	C	G	0.517893	1006
8	rs181744858	T	A	0.00994036	1006
8	rs7350078	T	C	0.519881	1006
8	rs7350103	G	C	0.521869	1006
8	rs7350065	A	G	0.519881	1006
8	rs113191966	C	T	0.0397614	1006
8	rs7386394	A	G	0.301193	1006
8	rs58523179	C	T	0.181909	1006
8	rs11167123	A	G	0.0656064	1006
8	rs7835217	T	A	0.45328	1006
8	rs73371578	G	A	0.181909	1006
8	rs143656515	T	C	0.0218688	1006
8	rs6994266	C	T	0.500994	1006
8	rs7011064	T	C	0.142147	1006
8	rs768803	A	G	0.302187	1006
8	rs1388803	G	T	0.816103	1006
8	rs10087556	C	T	0.338966	1006
8	rs140582105	C	T	0.0208748	1006
8	rs10783167	C	G	0.531809	1006
8	rs73371587	T	C	0.0198807	1006
8	rs73371588	C	G	0.0377734	1006
8	rs7835207	C	T	0.846918	1006
8	rs118151966	C	T	0.0159046	1006
8	rs747769	C	T	0.385686	1006
8	rs747900	G	C	0.382704	1006
8	rs747899	C	G	0.697813	1006
8	rs118100875	C	T	0.0367793	1006
8	rs747898	T	C	0.700795	1006
8	rs76527946	C	T	0.0596421	1006
8	rs11774613	T	A	0.784294	1006
8	rs10086355	A	G	0.771372	1006
8	rs11996074	C	A	0.400596	1006
8	rs7387109	A	G	0.402584	1006
8	rs7387110	A	G	0.402584	1006
8	rs7388160	G	A	0.402584	1006
8	rs78594864	T	G	0.157058	1006
8	rs747551	C	T	0.402584	1006
8	rs11167124	G	A	0.398608	1006
8	rs58401106	C	T	0.157058	1006
8	rs2316017	C	T	0.405567	1006
8	rs2316016	C	T	0.405567	1006
8	rs2316015	A	G	0.404573	1006
8	rs72685537	G	A	0.157058	1006
8	rs2316014	T	C	0.563618	1006
8	rs7388555	G	A	0.404573	1006
8	rs13275116	G	A	0.436382	1006
8	rs7833976	G	C	0.437376	1006
8	rs11167126	G	A	0.397614	1006
8	rs7464295	G	A	0.402584	1006
8	rs117559601	A	G	0.0149105	1006
8	rs117048595	A	C	0.026839	1006
8	rs13265271	C	A	0.599404	1006
8	rs11987874	T	C	0.746521	1006
8	rs117010425	G	A	0.0308151	1006
8	rs13280465	G	A	0.593439	1006
8	rs56281782	C	T	0.157058	1006
8	rs58631178	C	T	0.157058	1006
8	rs7823184	G	A	0.436382	1006
8	rs7016148	A	G	0.600398	1006
8	rs13265336	G	T	0.440358	1006
8	rs138028605	C	T	0.0208748	1006
8	rs6988568	T	G	0.9334	1006
8	rs7834060	G	A	0.599404	1006
8	rs56228710	G	A	0.157058	1006
8	rs56125011	C	T	0.157058	1006
8	rs116940190	C	A	0.026839	1006
8	rs12543955	C	T	0.0159046	1006
8	rs111471215	C	A	0.157058	1006
8	rs72685546	C	G	0.102386	1006
8	rs75011997	T	C	0.084493	1006
8	rs57688343	A	G	0.122266	1006
8	rs57214024	G	T	0.082505	1006
8	rs57614333	A	T	0.688867	1006
8	rs34347950	T	C	0.442346	1006
8	rs72685548	G	A	0.157058	1006
8	rs7013616	A	T	0.687873	1006
8	rs75785598	G	A	0.159046	1006
8	rs11997501	G	C	0.724652	1006
8	rs62514661	A	T	0.241551	1006
8	rs62514662	G	A	0.241551	1006
8	rs144379462	C	T	0.0298211	1006
8	rs62514663	C	T	0.241551	1006
8	rs35213837	G	A	0.442346	1006
8	rs35514971	T	C	0.683897	1006
8	rs13248223	A	G	0.442346	1006
8	rs62514665	C	T	0.236581	1006
8	rs13282544	C	A	0.683897	1006
8	rs62514666	G	A	0.0884692	1006
8	rs11167127	C	T	0.43837	1006
8	rs11167128	G	A	0.442346	1006
8	rs6583588	C	G	0.683897	1006
8	rs6583589	G	A	0.157058	1006
8	rs7461193	T	C	0.688867	1006
8	rs62514704	C	T	0.084493	1006
8	rs6583590	C	G	0.685885	1006
8	rs7017779	C	T	0.599404	1006
8	rs7003042	G	A	0.599404	1006
8	rs6991496	A	T	0.683897	1006
8	rs62514705	C	T	0.084493	1006
8	rs186184598	G	A	0.0168986	1006
8	rs7822913	A	G	0.43837	1006
8	rs62514706	G	A	0.0974155	1006
8	rs55965102	C	T	0.157058	1006
8	rs62514707	G	T	0.084493	1006
8	rs3934930	A	G	0.599404	1006
8	rs62514708	T	C	0.084493	1006
8	rs3934929	G	A	0.599404	1006
8	rs117882891	A	T	0.0198807	1006
8	rs11996200	G	A	0.240557	1006
8	rs72685554	C	T	0.157058	1006
8	rs7461022	C	T	0.599404	1006
8	rs62514709	C	A	0.084493	1006
8	rs13259562	G	A	0.43837	1006
8	rs58490477	G	A	0.162028	1006
8	rs11996322	G	C	0.683897	1006
8	rs13277497	T	G	0.683897	1006
8	rs59539070	G	A	0.157058	1006
8	rs13267013	G	C	0.599404	1006
8	rs11167129	C	A	0.44334	1006
8	rs11167130	C	T	0.59841	1006
8	rs57304954	G	A	0.599404	1006
8	rs67088171	G	A	0.599404	1006
8	rs62514710	G	C	0.684891	1006
8	rs62514711	A	G	0.084493	1006
8	rs11167131	G	A	0.0328032	1006
8	rs67089026	G	T	0.157058	1006
8	rs117292062	G	T	0.0168986	1006
8	rs76607049	G	A	0.0298211	1006
8	rs62514712	G	A	0.084493	1006
8	rs62641773	G	A	0.00596421	1006
8	rs138461519	C	T	0.0298211	1006
8	rs13266904	A	G	0.526839	1006
8	rs76013409	G	A	0.0258449	1006
8	rs72685561	C	G	0.0198807	1006
8	rs10110636	A	G	0.442346	1006
8	rs10113665	T	C	0.442346	1006
8	rs7817259	A	G	0.706759	1006
8	rs10085978	T	C	0.54672	1006
8	rs80171942	G	A	0.0487078	1006
8	rs28571173	T	A	0.442346	1006
8	rs67297611	A	C	0.159046	1006
8	rs117144093	G	T	0.0119284	1006
8	rs7461286	T	C	0.442346	1006
8	rs7465378	G	A	0.157058	1006
8	rs79059820	C	T	0.0109344	1006
8	rs10099944	G	A	0.44334	1006
8	rs141016646	C	T	0.0308151	1006
8	rs10090285	T	C	0.703777	1006
8	rs62514713	C	T	0.104374	1006
8	rs10087298	A	G	0.442346	1006
8	rs10100233	G	C	0.442346	1006
8	rs62514714	C	A	0.104374	1006
8	rs10104197	C	G	0.442346	1006
8	rs13258478	C	G	0.43837	1006
8	rs10093579	T	C	0.703777	1006
8	rs7463055	A	G	0.946322	1006
8	rs11996220	C	T	0.157058	1006
8	rs10093719	T	C	0.442346	1006
8	rs7828873	C	T	0.159046	1006
8	rs10090782	A	G	0.446322	1006
8	rs62514715	A	G	0.104374	1006
8	rs7829436	C	T	0.157058	1006
8	rs58659737	G	A	0.104374	1006
8	rs13248553	G	A	0.43837	1006
8	rs7463437	C	T	0.442346	1006
8	rs60375626	C	T	0.0954274	1006
8	rs13261991	T	G	0.462227	1006
8	rs62514718	C	T	0.0954274	1006
8	rs13259444	G	A	0.460239	1006
8	rs7843340	C	T	0.723658	1006
8	rs75597096	C	A	0.0188867	1006
8	rs7820713	A	G	0.724652	1006
8	rs13248212	A	G	0.723658	1006
8	rs7461054	A	C	0.723658	1006
8	rs7463731	G	A	0.675944	1006
8	rs13255560	G	A	0.568588	1006
8	rs79542571	G	A	0.151093	1006
8	rs13263134	G	A	0.72664	1006
8	rs13275376	T	C	0.724652	1006
8	rs13264622	G	A	0.548708	1006
8	rs73716133	G	T	0.153082	1006
8	rs143745453	C	T	0.0337972	1006
8	rs55977224	C	G	0.0218688	1006
8	rs7831563	A	T	0.153082	1006
8	rs142727231	G	A	0.0238569	1006
8	rs6583594	C	T	0.723658	1006
8	rs7463357	C	T	0.149105	1006
8	rs56651696	G	A	0.699801	1006
8	rs56651660	G	A	0.547714	1006
8	rs111161526	C	T	0.54672	1006
8	rs58705028	T	C	0.743539	1006
8	rs11991419	T	G	0.738569	1006
8	rs11995307	A	G	0.738569	1006
8	rs11996095	T	C	0.740557	1006
8	rs7462473	A	G	0.741551	1006
8	rs7000077	A	G	0.735586	1006
8	rs10429387	A	C	0.735586	1006
8	rs11167132	T	C	0.792247	1006
8	rs11781880	C	T	0.424453	1006
8	rs11997375	T	C	0.146123	1006
8	rs117763484	G	A	0.0159046	1006
8	rs12550523	T	C	0.658052	1006
8	rs7832870	C	T	0.0457256	1006
8	rs6583595	T	C	0.800199	1006
8	rs7823353	G	A	0.0735586	1006
8	rs73716134	A	G	0.0477137	1006
8	rs12543791	G	A	0.0248509	1006
8	rs55801296	G	A	0.16501	1006
8	rs55881986	C	A	0.16998	1006
8	rs55749264	T	C	0.266402	1006
8	rs4976997	G	A	0.0248509	1006
8	rs4976958	T	C	0.236581	1006
8	rs4976959	T	C	0.137177	1006
8	rs7823186	T	C	0.78827	1006
8	rs56239519	G	A	0.10835	1006
8	rs11785809	C	T	0.639165	1006
8	rs56254596	T	G	0.239563	1006
8	rs11776418	T	C	0.654076	1006
8	rs59162367	A	G	0.136183	1006
8	rs58192102	G	A	0.136183	1006
8	rs73375415	A	G	0.137177	1006
8	rs73375418	G	A	0.136183	1006
8	rs73375420	G	A	0.137177	1006
8	rs57070783	A	G	0.136183	1006
8	rs60325150	C	T	0.0874751	1006
8	rs112601708	C	T	0.135189	1006
8	rs77374799	G	A	0.135189	1006
8	rs77148793	C	T	0.135189	1006
8	rs79913391	G	A	0.135189	1006
8	rs56041768	T	C	0.0864811	1006
8	rs55671251	G	A	0.0904573	1006
8	rs56217456	T	C	0.0964215	1006
8	rs73716135	T	C	0.0864811	1006
8	rs7003922	T	C	0.22167	1006
8	rs73716136	G	A	0.0854871	1006
8	rs6999695	A	G	0.22167	1006
8	rs73375424	A	G	0.135189	1006
8	rs73375426	G	T	0.135189	1006
8	rs116949866	T	A	0.0447316	1006
8	rs73375429	G	C	0.143141	1006
8	rs62514724	G	A	0.0178926	1006
8	rs7831744	G	C	0.572565	1006
8	rs7817648	A	G	0.0487078	1006
8	rs73375432	T	C	0.128231	1006
8	rs7845817	C	T	0.213718	1006
8	rs7846108	C	T	0.0874751	1006
8	rs73375434	A	G	0.125249	1006
8	rs28655823	G	C	0.0874751	1006
8	rs7007430	G	C	0.125249	1006
8	rs79033803	C	G	0.027833	1006
8	rs138217259	G	A	0.0149105	1006
8	rs11167133	T	C	0.793241	1006
8	rs7460879	C	T	0.0874751	1006
8	rs7460934	C	T	0.084493	1006
8	rs7464741	G	A	0.0477137	1006
8	rs4075825	T	A	0.686879	1006
8	rs4075826	C	G	0.791252	1006
8	rs4075827	G	A	0.0258449	1006
8	rs77446635	C	T	0.0198807	1006
8	rs7828532	A	C	0.0427435	1006
8	rs72685580	G	A	0.0536779	1006
8	rs73375438	C	T	0.121272	1006
8	rs35275531	C	A	0.0516899	1006
8	rs7836666	T	C	0.0516899	1006
8	rs72685581	A	G	0.0874751	1006
8	rs4075397	A	G	0.0347913	1006
8	rs10107438	A	T	0.0536779	1006
8	rs4976988	T	C	0.926441	1006
8	rs72685582	C	T	0.0675944	1006
8	rs4976989	G	A	0.664016	1006
8	rs75012361	G	C	0.0487078	1006
8	rs77230682	G	C	0.0457256	1006
8	rs72685583	T	C	0.0934394	1006
8	rs76024743	G	A	0.0159046	1006
8	rs62514725	C	T	0.00994036	1006
8	rs565961539	T	C	0.0119284	1006
8	rs10090017	T	C	0.944334	1006
8	rs117887959	C	G	0.0149105	1006
8	rs6984926	T	C	0.194831	1006
8	rs78911607	G	A	0.131213	1006
8	rs62514726	G	A	0.180915	1006
8	rs11781111	A	G	0.722664	1006
8	rs7011367	C	G	0.864811	1006
8	rs7827523	G	A	0.855865	1006
8	rs55919504	C	T	0.15507	1006
8	rs7821413	T	C	0.784294	1006
8	rs72685590	T	G	0.158052	1006
8	rs117391602	G	A	0.0248509	1006
8	rs13270212	A	G	0.940358	1006
8	rs4075833	G	A	0.083499	1006
8	rs7462759	A	G	0.967197	1006
8	rs141606995	C	T	0.0387674	1006
8	rs3935507	T	C	0.810139	1006
8	rs4075832	A	G	0.111332	1006
8	rs117828382	C	T	0.0258449	1006
8	rs10113305	T	C	0.0954274	1006
8	rs10096374	C	T	0.944334	1006
8	rs76249375	C	G	0.0636183	1006
8	rs4976998	C	T	0.9334	1006
8	rs62511780	T	C	0.591451	1006
8	rs58903443	T	G	0.261431	1006
8	rs7845512	A	G	0.269384	1006
8	rs7825509	G	C	0.261431	1006
8	rs9801943	G	A	0.0924453	1006
8	rs9801766	A	G	0.934394	1006
8	rs35984592	G	A	0.054672	1006
8	rs11778210	C	G	0.552684	1006
8	rs62511782	G	A	0.578529	1006
8	rs34476929	G	A	0.0924453	1006
8	rs7465156	C	T	0.0924453	1006
8	rs11785027	G	A	0.578529	1006
8	rs55822244	C	T	0.263419	1006
8	rs4976999	A	G	0.673956	1006
8	rs4977000	G	C	0.0924453	1006
8	rs4977001	A	G	0.0934394	1006
8	rs4977002	A	G	0.934394	1006
8	rs62511784	T	G	0.260437	1006
8	rs4977003	C	T	0.934394	1006
8	rs4976960	G	C	0.934394	1006
8	rs3923878	C	T	0.0924453	1006
8	rs4976961	A	G	0.934394	1006
8	rs62511785	G	A	0.260437	1006
8	rs117679493	A	T	0.0347913	1006
8	rs78497538	G	T	0.0536779	1006
8	rs6583596	C	T	0.932406	1006
8	rs7460809	C	T	0.934394	1006
8	rs4977004	C	T	0.0924453	1006
8	rs140733871	C	T	0.0159046	1006
8	rs4977007	A	T	0.934394	1006
8	rs7388078	T	G	0.355865	1006
8	rs138460223	C	T	0.0159046	1006
8	rs35705488	T	C	0.351889	1006
8	rs117344394	A	T	0.0178926	1006
8	rs35956099	C	T	0.560636	1006
8	rs4977008	C	T	0.937376	1006
8	rs75640561	C	G	0.0357853	1006
8	rs7465207	G	A	0.0447316	1006
8	rs6583597	A	G	0.937376	1006
8	rs6583598	A	C	0.937376	1006
8	rs117391942	G	A	0.0139165	1006
8	rs7463536	A	G	0.937376	1006
8	rs6583599	A	G	0.937376	1006
8	rs13282157	G	A	0.350895	1006
8	rs116894716	C	T	0.0258449	1006
8	rs13282222	G	A	0.304175	1006
8	rs13249341	C	T	0.350895	1006
8	rs7839586	A	G	0.937376	1006
8	rs35291373	G	A	0.350895	1006
8	rs79231589	C	T	0.0467197	1006
8	rs56127033	G	A	0.582505	1006
8	rs9650579	G	A	0.460239	1006
8	rs72685600	C	T	0.0308151	1006
8	rs4976962	A	C	0.937376	1006
8	rs9644545	T	C	0.55666	1006
8	rs117406231	G	A	0.0258449	1006
8	rs7819712	T	C	0.580517	1006
8	rs6583600	G	T	0.581511	1006
8	rs35975499	G	C	0.306163	1006
8	rs7813676	C	A	0.580517	1006
8	rs80010465	C	T	0.00795229	1006
8	rs7813824	C	T	0.935388	1006
8	rs13254148	C	T	0.306163	1006
8	rs34724010	C	T	0.305169	1006
8	rs6991330	C	T	0.0477137	1006
8	rs76135598	T	C	0.0477137	1006
8	rs10093312	A	G	0.935388	1006
8	rs75092267	G	A	0.10835	1006
8	rs72685602	A	T	0.0497018	1006
8	rs59445352	C	G	0.104374	1006
8	rs10104269	A	G	0.461233	1006
8	rs4523398	C	T	0.0258449	1006
8	rs9657471	C	T	0.00994036	1006
8	rs60219477	T	G	0.947316	1006
8	rs147716602	G	A	0.0198807	1006
8	rs56040566	A	G	0.304175	1006
8	rs56379226	A	G	0.947316	1006
8	rs4976963	T	C	0.947316	1006
8	rs4976965	A	G	0.492048	1006
8	rs36101985	T	C	0.947316	1006
8	rs34335407	A	G	0.947316	1006
8	rs115994079	C	G	0.0387674	1006
8	rs113059591	A	G	0.00894632	1006
8	rs62512614	C	T	0.304175	1006
8	rs79480505	C	T	0.0775348	1006
8	rs79711926	C	G	0.027833	1006
8	rs77277446	G	C	0.027833	1006
8	rs111065525	C	G	0.0735586	1006
8	rs56207506	A	G	0.748509	1006
8	rs115030158	G	A	0.0934394	1006
8	rs62512615	C	A	0.0715706	1006
8	rs11990589	T	A	0.582505	1006
8	rs4333743	A	G	0.926441	1006
8	rs4345692	T	C	0.926441	1006
8	rs4075228	C	T	0.0576541	1006
8	rs78740992	G	A	0.0248509	1006
8	rs4976948	C	T	0.928429	1006
8	rs4413905	G	T	0.926441	1006
8	rs74855084	G	A	0.00795229	1006
8	rs117068808	C	T	0.0188867	1006
8	rs149687275	G	A	0.0159046	1006
8	rs4976967	G	A	0.319085	1006
8	rs117180822	C	T	0.0328032	1006
8	rs11992923	A	G	0.930417	1006
8	rs78564166	G	A	0.0775348	1006
8	rs7463969	G	A	0.106362	1006
8	rs7464819	G	A	0.354871	1006
8	rs28697246	C	T	0.927435	1006
8	rs7841818	A	G	0.932406	1006
8	rs13269219	G	A	0.928429	1006
8	rs4976950	C	A	0.0298211	1006
8	rs11777164	C	T	0.389662	1006
8	rs28540013	C	T	0.0715706	1006
8	rs113182709	G	A	0.0208748	1006
8	rs7460924	T	C	0.932406	1006
8	rs6583602	A	G	0.932406	1006
8	rs62512616	C	T	0.389662	1006
8	rs73716161	G	A	0.0795229	1006
8	rs28640269	G	A	0.510934	1006
8	rs117158859	G	A	0.0119284	1006
8	rs7844989	C	T	0.0318091	1006
8	rs28460883	G	A	0.510934	1006
8	rs35675744	G	A	0.416501	1006
8	rs67288141	T	C	0.932406	1006
8	rs3935729	G	T	0.425447	1006
8	rs4327969	C	T	0.932406	1006
8	rs4072917	G	A	0.459245	1006
8	rs181862079	A	G	0.00894632	1006
8	rs3935704	G	A	0.416501	1006
8	rs117218568	C	A	0.00795229	1006
8	rs11167134	G	A	0.415507	1006
8	rs10216862	T	C	0.932406	1006
8	rs72687312	C	T	0.0934394	1006
8	rs10216864	T	C	0.932406	1006
8	rs74865482	C	A	0.0467197	1006
8	rs7460104	G	A	0.932406	1006
8	rs7464574	T	C	0.932406	1006
8	rs4976968	T	C	0.932406	1006
8	rs7463863	A	C	0.505964	1006
8	rs143630227	G	A	0.00795229	1006
8	rs4976969	T	A	0.932406	1006
8	rs4976970	A	G	0.932406	1006
8	rs4976952	G	A	0.932406	1006
8	rs6583604	C	A	0.515905	1006
8	rs6583605	A	G	0.932406	1006
8	rs6583606	C	T	0.515905	1006
8	rs11786405	T	C	0.416501	1006
8	rs13260725	G	A	0.932406	1006
8	rs7016042	C	T	0.932406	1006
8	rs35414995	C	T	0.511928	1006
8	rs11988625	G	A	0.422465	1006
8	rs11167135	C	T	0.419483	1006
8	rs10089631	A	G	0.932406	1006
8	rs10102446	G	C	0.932406	1006
8	rs10102774	G	A	0.932406	1006
8	rs62512621	C	T	0.0159046	1006
8	rs13281016	G	A	0.502982	1006
8	rs11787519	G	A	0.419483	1006
8	rs11784523	A	G	0.935388	1006
8	rs72687321	C	T	0.0337972	1006
8	rs76653274	C	T	0.0208748	1006
8	rs79265762	G	T	0.129225	1006
8	rs4976972	C	A	0.506958	1006
8	rs4976973	G	A	0.925447	1006
8	rs28594536	T	C	0.0576541	1006
8	rs10098073	C	A	0.49006	1006
8	rs4976974	A	G	0.0487078	1006
8	rs11167136	G	A	0.431412	1006
8	rs4976976	G	A	0.406561	1006
8	rs72687322	A	G	0.05666	1006
8	rs56031226	C	T	0.141153	1006
8	rs4458978	G	A	0.432406	1006
8	rs4129585	A	C	0.554672	1006
8	rs12676511	A	G	0.4334	1006
8	rs10100321	A	T	0.4334	1006
8	rs117658473	G	A	0.026839	1006
8	rs4976977	T	A	0.4334	1006
8	rs4976978	A	G	0.434394	1006
8	rs4976953	G	T	0.434394	1006
8	rs4976979	G	C	0.434394	1006
8	rs117319432	T	C	0.0109344	1006
8	rs35358956	G	A	0.141153	1006
8	rs4976980	C	T	0.4334	1006
8	rs7465167	T	G	0.435388	1006
8	rs4325022	A	G	0.432406	1006
8	rs4976981	A	G	0.439364	1006
8	rs150537733	G	A	0.0208748	1006
8	rs59554395	C	T	0.432406	1006
8	rs4976982	G	A	0.432406	1006
8	rs191972341	G	A	0.00596421	1006
8	rs67498679	A	C	0.151093	1006
8	rs13262595	A	G	0.555666	1006
8	rs34643171	A	G	0.432406	1006
8	rs13438979	A	G	0.4334	1006
8	rs35747710	T	C	0.151093	1006
8	rs7828173	A	C	0.432406	1006
8	rs7828451	A	C	0.432406	1006
8	rs117242341	T	A	0.0178926	1006
8	rs144782489	A	G	0.0178926	1006
8	rs7830520	C	T	0.151093	1006
8	rs10464987	T	C	0.4334	1006
8	rs4436250	A	T	0.151093	1006
8	rs78946212	C	T	0.00795229	1006
8	rs7465677	T	C	0.4334	1006
8	rs10092090	G	A	0.4334	1006
8	rs10110368	T	C	0.4334	1006
8	rs74592628	C	T	0.0417495	1006
8	rs4284148	T	C	0.436382	1006
8	rs11991896	A	C	0.432406	1006
8	rs117203826	A	G	0.0178926	1006
8	rs7832212	G	A	0.432406	1006
8	rs7822538	T	C	0.432406	1006
8	rs7822799	A	G	0.432406	1006
8	rs6583607	T	C	0.431412	1006
8	rs6583608	G	A	0.431412	1006
8	rs6583609	C	A	0.431412	1006
8	rs12545056	C	A	0.428429	1006
8	rs12545057	C	T	0.427435	1006
8	rs4976954	A	G	0.194831	1006
8	rs13282237	A	G	0.440358	1006
8	rs8180995	A	G	0.462227	1006
8	rs8180914	G	A	0.430417	1006
8	rs12234969	A	T	0.431412	1006
8	rs4976983	A	G	0.4334	1006
8	rs4976984	A	G	0.4334	1006
8	rs4976985	G	A	0.431412	1006
8	rs7820538	T	C	0.4334	1006
8	rs117452340	G	A	0.00795229	1006
8	rs13256788	T	A	0.432406	1006
8	rs13248277	C	G	0.0109344	1006
8	rs117208156	C	A	0.0258449	1006
8	rs6985751	A	G	0.434394	1006
8	rs34870209	C	T	0.432406	1006
8	rs76508492	C	T	0.0417495	1006
8	rs79293161	T	C	0.0417495	1006
8	rs6583610	A	G	0.432406	1006
8	rs10875482	T	C	0.39165	1006
8	rs73364653	G	A	0.0417495	1006
8	rs73364656	C	T	0.0427435	1006
8	rs6583611	A	G	0.434394	1006
8	rs58070749	T	C	0.0417495	1006
8	rs58302364	G	A	0.0417495	1006
8	rs59019358	G	A	0.0417495	1006
8	rs73364661	T	C	0.0427435	1006
8	rs78778150	G	A	0.0427435	1006
8	rs11996660	A	G	0.4334	1006
8	rs73364669	T	C	0.0417495	1006
8	rs111405432	C	T	0.0417495	1006
8	rs187805598	G	A	0.0337972	1006
8	rs7012636	A	G	0.432406	1006
8	rs35538023	G	T	0.151093	1006
8	rs67756423	A	C	0.236581	1006
8	rs78125189	A	T	0.0994036	1006
8	rs4366191	A	G	0.389662	1006
8	rs4633164	C	T	0.388668	1006
8	rs189231262	G	A	0.0178926	1006
8	rs79141160	C	T	0.0407555	1006
8	rs28694701	C	T	0.389662	1006
8	rs7462788	G	T	0.390656	1006
8	rs3935371	G	A	0.0407555	1006
8	rs3935370	G	A	0.382704	1006
8	rs75013236	G	C	0.0407555	1006
8	rs12548983	T	C	0.390656	1006
8	rs67736411	G	C	0.388668	1006
8	rs138845519	G	A	0.0159046	1006
8	rs13250766	T	C	0.38668	1006
8	rs7460777	G	A	0.156064	1006
8	rs55637681	G	C	0.230616	1006
8	rs34259915	A	C	0.428429	1006
8	rs34477796	A	C	0.156064	1006
8	rs76751760	G	A	0.0407555	1006
8	rs10095785	T	C	0.479125	1006
8	rs35828884	A	G	0.17495	1006
8	rs13274119	C	A	0.150099	1006
8	rs73366608	G	C	0.0188867	1006
8	rs72687339	C	T	0.21173	1006
8	rs72687340	T	G	0.213718	1006
8	rs77487748	C	T	0.0188867	1006
8	rs67439964	T	C	0.232604	1006
8	rs72687341	T	G	0.214712	1006
8	rs72687342	T	C	0.214712	1006
8	rs13249406	A	G	0.139165	1006
8	rs62513092	G	T	0.0178926	1006
8	rs34721137	C	T	0.213718	1006
8	rs57757167	C	T	0.0735586	1006
8	rs61131965	C	T	0.0745527	1006
8	rs73366612	T	G	0.0188867	1006
8	rs13260208	A	G	0.360835	1006
8	rs73366616	G	A	0.0188867	1006
8	rs12544947	A	T	0.329026	1006
8	rs73366619	C	A	0.0188867	1006
8	rs77053728	G	A	0.0159046	1006
8	rs12547214	G	A	0.329026	1006
8	rs72687343	C	T	0.181909	1006
8	rs73366623	C	T	0.0188867	1006
8	rs72687344	G	A	0.213718	1006
8	rs72687345	C	T	0.213718	1006
8	rs72687347	G	A	0.214712	1006
8	rs75857023	G	C	0.0745527	1006
8	rs6583612	G	A	0.154076	1006
8	rs72687350	C	A	0.181909	1006
8	rs143675294	C	T	0.0178926	1006
8	rs6996357	T	G	0.213718	1006
8	rs4269661	C	T	0.430417	1006
8	rs4601464	C	T	0.430417	1006
8	rs4578081	C	T	0.154076	1006
8	rs9644550	A	C	0.430417	1006
8	rs117301705	C	T	0.0159046	1006
8	rs58862896	C	T	0.0188867	1006
8	rs9644551	C	T	0.0934394	1006
8	rs6985428	C	T	0.0188867	1006
8	rs9657472	G	A	0.33499	1006
8	rs57634503	G	A	0.0198807	1006
8	rs59160902	A	C	0.0188867	1006
8	rs61546730	T	C	0.0745527	1006
8	rs4259531	A	G	0.154076	1006
8	rs6583613	A	G	0.432406	1006
8	rs4976986	A	C	0.154076	1006
8	rs75057805	T	G	0.213718	1006
8	rs4976955	T	C	0.154076	1006
8	rs12675715	T	G	0.462227	1006
8	rs56161327	C	A	0.141153	1006
8	rs28472969	T	C	0.462227	1006
8	rs7014279	A	C	0.388668	1006
8	rs79248723	G	A	0.156064	1006
8	rs34469664	C	G	0.158052	1006
8	rs34066697	T	C	0.373757	1006
8	rs55667547	T	C	0.214712	1006
8	rs35674714	C	T	0.154076	1006
8	rs76669344	C	T	0.0964215	1006
8	rs72687355	G	C	0.0149105	1006
8	rs11989641	T	C	0.154076	1006
8	rs34667744	T	C	0.442346	1006
8	rs13254630	G	A	0.142147	1006
8	rs73366657	C	T	0.0188867	1006
8	rs73366660	C	T	0.0188867	1006
8	rs66519482	T	C	0.212724	1006
8	rs73714107	G	A	0.126243	1006
8	rs144336753	G	A	0.0168986	1006
8	rs67717665	T	C	0.0964215	1006
8	rs67295124	A	C	0.0954274	1006
8	rs145959269	G	A	0.00894632	1006
8	rs72687357	G	A	0.180915	1006
8	rs78527426	C	T	0.12326	1006
8	rs117523413	C	T	0.0168986	1006
8	rs6983847	T	C	0.212724	1006
8	rs72687360	A	G	0.122266	1006
8	rs7825772	G	A	0.101392	1006
8	rs72687362	C	A	0.201789	1006
8	rs76873068	C	G	0.0188867	1006
8	rs75634147	G	A	0.00894632	1006
8	rs3923080	C	T	0.00795229	1006
8	rs9886385	C	T	0.0984095	1006
8	rs10109126	T	C	0.183897	1006
8	rs12541997	C	G	0.0168986	1006
8	rs4976990	A	G	0.635189	1006
8	rs117297465	G	A	0.0149105	1006
8	rs28653024	C	T	0.172962	1006
8	rs12679867	G	A	0.0745527	1006
8	rs74418376	G	C	0.0149105	1006
8	rs12679951	G	A	0.180915	1006
8	rs117980982	C	T	0.0149105	1006
8	rs10086550	A	G	0.172962	1006
8	rs34819186	A	C	0.457256	1006
8	rs57310109	G	A	0.0109344	1006
8	rs35951447	T	C	0.461233	1006
8	rs34853464	T	C	0.455268	1006
8	rs62513098	T	C	0.172962	1006
8	rs7834194	T	C	0.172962	1006
8	rs67317093	C	T	0.265408	1006
8	rs77702622	G	A	0.0646123	1006
8	rs72687368	C	T	0.254473	1006
8	rs74576444	T	C	0.616302	1006
8	rs113457242	G	A	0.0218688	1006
8	rs4610878	A	T	0.265408	1006
8	rs4976992	C	T	0.615308	1006
8	rs4976993	C	A	0.459245	1006
8	rs35916511	A	G	0.156064	1006
8	rs7814481	T	C	0.166998	1006
8	rs7818332	T	C	0.16998	1006
8	rs7814166	A	T	0.615308	1006
8	rs78690848	G	A	0.0129225	1006
8	rs62513101	G	A	0.0198807	1006
8	rs75135181	T	G	0.0149105	1006
8	rs55878729	C	T	0.269384	1006
8	rs7817381	C	G	0.16998	1006
8	rs7817679	C	T	0.16998	1006
8	rs4976994	A	G	0.43837	1006
8	rs6998660	A	G	0.43837	1006
8	rs4325021	A	G	0.16998	1006
8	rs7833728	T	C	0.250497	1006
8	rs9644546	G	A	0.16998	1006
8	rs9644552	C	T	0.16998	1006
8	rs72687372	C	A	0.249503	1006
8	rs79291814	C	T	0.0149105	1006
8	rs9324580	C	T	0.16998	1006
8	rs7832348	C	T	0.16998	1006
8	rs74717878	G	A	0.249503	1006
8	rs7832163	T	C	0.419483	1006
8	rs78686810	T	C	0.250497	1006
8	rs28758911	G	A	0.16998	1006
8	rs28396985	A	G	0.16998	1006
8	rs139557339	C	T	0.00795229	1006
8	rs13265050	C	G	0.16998	1006
8	rs4350094	C	T	0.450298	1006
8	rs4468046	G	A	0.154076	1006
8	rs12682233	T	C	0.16998	1006
8	rs13272653	G	A	0.16998	1006
8	rs34695799	G	A	0.15507	1006
8	rs73368562	C	G	0.00994036	1006
8	rs7817330	T	C	0.177932	1006
8	rs7822013	T	C	0.429423	1006
8	rs73368566	C	T	0.0109344	1006
8	rs78792582	G	A	0.0149105	1006
8	rs10099330	A	G	0.43837	1006
8	rs10099967	A	G	0.16998	1006
8	rs10102944	A	G	0.45328	1006
8	rs34125582	G	A	0.15507	1006
8	rs13255588	C	G	0.607356	1006
8	rs72687375	C	T	0.0159046	1006
8	rs58635845	C	T	0.274354	1006
8	rs72687376	C	T	0.263419	1006
8	rs13264967	C	T	0.156064	1006
8	rs139445035	G	C	0.0149105	1006
8	rs7830524	C	T	0.164016	1006
8	rs142161562	G	C	0.0198807	1006
8	rs77954171	G	A	0.0149105	1006
8	rs60811751	T	C	0.184891	1006
8	rs138312131	C	T	0.0109344	1006
8	rs72614025	G	A	0.0715706	1006
8	rs56151184	G	A	0.0109344	1006
8	rs139302578	G	A	0.00994036	1006
8	rs4412491	C	A	0.16998	1006
8	rs7821338	A	G	0.16998	1006
8	rs4581170	C	T	0.766402	1006
8	rs4454410	T	C	0.467197	1006
8	rs4075366	G	A	0.177932	1006
8	rs4075365	C	T	0.0497018	1006
8	rs4075364	G	A	0.0149105	1006
8	rs34190599	T	C	0.162028	1006
8	rs35605166	G	A	0.162028	1006
8	rs11988550	A	G	0.450298	1006
8	rs117431711	G	A	0.0168986	1006
8	rs76356767	C	T	0.0149105	1006
8	rs12717833	T	C	0.162028	1006
8	rs77119282	A	G	0.0218688	1006
8	rs13439197	A	G	0.157058	1006
8	rs144644386	C	T	0.0218688	1006
8	rs68023786	G	A	0.157058	1006
8	rs111788747	A	C	0.253479	1006
8	rs12678581	A	G	0.442346	1006
8	rs55768614	C	T	0.119284	1006
8	rs12679140	A	G	0.157058	1006
8	rs12679205	A	T	0.0576541	1006
8	rs11167137	A	G	0.44334	1006
8	rs11167138	T	C	0.451292	1006
8	rs12680120	T	C	0.055666	1006
8	rs4325020	T	C	0.435388	1006
8	rs147187596	G	A	0.027833	1006
8	rs73368600	C	T	0.271372	1006
8	rs13267784	C	T	0.600398	1006
8	rs62636463	C	T	0.157058	1006
8	rs10107365	G	A	0.157058	1006
8	rs112603690	G	A	0.254473	1006
8	rs4259530	C	T	0.15507	1006
8	rs117247571	C	G	0.0248509	1006
8	rs138103946	C	T	0.0238569	1006
8	rs28469189	T	C	0.157058	1006
8	rs117866299	G	A	0.0149105	1006
8	rs68144282	G	A	0.244533	1006
8	rs55720379	A	G	0.15507	1006
8	rs13261479	T	C	0.15507	1006
8	rs117936421	C	T	0.0149105	1006
8	rs13252003	G	A	0.163022	1006
8	rs13252038	G	A	0.400596	1006
8	rs13252334	G	A	0.398608	1006
8	rs150032561	C	G	0.0228628	1006
8	rs62513768	C	T	0.157058	1006
8	rs4514123	T	C	0.184891	1006
8	rs56055628	G	T	0.255467	1006
8	rs6981645	C	T	0.341948	1006
8	rs35210469	C	T	0.161034	1006
8	rs62513770	C	T	0.0198807	1006
8	rs7009759	G	C	0.189861	1006
8	rs117942629	G	A	0.0178926	1006
8	rs34143103	C	G	0.159046	1006
8	rs10104625	A	G	0.158052	1006
8	rs79497744	A	G	0.0149105	1006
8	rs13266463	G	A	0.61332	1006
8	rs72614026	T	C	0.055666	1006
8	rs34132475	T	C	0.413519	1006
8	rs72687386	C	T	0.249503	1006
8	rs61119807	T	C	0.296223	1006
8	rs7814338	T	C	0.16501	1006
8	rs11988315	G	A	0.333002	1006
8	rs55635915	T	A	0.289264	1006
8	rs34292969	T	C	0.0109344	1006
8	rs56047976	C	T	0.290258	1006
8	rs77065501	C	T	0.0119284	1006
8	rs80338163	C	T	0.0178926	1006
8	rs6983790	A	G	0.622266	1006
8	rs13278585	G	C	0.15507	1006
8	rs35317953	C	T	0.15507	1006
8	rs113367744	G	C	0.289264	1006
8	rs13253068	G	A	0.176938	1006
8	rs117037204	A	G	0.0616302	1006
8	rs9969572	A	G	0.62326	1006
8	rs143236393	G	A	0.0119284	1006
8	rs9969452	C	G	0.15507	1006
8	rs7000748	C	T	0.333002	1006
8	rs4370657	G	A	0.168986	1006
8	rs75359921	T	C	0.0178926	1006
8	rs76083725	C	T	0.0178926	1006
8	rs72687387	C	T	0.0178926	1006
8	rs143863392	G	A	0.0218688	1006
8	rs28517706	G	A	0.0119284	1006
8	rs11984722	A	G	0.260437	1006
8	rs7014552	A	G	0.620278	1006
8	rs9969530	G	A	0.156064	1006
8	rs72687388	G	A	0.260437	1006
8	rs72687389	T	C	0.270378	1006
8	rs112548907	C	T	0.0208748	1006
8	rs72687391	G	A	0.260437	1006
8	rs34722595	T	C	0.162028	1006
8	rs73714127	C	T	0.253479	1006
8	rs116424300	G	A	0.0178926	1006
8	rs10435683	C	T	0.323062	1006
8	rs72687392	C	T	0.262425	1006
8	rs12676425	A	C	0.312127	1006
8	rs13281023	C	T	0.106362	1006
8	rs74543310	T	C	0.0178926	1006
8	rs62513775	G	A	0.128231	1006
8	rs12678826	G	A	0.0805169	1006
8	rs12678840	G	A	0.0725646	1006
8	rs10088016	G	T	0.335984	1006
8	rs13275046	T	C	0.137177	1006
8	rs13264307	G	A	0.137177	1006
8	rs79945954	G	A	0.0188867	1006
8	rs13265349	T	C	0.137177	1006
8	rs13257459	C	T	0.128231	1006
8	rs13257497	C	T	0.138171	1006
8	rs13255623	G	A	0.128231	1006
8	rs13255652	G	A	0.137177	1006
8	rs4427288	G	A	0.164016	1006
8	rs10441654	C	T	0.0994036	1006
8	rs75855919	G	C	0.0248509	1006
8	rs78109438	G	A	0.0188867	1006
8	rs62513776	C	T	0.137177	1006
8	rs74583305	C	T	0.0168986	1006
8	rs4076885	C	T	0.0188867	1006
8	rs4501708	C	T	0.178926	1006
8	rs9324582	G	A	0.170974	1006
8	rs55676004	C	T	0.128231	1006
8	rs4076886	A	C	0.335984	1006
8	rs4518767	C	T	0.0188867	1006
8	rs4553034	G	A	0.0188867	1006
8	rs116921150	C	A	0.0238569	1006
8	rs10095340	C	T	0.172962	1006
8	rs62513779	G	A	0.0198807	1006
8	rs6984958	G	C	0.100398	1006
8	rs60070950	C	G	0.084493	1006
8	rs118117659	G	A	0.0178926	1006
8	rs34238444	C	A	0.137177	1006
8	rs11994696	G	A	0.33499	1006
8	rs76571096	T	G	0.0188867	1006
8	rs117036449	G	A	0.0119284	1006
8	rs72614027	C	T	0.0675944	1006
8	rs34120696	T	C	0.157058	1006
8	rs117642022	A	G	0.0109344	1006
8	rs34362113	A	G	0.156064	1006
8	rs75534174	G	A	0.0188867	1006
8	rs115052558	G	A	0.0188867	1006
8	rs34942620	C	T	0.137177	1006
8	rs55949558	C	T	0.197813	1006
8	rs67990630	C	A	0.198807	1006
8	rs79460462	C	T	0.0188867	1006
8	rs80309837	C	T	0.0188867	1006
8	rs10100935	T	C	0.335984	1006
8	rs12156381	G	A	0.0934394	1006
8	rs10110836	G	A	0.171968	1006
8	rs10101224	T	C	0.197813	1006
8	rs9644553	G	A	0.178926	1006
8	rs111547631	G	T	0.0208748	1006
8	rs9324583	A	C	0.33499	1006
8	rs9324584	T	C	0.197813	1006
8	rs7844534	A	G	0.137177	1006
8	rs7838124	C	G	0.178926	1006
8	rs4073588	C	T	0.129225	1006
8	rs4073587	A	G	0.178926	1006
8	rs79343216	G	A	0.0228628	1006
8	rs4510986	A	C	0.335984	1006
8	rs117253974	G	A	0.0238569	1006
8	rs76077497	G	A	0.0119284	1006
8	rs56725986	G	A	0.0188867	1006
8	rs72614028	G	C	0.0715706	1006
8	rs10448127	G	A	0.170974	1006
8	rs55744927	C	T	0.197813	1006
8	rs11996196	T	C	0.197813	1006
8	rs117918410	G	T	0.0218688	1006
8	rs118134056	C	T	0.0188867	1006
8	rs11997054	T	C	0.197813	1006
8	rs7823508	C	G	0.335984	1006
8	rs7827142	C	A	0.197813	1006
8	rs7835032	A	G	0.335984	1006
8	rs13268283	C	A	0.170974	1006
8	rs62513806	C	T	0.0308151	1006
8	rs7463612	A	G	0.197813	1006
8	rs75610890	T	A	0.0188867	1006
8	rs72614029	G	A	0.0715706	1006
8	rs75092063	A	G	0.028827	1006
8	rs13250868	T	G	0.0178926	1006
8	rs78197069	C	T	0.0188867	1006
8	rs13279639	C	A	0.130219	1006
8	rs77706711	C	T	0.0188867	1006
8	rs28579408	C	A	0.197813	1006
8	rs7814359	A	G	0.197813	1006
8	rs117750417	G	T	0.0188867	1006
8	rs4520288	C	T	0.197813	1006
8	rs12682479	G	A	0.178926	1006
8	rs35770038	G	A	0.0994036	1006
8	rs79038539	A	G	0.0188867	1006
8	rs59948197	G	A	0.0188867	1006
8	rs10091919	G	A	0.197813	1006
8	rs35850763	A	T	0.0984095	1006
8	rs35417839	G	T	0.128231	1006
8	rs7831197	C	G	0.178926	1006
8	rs7842501	A	G	0.197813	1006
8	rs62511362	G	A	0.127237	1006
8	rs35860688	C	G	0.178926	1006
8	rs76833876	G	A	0.0188867	1006
8	rs36117364	G	A	0.137177	1006
8	rs11986464	T	C	0.156064	1006
8	rs35947337	G	A	0.178926	1006
8	rs11985755	A	G	0.33499	1006
8	rs11985783	A	G	0.15507	1006
8	rs75360843	G	T	0.0188867	1006
8	rs6984313	C	T	0.137177	1006
8	rs7007696	G	C	0.137177	1006
8	rs12682490	C	T	0.0715706	1006
8	rs12682505	C	A	0.178926	1006
8	rs62511365	G	T	0.0208748	1006
8	rs117713019	C	T	0.0636183	1006
8	rs76039863	G	A	0.0188867	1006
8	rs72614030	C	A	0.0715706	1006
8	rs35831095	C	T	0.127237	1006
8	rs78654166	G	A	0.0188867	1006
8	rs13253773	G	A	0.137177	1006
8	rs76917128	C	A	0.0188867	1006
8	rs35979165	G	T	0.156064	1006
8	rs34530861	A	G	0.0984095	1006
8	rs75403822	A	C	0.055666	1006
8	rs4419935	C	T	0.33499	1006
8	rs7388487	C	T	0.33499	1006
8	rs79477611	T	C	0.0198807	1006
8	rs78608118	A	G	0.0198807	1006
8	rs149928816	T	C	0.0149105	1006
8	rs75777167	G	A	0.0188867	1006
8	rs6583620	G	C	0.137177	1006
8	rs7845665	G	A	0.0994036	1006
8	rs34954834	T	C	0.157058	1006
8	rs117989263	C	T	0.0119284	1006
8	rs6583621	G	A	0.33499	1006
8	rs60788451	G	A	0.0198807	1006
8	rs12676061	T	A	0.335984	1006
8	rs12677540	G	A	0.170974	1006
8	rs6989962	G	A	0.137177	1006
8	rs35209325	G	A	0.128231	1006
8	rs75972019	G	A	0.0188867	1006
8	rs117839031	G	A	0.0178926	1006
8	rs78462625	C	T	0.028827	1006
8	rs6983488	C	A	0.345924	1006
8	rs147471974	T	C	0.0198807	1006
8	rs11985182	A	G	0.333996	1006
8	rs117940025	C	T	0.0129225	1006
8	rs3935615	C	G	0.336978	1006
8	rs78133582	C	G	0.0198807	1006
8	rs192638997	C	A	0.00596421	1006
8	rs7013121	C	A	0.196819	1006
8	rs6998259	G	T	0.176938	1006
8	rs77094377	A	G	0.0188867	1006
8	rs75964375	T	C	0.0198807	1006
8	rs34714270	C	T	0.128231	1006
8	rs35573743	C	T	0.136183	1006
8	rs35640229	C	T	0.126243	1006
8	rs7829449	T	C	0.333996	1006
8	rs117452883	C	A	0.0139165	1006
8	rs7833344	T	C	0.333996	1006
8	rs72689007	G	A	0.027833	1006
8	rs4244716	T	C	0.337972	1006
8	rs118080113	C	T	0.0178926	1006
8	rs79996118	T	C	0.0188867	1006
8	rs77210320	A	T	0.0357853	1006
8	rs76941099	C	T	0.0178926	1006
8	rs117512992	G	A	0.0188867	1006
8	rs77544976	G	A	0.0387674	1006
8	rs11990697	C	T	0.173956	1006
8	rs34033640	A	G	0.173956	1006
8	rs4928692	A	G	0.173956	1006
8	rs4576462	C	T	0.148111	1006
8	rs61596454	A	G	0.0178926	1006
8	rs79736209	T	G	0.0198807	1006
8	rs12386827	C	T	0.172962	1006
8	rs10101092	G	C	0.0308151	1006
8	rs10091129	A	G	0.172962	1006
8	rs4928693	T	C	0.149105	1006
8	rs34762241	C	T	0.172962	1006
8	rs28706451	C	T	0.172962	1006
8	rs13278986	T	G	0.0994036	1006
8	rs7822663	G	T	0.15507	1006
8	rs7813175	T	G	0.172962	1006
8	rs147368169	A	G	0.0139165	1006
8	rs6583622	G	A	0.172962	1006
8	rs56182320	G	C	0.0994036	1006
8	rs6997270	G	A	0.172962	1006
8	rs28393553	G	C	0.172962	1006
8	rs28586904	C	T	0.172962	1006
8	rs35755256	C	A	0.0487078	1006
8	rs62511406	G	C	0.0487078	1006
8	rs76844160	C	T	0.0357853	1006
8	rs74886031	C	A	0.0178926	1006
8	rs7387891	A	G	0.350895	1006
8	rs28433910	A	G	0.172962	1006
8	rs28611082	G	A	0.172962	1006
8	rs148604833	G	A	0.0198807	1006
8	rs13277505	C	A	0.148111	1006
8	rs117769622	C	T	0.028827	1006
8	rs7011350	G	A	0.172962	1006
8	rs35556050	T	C	0.172962	1006
8	rs117521117	G	A	0.0238569	1006
8	rs28481982	C	G	0.149105	1006
8	rs72614031	T	G	0.0685885	1006
8	rs13272936	T	G	0.176938	1006
8	rs116862384	G	A	0.0685885	1006
8	rs67369398	G	A	0.0994036	1006
8	rs115343876	C	T	0.0178926	1006
8	rs34655607	G	A	0.0994036	1006
8	rs117659734	T	C	0.0904573	1006
8	rs6583623	G	A	0.172962	1006
8	rs72614032	G	A	0.0685885	1006
8	rs72614033	G	A	0.0685885	1006
8	rs68095309	G	A	0.196819	1006
8	rs112795720	A	G	0.0188867	1006
8	rs7015620	C	T	0.833996	1006
8	rs56084534	G	A	0.0904573	1006
8	rs7357419	A	G	0.851889	1006
8	rs9324585	G	A	0.84493	1006
8	rs9324586	A	G	0.84493	1006
8	rs59366013	T	C	0.649105	1006
8	rs7011076	G	A	0.177932	1006
8	rs7001793	T	C	0.84493	1006
8	rs79015901	G	A	0.0129225	1006
8	rs9801745	G	C	0.178926	1006
8	rs9802048	G	T	0.827038	1006
8	rs75368817	C	T	0.0178926	1006
8	rs9802050	G	A	0.837972	1006
8	rs116757543	A	G	0.0188867	1006
8	rs9801805	T	C	0.856859	1006
8	rs115537328	G	A	0.0188867	1006
8	rs9801789	A	G	0.863817	1006
8	rs72689010	T	C	0.66004	1006
8	rs76048519	G	A	0.0188867	1006
8	rs10092134	G	C	0.838966	1006
8	rs79028692	G	A	0.0188867	1006
8	rs76956356	C	T	0.0188867	1006
8	rs12543849	G	A	0.661034	1006
8	rs4977027	T	C	0.838966	1006
8	rs77733219	G	A	0.0188867	1006
8	rs117886195	A	G	0.0188867	1006
8	rs4301486	T	G	0.838966	1006
8	rs7462663	G	C	0.83996	1006
8	rs181040832	C	A	0.0178926	1006
8	rs7463430	G	A	0.837972	1006
8	rs9324587	C	T	0.170974	1006
8	rs4567083	C	T	0.838966	1006
8	rs4509378	T	C	0.838966	1006
8	rs4509379	A	C	0.838966	1006
8	rs4291309	G	A	0.837972	1006
8	rs566674169	C	T	0.0109344	1006
8	rs4398970	T	C	0.838966	1006
8	rs7834984	G	T	0.838966	1006
8	rs10109771	A	G	0.857853	1006
8	rs116082563	C	T	0.0188867	1006
8	rs114756093	C	T	0.0188867	1006
8	rs7838831	G	C	0.857853	1006
8	rs7829227	T	C	0.838966	1006
8	rs7386438	C	T	0.838966	1006
8	rs7387341	T	C	0.838966	1006
8	rs79251679	G	A	0.0188867	1006
8	rs6583624	C	T	0.857853	1006
8	rs7010666	G	A	0.838966	1006
8	rs6991858	C	T	0.838966	1006
8	rs72689013	C	T	0.0198807	1006
8	rs7004392	T	C	0.838966	1006
8	rs13248662	A	G	0.864811	1006
8	rs9692983	C	T	0.0188867	1006
8	rs7844419	G	A	0.838966	1006
8	rs7386893	C	A	0.838966	1006
8	rs7387419	A	G	0.838966	1006
8	rs7388480	G	C	0.838966	1006
8	rs7387733	T	C	0.838966	1006
8	rs7827501	C	G	0.838966	1006
8	rs7834320	A	G	0.838966	1006
8	rs7827631	C	T	0.838966	1006
8	rs13268619	C	T	0.838966	1006
8	rs13261142	C	A	0.838966	1006
8	rs13260463	T	C	0.857853	1006
8	rs13260468	G	C	0.857853	1006
8	rs10093944	A	C	0.864811	1006
8	rs115061084	C	T	0.0188867	1006
8	rs10093974	A	C	0.838966	1006
8	rs10093278	A	G	0.858847	1006
8	rs9324588	T	C	0.0984095	1006
8	rs10093425	A	G	0.83996	1006
8	rs10108736	C	A	0.83996	1006
8	rs77746097	G	C	0.0188867	1006
8	rs74677635	T	C	0.0188867	1006
8	rs7388074	A	T	0.838966	1006
8	rs78891686	G	A	0.0188867	1006
8	rs75872626	T	C	0.0188867	1006
8	rs7388168	A	G	0.857853	1006
8	rs76753262	T	C	0.0188867	1006
8	rs35153638	C	A	0.857853	1006
8	rs35767080	C	T	0.838966	1006
8	rs34023392	C	G	0.857853	1006
8	rs62511427	A	C	0.838966	1006
8	rs35042888	T	C	0.83996	1006
8	rs4928694	T	G	0.857853	1006
8	rs4928695	C	A	0.838966	1006
8	rs77603835	G	A	0.0188867	1006
8	rs114533936	C	G	0.0576541	1006
8	rs151090608	T	C	0.0188867	1006
8	rs140154612	T	C	0.0188867	1006
8	rs6583626	T	C	0.838966	1006
8	rs6583627	T	C	0.838966	1006
8	rs6986148	C	T	0.684891	1006
8	rs6583628	T	C	0.838966	1006
8	rs4928696	G	A	0.153082	1006
8	rs6583629	C	T	0.857853	1006
8	rs74727500	C	T	0.0188867	1006
8	rs77156791	C	T	0.0188867	1006
8	rs7387348	T	C	0.857853	1006
8	rs6583630	A	G	0.838966	1006
8	rs4073866	G	A	0.677932	1006
8	rs117526125	G	A	0.0308151	1006
8	rs77253429	C	T	0.026839	1006
8	rs7465024	T	G	0.838966	1006
8	rs4073887	G	A	0.684891	1006
8	rs35773225	A	G	0.838966	1006
8	rs62511434	T	C	0.838966	1006
8	rs35109071	C	T	0.857853	1006
8	rs9720613	A	G	0.857853	1006
8	rs9720651	A	C	0.864811	1006
8	rs9720657	T	C	0.838966	1006
8	rs9324590	A	C	0.143141	1006
8	rs9692971	C	T	0.864811	1006
8	rs9692995	C	T	0.838966	1006
8	rs150700274	G	C	0.0178926	1006
8	rs7828281	G	C	0.153082	1006
8	rs6991885	T	C	0.695825	1006
8	rs9792297	G	A	0.695825	1006
8	rs77439319	G	A	0.0188867	1006
8	rs7823446	T	C	0.695825	1006
8	rs6583631	C	T	0.982107	1006
8	rs7822964	A	G	0.694831	1006
8	rs74520965	G	A	0.0149105	1006
8	rs60570361	G	A	0.0188867	1006
8	rs76193857	G	A	0.0188867	1006
8	rs7827985	T	C	0.695825	1006
8	rs11167140	A	G	0.695825	1006
8	rs7461496	A	G	0.695825	1006
8	rs7464750	G	A	0.695825	1006
8	rs7013625	G	A	0.695825	1006
8	rs7003245	T	A	0.714712	1006
8	rs7465674	G	A	0.695825	1006
8	rs7459463	G	A	0.695825	1006
8	rs75669141	C	T	0.0805169	1006
8	rs6583632	A	C	0.695825	1006
8	rs7008880	C	T	0.684891	1006
8	rs7000791	A	C	0.695825	1006
8	rs6985837	G	A	0.0129225	1006
8	rs9324591	C	T	0.695825	1006
8	rs9657473	C	T	0.684891	1006
8	rs11167141	G	A	0.695825	1006
8	rs28558864	A	G	0.864811	1006
8	rs28713769	T	C	0.864811	1006
8	rs7386780	A	G	0.695825	1006
8	rs79094888	A	T	0.0188867	1006
8	rs117577998	A	G	0.0328032	1006
8	rs73717110	G	A	0.684891	1006
8	rs7843550	G	A	0.695825	1006
8	rs7386018	G	A	0.684891	1006
8	rs7386363	C	T	0.696819	1006
8	rs7827885	G	C	0.143141	1006
8	rs114412397	G	C	0.0198807	1006
8	rs117005413	G	C	0.0159046	1006
8	rs7827904	A	G	0.714712	1006
8	rs6988705	G	C	0.864811	1006
8	rs7388208	A	G	0.714712	1006
8	rs7001718	C	T	0.695825	1006
8	rs7012428	A	G	0.864811	1006
8	rs12550370	G	A	0.695825	1006
8	rs12548119	A	G	0.714712	1006
8	rs13249306	A	G	0.864811	1006
8	rs11992044	C	G	0.694831	1006
8	rs11984674	G	A	0.695825	1006
8	rs79095373	C	A	0.0188867	1006
8	rs9720227	C	A	0.695825	1006
8	rs12541720	G	T	0.715706	1006
8	rs76926222	T	C	0.0298211	1006
8	rs4977102	A	T	0.150099	1006
8	rs35676897	C	A	0.143141	1006
8	rs7012372	G	A	0.685885	1006
8	rs13271875	C	A	0.143141	1006
8	rs13280670	T	C	0.865805	1006
8	rs13272253	C	T	0.858847	1006
8	rs60002603	C	T	0.715706	1006
8	rs56095629	T	A	0.7167	1006
8	rs9801760	T	C	0.863817	1006
8	rs34719983	C	T	0.143141	1006
8	rs11785114	C	G	0.695825	1006
8	rs72689024	C	A	0.715706	1006
8	rs139260764	G	A	0.0178926	1006
8	rs7827372	A	C	0.791252	1006
8	rs116988169	C	T	0.0178926	1006
8	rs11776922	A	G	0.701789	1006
8	rs149767631	C	T	0.0248509	1006
8	rs11787132	C	T	0.791252	1006
8	rs11780079	G	C	0.701789	1006
8	rs75573768	G	A	0.0198807	1006
8	rs9801978	A	G	0.701789	1006
8	rs9801713	G	A	0.690855	1006
8	rs72614034	A	T	0.0636183	1006
8	rs117431120	C	T	0.0934394	1006
8	rs9802040	T	G	0.691849	1006
8	rs9801746	C	T	0.690855	1006
8	rs12544557	A	G	0.690855	1006
8	rs12546755	G	T	0.791252	1006
8	rs12544559	A	C	0.691849	1006
8	rs12545075	T	C	0.691849	1006
8	rs12541892	C	T	0.691849	1006
8	rs185941894	A	G	0.0208748	1006
8	rs190660475	A	T	0.0198807	1006
8	rs11167142	A	G	0.691849	1006
8	rs11167144	G	A	0.791252	1006
8	rs72689033	G	A	0.104374	1006
8	rs118034765	A	G	0.0318091	1006
8	rs4977020	C	T	0.688867	1006
8	rs75442604	T	G	0.0119284	1006
8	rs11167145	T	C	0.791252	1006
8	rs12544597	G	A	0.686879	1006
8	rs72614035	C	G	0.0924453	1006
8	rs117597783	C	T	0.0129225	1006
8	rs28753400	C	A	0.0795229	1006
8	rs28578958	G	C	0.0795229	1006
8	rs28557459	T	G	0.114314	1006
8	rs34687593	G	A	0.109344	1006
8	rs79462825	C	T	0.0298211	1006
8	rs117026605	C	G	0.0347913	1006
8	rs72689039	C	T	0.0318091	1006
8	rs35543644	A	T	0.167992	1006
8	rs11779434	A	G	0.916501	1006
8	rs77823953	C	T	0.0258449	1006
8	rs9693074	T	C	0.870775	1006
8	rs79582555	G	C	0.0188867	1006
8	rs75911741	A	G	0.0328032	1006
8	rs77599483	G	A	0.0328032	1006
8	rs75092588	C	G	0.0318091	1006
8	rs76971066	C	A	0.0318091	1006
8	rs111710089	C	A	0.101392	1006
8	rs79881034	C	A	0.0318091	1006
8	rs74952329	T	C	0.0964215	1006
8	rs10092920	A	G	0.871769	1006
8	rs34003417	G	A	0.0616302	1006
8	rs72499114	C	T	0.0536779	1006
8	rs184438723	C	T	0.0457256	1006
8	rs191049799	C	T	0.0188867	1006
8	rs187499972	G	A	0.0646123	1006
8	rs546931642	T	C	0.0646123	1006
8	rs112132820	G	A	0.0646123	1006
8	rs13275839	C	A	0.0636183	1006
8	rs114216723	G	A	0.0328032	1006
8	rs187439008	G	A	0.00596421	1006
8	rs143076769	G	T	0.00695825	1006
8	rs78317875	G	A	0.0188867	1006
8	rs10102579	T	C	0.139165	1006
8	rs9324592	G	A	0.136183	1006
8	rs13255186	C	T	0.0616302	1006
8	rs13256888	A	G	0.285288	1006
8	rs117692597	G	T	0.0497018	1006
8	rs13263946	C	T	0.296223	1006
8	rs4977030	G	C	0.0188867	1006
8	rs7460106	T	C	0.249503	1006
8	rs12682623	T	C	0.10835	1006
8	rs114780223	C	T	0.0258449	1006
8	rs75115813	T	C	0.0198807	1006
8	rs112057862	A	G	0.16501	1006
8	rs75769785	G	A	0.148111	1006
8	rs79657115	A	G	0.166998	1006
8	rs13276689	G	C	0.390656	1006
8	rs112278863	A	G	0.166998	1006
8	rs13251081	C	T	0.21173	1006
8	rs76320865	A	G	0.167992	1006
8	rs76397684	C	A	0.148111	1006
8	rs12679921	C	T	0.153082	1006
8	rs3934731	A	G	0.145129	1006
8	rs144517651	A	G	0.0387674	1006
8	rs55887230	C	T	0.126243	1006
8	rs62511452	C	T	0.0149105	1006
8	rs62511453	T	C	0.624254	1006
8	rs13281009	G	A	0.0477137	1006
8	rs73714303	C	T	0.0129225	1006
8	rs77185214	C	T	0.00695825	1006
8	rs6583633	T	C	0.176938	1006
8	rs6583634	C	T	0.175944	1006
8	rs79517895	G	T	0.128231	1006
8	rs76317788	G	A	0.161034	1006
8	rs111161537	C	T	0.163022	1006
8	rs62511454	A	G	0.128231	1006
8	rs74590544	A	T	0.162028	1006
8	rs12548460	G	C	0.175944	1006
8	rs75135129	T	C	0.163022	1006
8	rs7822554	T	C	0.811133	1006
8	rs7815622	C	T	0.0526839	1006
8	rs56294514	G	A	0.176938	1006
8	rs55731933	C	T	0.166004	1006
8	rs62511455	C	T	0.0149105	1006
8	rs75381768	G	T	0.162028	1006
8	rs185779289	C	A	0.0139165	1006
8	rs55875009	G	A	0.172962	1006
8	rs10481393	T	C	0.833002	1006
8	rs10481394	T	C	0.816103	1006
8	rs57661143	T	C	0.0387674	1006
8	rs111988863	T	C	0.0188867	1006
8	rs7386405	T	C	0.833002	1006
8	rs13279697	A	G	0.815109	1006
8	rs13252518	T	C	0.815109	1006
8	rs12682337	G	A	0.815109	1006
8	rs12680973	T	C	0.832008	1006
8	rs4509377	G	A	0.815109	1006
8	rs7006165	T	C	0.832008	1006
8	rs6583635	C	G	0.824056	1006
8	rs141733576	C	T	0.0109344	1006
8	rs76346066	C	G	0.0258449	1006
8	rs11782438	C	G	0.622266	1006
8	rs11776057	G	A	0.583499	1006
8	rs34794913	C	T	0.615308	1006
8	rs35459526	G	A	0.804175	1006
8	rs62513266	T	G	0.177932	1006
8	rs10875483	A	G	0.804175	1006
8	rs4074759	G	A	0.170974	1006
8	rs4074758	T	G	0.170974	1006
8	rs118061072	G	A	0.0407555	1006
8	rs7386480	C	A	0.176938	1006
8	rs6583636	C	T	0.171968	1006
8	rs6583637	T	C	0.182903	1006
8	rs61595396	A	G	0.101392	1006
8	rs6583638	G	A	0.170974	1006
8	rs7386569	C	T	0.176938	1006
8	rs7386916	C	T	0.181909	1006
8	rs6583639	T	C	0.804175	1006
8	rs7462966	A	G	0.633201	1006
8	rs13255287	T	C	0.176938	1006
8	rs6984396	G	A	0.804175	1006
8	rs73714305	G	A	0.61829	1006
8	rs7825551	A	G	0.803181	1006
8	rs7826002	A	G	0.630219	1006
8	rs77387024	G	A	0.0616302	1006
8	rs28661915	G	A	0.172962	1006
8	rs58146480	A	G	0.622266	1006
8	rs58977072	C	T	0.619284	1006
8	rs59317811	G	A	0.624254	1006
8	rs7843913	T	C	0.802187	1006
8	rs58657664	T	G	0.055666	1006
8	rs149328295	A	G	0.0387674	1006
8	rs117594313	C	A	0.0695825	1006
8	rs76993878	T	C	0.0188867	1006
8	rs7386201	G	A	0.762425	1006
8	rs11167147	C	T	0.738569	1006
8	rs62513276	T	C	0.0129225	1006
8	rs146575943	G	A	0.0198807	1006
8	rs7386358	G	A	0.772366	1006
8	rs35760050	G	C	0.0308151	1006
8	rs34509976	C	G	0.0308151	1006
8	rs34071546	G	T	0.0377734	1006
8	rs118083122	G	C	0.0149105	1006
8	rs71516700	G	A	0.0298211	1006
8	rs72689044	G	A	0.0964215	1006
8	rs12546526	T	C	0.87674	1006
8	rs28668488	G	A	0.0308151	1006
8	rs62513295	C	T	0.164016	1006
8	rs10107854	C	T	0.0308151	1006
8	rs10107107	G	T	0.0298211	1006
8	rs10108072	C	T	0.0298211	1006
8	rs13278404	C	G	0.873757	1006
8	rs62513296	A	T	0.832008	1006
8	rs34649257	T	C	0.0397614	1006
8	rs66787637	C	T	0.10338	1006
8	rs142600277	G	A	0.0109344	1006
8	rs116139856	C	G	0.0337972	1006
8	rs57276197	T	C	0.0188867	1006
8	rs4977033	G	A	0.661034	1006
8	rs58371504	T	C	0.0417495	1006
8	rs34667135	C	T	0.0298211	1006
8	rs9694172	C	T	0.506958	1006
8	rs9693280	T	C	0.0308151	1006
8	rs9694195	C	T	0.0308151	1006
8	rs9657474	C	T	0.238569	1006
8	rs79488548	G	A	0.0168986	1006
8	rs72689051	G	A	0.00596421	1006
8	rs78496831	G	A	0.0188867	1006
8	rs9771965	G	A	0.418489	1006
8	rs35665724	G	A	0.739563	1006
8	rs66615287	A	G	0.983101	1006
8	rs12542428	G	T	0.982107	1006
8	rs12550060	A	G	0.983101	1006
8	rs13281622	A	G	0.983101	1006
8	rs67091000	T	G	0.819085	1006
8	rs7386136	G	C	0.980119	1006
8	rs7839199	T	C	0.982107	1006
8	rs7828246	C	G	0.979125	1006
8	rs7462471	C	T	0.747515	1006
8	rs7460600	G	C	0.982107	1006
8	rs7465185	T	C	0.981113	1006
8	rs34031406	T	G	0.229622	1006
8	rs13267277	G	A	0.212724	1006
8	rs112471383	C	T	0.0477137	1006
8	rs56050908	G	A	0.233598	1006
8	rs62513303	C	A	0.21173	1006
8	rs62513304	T	C	0.213718	1006
8	rs57073168	C	T	0.21173	1006
8	rs10109465	C	T	0.746521	1006
8	rs28430277	G	A	0.213718	1006
8	rs35318673	C	T	0.0228628	1006
8	rs4977009	C	G	0.813121	1006
8	rs10283377	G	T	0.147117	1006
8	rs4977036	G	A	0.136183	1006
8	rs79085613	A	G	0.0149105	1006
8	rs150372266	C	T	0.00994036	1006
8	rs28626656	G	A	0.248509	1006
8	rs7838992	T	C	0.633201	1006
8	rs79395480	G	T	0.0795229	1006
8	rs75669570	G	A	0.127237	1006
8	rs73374154	T	C	0.054672	1006
8	rs13249935	T	C	0.355865	1006
8	rs58746222	C	T	0.132207	1006
8	rs59966565	G	A	0.132207	1006
8	rs56074787	A	T	0.134195	1006
8	rs56070997	G	A	0.134195	1006
8	rs7846567	C	A	0.531809	1006
8	rs56897444	C	G	0.133201	1006
8	rs13250675	G	C	0.348907	1006
8	rs7387226	T	C	0.537773	1006
8	rs13270077	T	C	0.348907	1006
8	rs71518703	A	G	0.0178926	1006
8	rs72689055	G	A	0.00795229	1006
8	rs13271283	T	C	0.227634	1006
8	rs7837059	T	C	0.354871	1006
8	rs10095825	A	G	0.284294	1006
8	rs13269567	G	A	0.373757	1006
8	rs13272804	A	G	0.374751	1006
8	rs36121715	G	A	0.225646	1006
8	rs4394436	A	G	0.540755	1006
8	rs4394435	A	G	0.290258	1006
8	rs4977038	T	C	0.244533	1006
8	rs139018791	G	A	0.0119284	1006
8	rs60262122	A	C	0.292247	1006
8	rs113189994	C	T	0.0367793	1006
8	rs184848217	G	A	0.00497018	1006
8	rs10097101	T	C	0.537773	1006
8	rs58307061	T	C	0.122266	1006
8	rs4977010	G	C	0.167992	1006
8	rs7386261	C	T	0.166004	1006
8	rs77931078	C	A	0.122266	1006
8	rs58624742	C	T	0.151093	1006
8	rs7460242	C	T	0.290258	1006
8	rs7462518	C	T	0.11829	1006
8	rs7460047	G	A	0.11332	1006
8	rs13276323	G	A	0.225646	1006
8	rs7387853	A	G	0.522863	1006
8	rs7388198	T	C	0.555666	1006
8	rs7462701	C	A	0.550696	1006
8	rs117442655	C	T	0.0238569	1006
8	rs28449777	A	G	0.244533	1006
8	rs9644555	T	C	0.178926	1006
8	rs76137080	C	T	0.127237	1006
8	rs34364916	G	T	0.130219	1006
8	rs9650581	G	C	0.348907	1006
8	rs13265333	G	C	0.406561	1006
8	rs13265826	G	A	0.530815	1006
8	rs117079518	G	A	0.0218688	1006
8	rs61549099	A	G	0.241551	1006
8	rs72689059	G	A	0.00994036	1006
8	rs36026522	T	C	0.383698	1006
8	rs13260141	A	G	0.536779	1006
8	rs76254592	C	T	0.164016	1006
8	rs13260319	C	A	0.0139165	1006
8	rs142692226	G	T	0.0188867	1006
8	rs7387708	C	T	0.536779	1006
8	rs7387737	C	T	0.536779	1006
8	rs4977077	T	A	0.168986	1006
8	rs4977078	A	T	0.353877	1006
8	rs35123469	T	C	0.0139165	1006
8	rs71518704	G	A	0.327038	1006
8	rs10435693	G	T	0.333002	1006
8	rs10435694	C	T	0.292247	1006
8	rs118128473	G	A	0.0447316	1006
8	rs11987014	T	G	0.0675944	1006
8	rs4128450	G	A	0.170974	1006
8	rs57209283	C	T	0.333002	1006
8	rs80137193	G	C	0.026839	1006
8	rs73374179	G	A	0.188867	1006
8	rs34685964	C	T	0.225646	1006
8	rs7387754	A	G	0.518887	1006
8	rs72689061	T	C	0.0427435	1006
8	rs78090893	G	A	0.0497018	1006
8	rs7387255	G	T	0.513917	1006
8	rs4977103	C	A	0.33499	1006
8	rs151045034	G	A	0.00397614	1006
8	rs7386620	A	C	0.514911	1006
8	rs7386386	C	T	0.514911	1006
8	rs7824257	A	T	0.514911	1006
8	rs74967765	C	T	0.0298211	1006
8	rs7834035	A	G	0.537773	1006
8	rs72689064	C	T	0.00994036	1006
8	rs7387698	A	G	0.514911	1006
8	rs35289357	A	G	0.333996	1006
8	rs12680736	G	A	0.333996	1006
8	rs138805838	C	T	0.0168986	1006
8	rs13269784	T	C	0.536779	1006
8	rs35147858	C	T	0.0139165	1006
8	rs73714339	G	A	0.16998	1006
8	rs68105103	C	A	0.505964	1006
8	rs9772596	A	G	0.969185	1006
8	rs111984954	G	A	0.16998	1006
8	rs73714341	G	A	0.507952	1006
8	rs73714343	A	C	0.507952	1006
8	rs78707374	T	C	0.521869	1006
8	rs5002396	C	T	0.505964	1006
8	rs73714348	C	T	0.170974	1006
8	rs11167148	A	G	0.514911	1006
8	rs35187845	C	T	0.505964	1006
8	rs72689069	C	T	0.0208748	1006
8	rs7460370	T	C	0.514911	1006
8	rs4977104	G	A	0.338966	1006
8	rs34980142	G	A	0.0149105	1006
8	rs13266422	A	G	0.513917	1006
8	rs7386624	G	A	0.512922	1006
8	rs74531417	C	T	0.10835	1006
8	rs77729890	G	A	0.0188867	1006
8	rs4977105	G	A	0.33499	1006
8	rs10086710	A	G	0.505964	1006
8	rs143031714	G	A	0.0139165	1006
8	rs10086719	A	C	0.513917	1006
8	rs13250983	A	C	0.514911	1006
8	rs111250655	C	T	0.0159046	1006
8	rs13251207	A	G	0.513917	1006
8	rs11992692	A	G	0.513917	1006
8	rs4977106	C	T	0.33499	1006
8	rs4977023	G	A	0.335984	1006
8	rs4977107	G	T	0.33499	1006
8	rs7386652	T	G	0.506958	1006
8	rs7386662	T	G	0.506958	1006
8	rs7388449	C	T	0.502982	1006
8	rs7388484	C	T	0.513917	1006
8	rs11997988	G	A	0.33499	1006
8	rs7387068	A	C	0.513917	1006
8	rs3935087	G	A	0.505964	1006
8	rs141461401	C	T	0.00795229	1006
8	rs6996219	A	G	0.172962	1006
8	rs6996385	A	G	0.16998	1006
8	rs7016323	G	A	0.505964	1006
8	rs34839003	G	A	0.333002	1006
8	rs10105710	T	C	0.505964	1006
8	rs59132139	C	T	0.170974	1006
8	rs7388539	G	A	0.505964	1006
8	rs7387788	T	G	0.513917	1006
8	rs6583644	T	C	0.505964	1006
8	rs6583645	G	A	0.505964	1006
8	rs6583646	T	G	0.513917	1006
8	rs4977024	C	T	0.16998	1006
8	rs6583647	T	C	0.506958	1006
8	rs7459959	G	A	0.333002	1006
8	rs74709784	G	T	0.0159046	1006
8	rs57412741	G	T	0.170974	1006
8	rs6583648	G	C	0.513917	1006
8	rs6583649	T	C	0.513917	1006
8	rs6999400	C	T	0.16998	1006
8	rs4977025	G	A	0.32008	1006
8	rs13262940	G	A	0.317097	1006
8	rs13274483	T	C	0.510934	1006
8	rs75570795	G	A	0.110338	1006
8	rs4073782	C	T	0.184891	1006
8	rs4073783	A	C	0.184891	1006
8	rs13273410	G	A	0.316103	1006
8	rs4073412	G	A	0.184891	1006
8	rs4073411	G	A	0.184891	1006
8	rs4073410	G	A	0.184891	1006
8	rs117951772	A	C	0.0129225	1006
8	rs73714402	G	A	0.182903	1006
8	rs11984444	G	A	0.184891	1006
8	rs11167149	T	C	0.195825	1006
8	rs34080268	G	A	0.215706	1006
8	rs9693269	G	A	0.026839	1006
8	rs138013293	C	A	0.0109344	1006
8	rs12550657	T	A	0.180915	1006
8	rs3934486	A	G	0.182903	1006
8	rs3934485	T	G	0.194831	1006
8	rs141439396	A	G	0.0109344	1006
8	rs4977028	T	C	0.181909	1006
8	rs12550800	A	C	0.181909	1006
8	rs78106975	A	G	0.0178926	1006
8	rs74371594	C	A	0.17495	1006
8	rs12114356	G	A	0.17495	1006
8	rs111519300	G	A	0.0129225	1006
8	rs4977029	T	A	0.205765	1006
8	rs6981256	C	A	0.175944	1006
8	rs142831228	G	A	0.0109344	1006
8	rs67544367	G	T	0.136183	1006
8	rs35975098	A	G	0.207753	1006
8	rs7830152	A	G	0.331014	1006
8	rs34968423	G	A	0.114314	1006
8	rs13276933	C	A	0.17992	1006
8	rs4977095	T	C	0.194831	1006
8	rs193071277	C	G	0.0119284	1006
8	rs35198054	C	A	0.192843	1006
8	rs35388004	G	C	0.192843	1006
8	rs56997568	G	A	0.134195	1006
8	rs10105842	C	T	0.134195	1006
8	rs77365127	A	T	0.0298211	1006
8	rs7829377	A	G	0.193837	1006
8	rs7829502	A	G	0.193837	1006
8	rs36065674	A	G	0.207753	1006
8	rs7008589	T	C	0.193837	1006
8	rs6996665	C	T	0.193837	1006
8	rs6982042	G	A	0.192843	1006
8	rs7009197	T	C	0.193837	1006
8	rs6583650	T	C	0.193837	1006
8	rs117137177	C	T	0.0457256	1006
8	rs6583652	C	G	0.193837	1006
8	rs6583653	T	G	0.193837	1006
8	rs7838716	A	G	0.193837	1006
8	rs4977096	C	T	0.193837	1006
8	rs4977097	G	A	0.193837	1006
8	rs4977098	A	G	0.187873	1006
8	rs7465048	A	G	0.193837	1006
8	rs4977099	T	C	0.193837	1006
8	rs7843869	A	G	0.194831	1006
8	rs7813075	A	C	0.193837	1006
8	rs7827340	G	A	0.194831	1006
8	rs73375876	T	C	0.193837	1006
8	rs4977021	C	T	0.186879	1006
8	rs12543119	C	G	0.186879	1006
8	rs146474087	G	A	0.0109344	1006
8	rs4977022	C	T	0.186879	1006
8	rs4977101	A	G	0.186879	1006
8	rs7463057	T	C	0.188867	1006
8	rs149636637	G	A	0.0139165	1006
8	rs12545653	G	C	0.186879	1006
8	rs35036243	T	C	0.186879	1006
8	rs73716437	A	C	0.187873	1006
8	rs66671632	C	T	0.120278	1006
8	rs34492225	G	C	0.27336	1006
8	rs11167150	A	G	0.776342	1006
8	rs35775616	C	T	0.267396	1006
8	rs35083967	G	A	0.184891	1006
8	rs74460442	C	T	0.0377734	1006
8	rs6985722	A	G	0.604374	1006
8	rs36050651	A	G	0.285288	1006
8	rs6985894	A	G	0.602386	1006
8	rs7002055	G	T	0.204771	1006
8	rs7835613	G	A	0.282306	1006
8	rs12546658	T	C	0.601392	1006
8	rs13250908	A	G	0.601392	1006
8	rs13250947	A	G	0.600398	1006
8	rs72689083	C	A	0.0854871	1006
8	rs79477885	A	G	0.187873	1006
8	rs113140675	C	T	0.112326	1006
8	rs118099180	G	A	0.0139165	1006
8	rs116905755	C	A	0.0347913	1006
8	rs57469704	G	A	0.183897	1006
8	rs13259747	A	C	0.2833	1006
8	rs13258638	C	T	0.281312	1006
8	rs13257059	G	A	0.597416	1006
8	rs35476574	C	A	0.282306	1006
8	rs60970334	C	G	0.132207	1006
8	rs58986836	C	T	0.600398	1006
8	rs112292323	G	A	0.112326	1006
8	rs182482258	C	T	0.0109344	1006
8	rs7017842	G	A	0.282306	1006
8	rs73375896	T	C	0.467197	1006
8	rs13276754	G	A	0.133201	1006
8	rs35868630	G	A	0.2833	1006
8	rs9694236	T	G	0.600398	1006
8	rs9694015	A	G	0.600398	1006
8	rs10087300	G	A	0.133201	1006
8	rs9324593	A	G	0.134195	1006
8	rs11994668	G	T	0.282306	1006
8	rs13254010	T	C	0.600398	1006
8	rs28532766	C	T	0.133201	1006
8	rs28675879	C	A	0.133201	1006
8	rs12680428	G	A	0.133201	1006
8	rs12678540	A	G	0.601392	1006
8	rs58105878	T	C	0.468191	1006
8	rs12680931	G	C	0.601392	1006
8	rs144494223	C	T	0.0139165	1006
8	rs10103454	C	A	0.601392	1006
8	rs12544751	C	T	0.615308	1006
8	rs12544773	C	G	0.513917	1006
8	rs117589510	C	T	0.028827	1006
8	rs189156998	C	T	0.0188867	1006
8	rs10110456	G	A	0.0884692	1006
8	rs79657550	C	G	0.233598	1006
8	rs11167152	G	C	0.601392	1006
8	rs60275617	A	G	0.233598	1006
8	rs7465272	T	A	0.272366	1006
8	rs13252981	A	C	0.607356	1006
8	rs145258183	C	T	0.0198807	1006
8	rs36044474	G	C	0.507952	1006
8	rs13260813	A	C	0.0924453	1006
8	rs77080405	C	T	0.233598	1006
8	rs76315763	G	C	0.250497	1006
8	rs35900184	C	T	0.274354	1006
8	rs10097505	G	A	0.477137	1006
8	rs28686812	G	C	0.507952	1006
8	rs2234911	G	A	0.492048	1006
8	rs28403912	A	G	0.72664	1006
8	rs28641083	G	C	0.72664	1006
8	rs72614036	C	T	0.0884692	1006
8	rs28420666	C	G	0.727634	1006
8	rs28427138	A	G	0.489066	1006
8	rs28734952	A	G	0.489066	1006
8	rs28489307	C	G	0.489066	1006
8	rs28625055	G	A	0.224652	1006
8	rs28451207	A	C	0.493042	1006
8	rs28620047	G	A	0.274354	1006
8	rs117299048	T	A	0.0109344	1006
8	rs28584159	G	A	0.400596	1006
8	rs28400431	C	A	0.473161	1006
8	rs28410716	A	G	0.725646	1006
8	rs28626462	A	C	0.725646	1006
8	rs139569032	T	C	0.0198807	1006
8	rs62513322	T	C	0.399602	1006
8	rs79905110	G	A	0.0954274	1006
8	rs78210260	G	C	0.0487078	1006
8	rs587620598	G	A	0.00695825	1006
8	rs62513323	C	T	0.0188867	1006
8	rs138072178	T	C	0.00894632	1006
8	rs76360281	A	G	0.0168986	1006
8	rs28585009	T	C	0.678926	1006
8	rs28593555	A	T	0.385686	1006
8	rs73716484	C	G	0.0467197	1006
8	rs77107153	G	A	0.0437376	1006
8	rs28682551	A	G	0.666998	1006
8	rs28473387	T	C	0.659046	1006
8	rs56370107	C	T	0.61332	1006
8	rs79830437	C	T	0.00894632	1006
8	rs28406558	C	T	0.612326	1006
8	rs114495595	T	C	0.0447316	1006
8	rs28712119	T	C	0.659046	1006
8	rs61618106	C	T	0.612326	1006
8	rs55882084	G	A	0.38668	1006
8	rs75061131	C	T	0.0437376	1006
8	rs72690905	C	T	0.0129225	1006
8	rs114002942	C	A	0.0447316	1006
8	rs149686957	G	A	0.0149105	1006
8	rs117478145	T	A	0.0387674	1006
8	rs4545075	G	T	0.342942	1006
8	rs73716487	C	G	0.0447316	1006
8	rs62513330	C	T	0.0407555	1006
8	rs75947347	G	A	0.0447316	1006
8	rs73716490	G	A	0.0487078	1006
8	rs10105196	G	A	0.0636183	1006
8	rs6991098	C	T	0.0447316	1006
8	rs2280881	G	C	0.351889	1006
8	rs13279182	A	G	0.395626	1006
8	rs34087536	G	A	0.350895	1006
8	rs79263546	G	A	0.0437376	1006
8	rs78866363	G	T	0.0437376	1006
8	rs2280880	C	A	0.349901	1006
8	rs7017680	C	T	0.178926	1006
8	rs7017851	G	T	0.349901	1006
8	rs2280879	T	C	0.351889	1006
8	rs2280878	G	A	0.389662	1006
8	rs6996760	G	A	0.352883	1006
8	rs7000765	G	A	0.357853	1006
8	rs6984406	C	T	0.353877	1006
8	rs79641092	G	C	0.0437376	1006
8	rs78178926	G	A	0.0437376	1006
8	rs7007349	T	C	0.351889	1006
8	rs76398850	C	G	0.0437376	1006
8	rs74829018	A	T	0.0437376	1006
8	rs9297967	A	C	0.352883	1006
8	rs9297968	A	G	0.352883	1006
8	rs9297969	A	G	0.346918	1006
8	rs80345416	G	A	0.0437376	1006
8	rs76031680	G	T	0.0437376	1006
8	rs76131574	C	T	0.0447316	1006
8	rs9297970	C	T	0.346918	1006
8	rs147515544	T	C	0.0437376	1006
8	rs9297971	T	C	0.346918	1006
8	rs9297972	C	T	0.346918	1006
8	rs80153260	G	A	0.0437376	1006
8	rs77600174	A	C	0.0437376	1006
8	rs79282790	G	A	0.0437376	1006
8	rs13258179	T	A	0.346918	1006
8	rs58252875	C	T	0.0437376	1006
8	rs35422340	A	G	0.0447316	1006
8	rs9720504	T	C	0.346918	1006
8	rs4256574	C	T	0.346918	1006
8	rs4256575	A	T	0.345924	1006
8	rs9771845	C	G	0.390656	1006
8	rs117918886	A	G	0.0437376	1006
8	rs7017931	A	G	0.346918	1006
8	rs6995852	C	T	0.346918	1006
8	rs143262655	C	T	0.0437376	1006
8	rs150933128	C	T	0.0437376	1006
8	rs9721143	A	T	0.346918	1006
8	rs117520033	T	C	0.0437376	1006
8	rs9694556	A	G	0.346918	1006
8	rs9297973	T	C	0.77833	1006
8	rs6990126	T	C	0.39165	1006
8	rs149905197	T	C	0.0437376	1006
8	rs9772821	C	T	0.390656	1006
8	rs4430070	G	C	0.346918	1006
8	rs117886218	G	T	0.0437376	1006
8	rs117303557	T	C	0.0437376	1006
8	rs144171920	T	C	0.0437376	1006
8	rs9773284	C	T	0.390656	1006
8	rs182915962	G	T	0.0178926	1006
8	rs10104869	C	T	0.853877	1006
8	rs11785376	C	T	0.346918	1006
8	rs11785400	C	T	0.390656	1006
8	rs4484678	A	G	0.390656	1006
8	rs4294163	G	T	0.346918	1006
8	rs4357267	C	G	0.16004	1006
8	rs7460801	C	A	0.346918	1006
8	rs7463655	G	C	0.346918	1006
8	rs79707680	C	T	0.0437376	1006
8	rs149547278	C	T	0.0188867	1006
8	rs9773415	G	A	0.347913	1006
8	rs9774627	G	A	0.346918	1006
8	rs117145659	G	T	0.0437376	1006
8	rs146612209	C	T	0.0437376	1006
8	rs117435321	T	C	0.0437376	1006
8	rs9721359	G	A	0.358847	1006
8	rs13265663	A	C	0.390656	1006
8	rs73714603	C	G	0.0437376	1006
8	rs4297023	C	A	0.390656	1006
8	rs4327844	T	C	0.390656	1006
8	rs4579507	C	G	0.390656	1006
8	rs77558277	C	T	0.0437376	1006
8	rs4457308	G	A	0.346918	1006
8	rs80023677	G	A	0.0437376	1006
8	rs73714607	G	A	0.0437376	1006
8	rs73714611	A	C	0.0437376	1006
8	rs79468655	T	A	0.0437376	1006
8	rs10099892	C	T	0.390656	1006
8	rs76511413	A	C	0.0437376	1006
8	rs10100287	C	T	0.389662	1006
8	rs4736342	A	G	0.393638	1006
8	rs77517526	G	A	0.0437376	1006
8	rs142867766	A	T	0.0149105	1006
8	rs34875149	G	A	0.347913	1006
8	rs35985277	C	T	0.347913	1006
8	rs10956992	A	C	0.347913	1006
8	rs4266629	A	G	0.39165	1006
8	rs4403386	C	G	0.347913	1006
8	rs4467920	C	T	0.347913	1006
8	rs4581034	G	A	0.349901	1006
8	rs4644221	T	C	0.349901	1006
8	rs75047656	C	T	0.0437376	1006
8	rs7459963	C	T	0.349901	1006
8	rs11776301	A	G	0.392644	1006
8	rs9694286	G	T	0.349901	1006
8	rs4371985	C	T	0.347913	1006
8	rs4518642	T	C	0.392644	1006
8	rs4301430	T	C	0.346918	1006
8	rs4430071	T	C	0.347913	1006
8	rs4567014	G	C	0.347913	1006
8	rs4587307	G	A	0.347913	1006
8	rs10103161	A	G	0.348907	1006
8	rs7459630	A	C	0.392644	1006
8	rs7002932	C	A	0.39165	1006
8	rs1137522	A	C	0.347913	1006
8	rs1137521	C	T	0.347913	1006
8	rs13248524	T	C	0.347913	1006
8	rs77519741	C	T	0.0437376	1006
8	rs11543967	C	T	0.347913	1006
8	rs4336593	G	T	0.347913	1006
8	rs4401833	A	T	0.347913	1006
8	rs113894368	T	A	0.0586481	1006
8	rs1801343	C	T	0.0437376	1006
8	rs1056012	A	G	0.347913	1006
8	rs76081340	C	T	0.0437376	1006
8	rs117839538	A	C	0.0437376	1006
8	rs6988393	A	G	0.39165	1006
8	rs3735993	G	A	0.346918	1006
8	rs4736361	G	A	0.162028	1006
8	rs4736362	G	A	0.348907	1006
8	rs74911193	C	G	0.0149105	1006
8	rs4736363	C	A	0.347913	1006
8	rs4736364	C	T	0.347913	1006
8	rs4736365	A	G	0.39165	1006
8	rs4736366	C	T	0.345924	1006
8	rs4736367	G	A	0.347913	1006
8	rs3735994	C	T	0.39165	1006
8	rs3808497	C	G	0.0437376	1006
8	rs2976400	G	A	0.347913	1006
8	rs3824208	C	G	0.39165	1006
8	rs11781103	G	C	0.0149105	1006
8	rs117093756	G	T	0.0437376	1006
8	rs750529	G	C	0.39165	1006
8	rs750530	G	A	0.348907	1006
8	rs74941729	C	G	0.0437376	1006
8	rs35419434	G	A	0.0437376	1006
8	rs2976399	C	T	0.346918	1006
8	rs3735999	T	C	0.392644	1006
8	rs3802234	G	A	0.0437376	1006
8	rs754957	A	G	0.39165	1006
8	rs3802232	A	G	0.390656	1006
8	rs34800931	C	T	0.0437376	1006
8	rs2978973	C	G	0.345924	1006
8	rs34288113	G	A	0.0437376	1006
8	rs6997771	T	G	0.39165	1006
8	rs80003180	G	A	0.0437376	1006
8	rs112673614	G	A	0.116302	1006
8	rs13255558	C	T	0.348907	1006
8	rs11780221	T	A	0.390656	1006
8	rs11785012	G	A	0.346918	1006
8	rs4736368	G	C	0.390656	1006
8	rs117400035	C	T	0.0437376	1006
8	rs78167196	G	C	0.0437376	1006
8	rs7007891	C	T	0.652087	1006
8	rs6995314	A	G	0.610338	1006
8	rs79782426	G	C	0.00497018	1006
8	rs10108059	G	T	0.609344	1006
8	rs10110864	C	T	0.634195	1006
8	rs78969819	T	C	0.0467197	1006
8	rs12546978	T	A	0.653082	1006
8	rs117625911	A	G	0.0129225	1006
8	rs4736369	T	C	0.464215	1006
8	rs2978974	G	A	0.350895	1006
8	rs9297976	T	C	0.431412	1006
8	rs2976384	T	C	0.447316	1006
8	rs183654220	A	G	0.00795229	1006
8	rs2920288	C	T	0.474155	1006
8	rs78169764	G	A	0.0298211	1006
8	rs13264644	A	G	0.412525	1006
8	rs75914363	C	T	0.0606362	1006
8	rs2920287	G	A	0.05666	1006
8	rs2920286	G	A	0.446322	1006
8	rs73714659	G	A	0.0139165	1006
8	rs75452069	G	A	0.0298211	1006
8	rs2978977	C	A	0.419483	1006
8	rs73714661	G	A	0.0139165	1006
8	rs2920285	G	C	0.447316	1006
8	rs2978978	T	C	0.447316	1006
8	rs2920284	A	G	0.447316	1006
8	rs2920283	T	C	0.447316	1006
8	rs2978979	C	A	0.447316	1006
8	rs185644964	T	C	0.00795229	1006
8	rs2976386	G	A	0.446322	1006
8	rs34335167	G	A	0.252485	1006
8	rs10956997	A	T	0.178926	1006
8	rs2978980	T	G	0.447316	1006
8	rs2920282	T	C	0.447316	1006
8	rs55783251	G	A	0.0815109	1006
8	rs73714662	G	A	0.0139165	1006
8	rs73714664	C	T	0.0139165	1006
8	rs117707147	G	A	0.0328032	1006
8	rs2978981	C	T	0.447316	1006
8	rs2976387	G	A	0.4334	1006
8	rs2976388	G	A	0.435388	1006
8	rs2976389	T	C	0.44831	1006
8	rs2920281	C	T	0.4334	1006
8	rs139153574	C	A	0.0328032	1006
8	rs6471587	C	G	0.0139165	1006
8	rs2920280	G	C	0.4334	1006
8	rs13262164	C	T	0.253479	1006
8	rs79646367	G	T	0.0298211	1006
8	rs2294008	C	T	0.447316	1006
8	rs2920279	A	C	0.447316	1006
8	rs2294010	A	G	0.447316	1006
8	rs2976391	C	A	0.472167	1006
8	rs3736001	G	A	0.00994036	1006
8	rs2976392	G	A	0.446322	1006
8	rs3736003	C	T	0.0139165	1006
8	rs2920298	A	G	0.447316	1006
8	rs2920297	A	G	0.447316	1006
8	rs2920296	A	G	0.447316	1006
8	rs2978982	T	C	0.447316	1006
8	rs138377917	G	A	0.0258449	1006
8	rs1045531	C	A	0.447316	1006
8	rs2976393	C	G	0.44831	1006
8	rs2976394	C	T	0.447316	1006
8	rs10216533	G	A	0.447316	1006
8	rs2976395	G	A	0.447316	1006
8	rs1045547	T	G	0.447316	1006
8	rs1045574	G	A	0.447316	1006
8	rs2976396	G	A	0.447316	1006
8	rs1045605	C	G	0.447316	1006
8	rs2976397	G	T	0.431412	1006
8	rs56147230	T	G	0.0139165	1006
8	rs2976398	G	C	0.447316	1006
8	rs2920295	A	G	0.44831	1006
8	rs2920294	C	G	0.447316	1006
8	rs2920292	A	G	0.44831	1006
8	rs2978983	A	G	0.470179	1006
8	rs12155758	G	A	0.253479	1006
8	rs13251365	G	A	0.027833	1006
8	rs10104383	C	T	0.0139165	1006
8	rs2585183	C	G	0.4334	1006
8	rs10091779	A	G	0.0139165	1006
8	rs73714670	C	T	0.0139165	1006
8	rs73714671	G	A	0.0139165	1006
8	rs181356868	C	G	0.00596421	1006
8	rs28449345	A	G	0.0139165	1006
8	rs73714672	G	A	0.0139165	1006
8	rs2717609	A	T	0.455268	1006
8	rs116997037	G	A	0.00894632	1006
8	rs2572910	C	G	0.44831	1006
8	rs140667216	C	G	0.028827	1006
8	rs73714673	A	G	0.0139165	1006
8	rs2585181	C	A	0.447316	1006
8	rs117939532	T	C	0.0188867	1006
8	rs55924374	G	A	0.253479	1006
8	rs4736371	A	G	0.224652	1006
8	rs2585179	G	A	0.449304	1006
8	rs1836633	G	A	0.469185	1006
8	rs2717562	T	C	0.449304	1006
8	rs1865552	T	G	0.0139165	1006
8	rs2717561	T	C	0.180915	1006
8	rs61525114	C	T	0.0139165	1006
8	rs141713562	G	T	0.0109344	1006
8	rs2585176	A	T	0.424453	1006
8	rs77460657	G	A	0.0109344	1006
8	rs6990857	A	G	0.00994036	1006
8	rs79588673	A	G	0.0139165	1006
8	rs1836632	G	T	0.0139165	1006
8	rs1435453	C	T	0.469185	1006
8	rs2572896	C	T	0.267396	1006
8	rs12548797	A	G	0.254473	1006
8	rs117893364	C	G	0.0139165	1006
8	rs2585175	G	C	0.473161	1006
8	rs1048831	G	A	0.468191	1006
8	rs2585174	A	G	0.472167	1006
8	rs2572898	G	C	0.456262	1006
8	rs13272904	T	C	0.459245	1006
8	rs6987246	G	A	0.00994036	1006
8	rs2585154	C	T	0.455268	1006
8	rs2294012	C	T	0.00994036	1006
8	rs2244163	T	G	0.455268	1006
8	rs2244152	C	A	0.469185	1006
8	rs2294011	A	C	0.0139165	1006
8	rs2585153	G	A	0.468191	1006
8	rs28719133	C	T	0.0139165	1006
8	rs2572899	A	G	0.468191	1006
8	rs2164308	C	T	0.469185	1006
8	rs2585152	A	T	0.469185	1006
8	rs2082801	A	G	0.455268	1006
8	rs6471588	A	G	0.802187	1006
8	rs150751363	C	G	0.0218688	1006
8	rs75650914	G	A	0.0258449	1006
8	rs2717550	T	A	0.469185	1006
8	rs1469811	G	A	0.469185	1006
8	rs76021109	G	A	0.00994036	1006
8	rs2164307	A	T	0.455268	1006
8	rs1560986	T	C	0.455268	1006
8	rs2263092	A	G	0.469185	1006
8	rs9657023	G	A	0.0139165	1006
8	rs1594999	G	A	0.469185	1006
8	rs10092298	A	G	0.0139165	1006
8	rs2376491	G	A	0.455268	1006
8	rs2717552	T	C	0.468191	1006
8	rs146569114	A	C	0.00994036	1006
8	rs2572902	A	G	0.469185	1006
8	rs2572904	A	C	0.469185	1006
8	rs4736372	G	A	0.802187	1006
8	rs4736373	G	C	0.332008	1006
8	rs2585150	C	T	0.469185	1006
8	rs2585149	T	C	0.469185	1006
8	rs10481205	T	G	0.0139165	1006
8	rs147907282	C	T	0.0367793	1006
8	rs10481206	C	T	0.0139165	1006
8	rs10481207	A	G	0.0139165	1006
8	rs4736374	A	G	0.802187	1006
8	rs76679208	A	G	0.0497018	1006
8	rs2585148	C	G	0.455268	1006
8	rs6471589	T	C	0.802187	1006
8	rs28708997	C	T	0.0109344	1006
8	rs28375984	T	C	0.0139165	1006
8	rs2572906	G	A	0.455268	1006
8	rs6471590	G	A	0.801193	1006
8	rs2585146	G	T	0.332008	1006
8	rs2585145	G	A	0.469185	1006
8	rs2717606	G	A	0.469185	1006
8	rs2585144	A	T	0.469185	1006
8	rs2717605	T	G	0.455268	1006
8	rs2572907	G	A	0.455268	1006
8	rs55916158	T	C	0.136183	1006
8	rs6998746	C	A	0.332008	1006
8	rs2572908	A	G	0.455268	1006
8	rs117619077	A	C	0.0298211	1006
8	rs2717603	T	C	0.469185	1006
8	rs77103402	G	A	0.00994036	1006
8	rs10111892	G	A	0.0139165	1006
8	rs13250661	C	T	0.332008	1006
8	rs73714692	G	T	0.0139165	1006
8	rs2717602	G	A	0.456262	1006
8	rs2585141	G	A	0.333002	1006
8	rs2572909	C	G	0.469185	1006
8	rs2585140	A	G	0.469185	1006
8	rs3758079	G	A	0.266402	1006
8	rs2717601	T	C	0.471173	1006
8	rs2585139	C	G	0.452286	1006
8	rs138227826	G	A	0.0487078	1006
8	rs2280877	G	T	0.0526839	1006
8	rs2257796	T	C	0.472167	1006
8	rs2585138	C	T	0.472167	1006
8	rs2257840	C	T	0.472167	1006
8	rs7000507	A	C	0.0168986	1006
8	rs6991446	T	C	0.805169	1006
8	rs116878681	G	A	0.00894632	1006
8	rs144818065	C	T	0.026839	1006
8	rs2585136	A	G	0.456262	1006
```
