## Supplementary material for "Characterization of shared and ancestry-specific signals driving complex traits using multi-ancestry fine-mapping": s1_ref.bim

```
8	rs9324554	0	142825926	T	C
8	rs62512982	0	142827360	A	G
8	rs78882655	0	142827435	C	T
8	rs79246231	0	142827678	G	A
8	rs12679521	0	142827950	A	T
8	rs11167091	0	142827997	A	C
8	rs78252114	0	142829484	C	T
8	rs115746190	0	142829650	G	A
8	rs142072007	0	142830689	C	G
8	rs12549657	0	142830692	T	C
8	rs72689001	0	142830824	C	A
8	rs13275144	0	142831328	T	C
8	rs12155631	0	142831534	G	T
8	rs75327751	0	142832117	A	C
8	rs117224774	0	142832154	T	C
8	rs12156174	0	142832285	C	A
8	rs9721305	0	142832467	A	T
8	rs9720181	0	142832695	T	C
8	rs9720679	0	142832751	C	A
8	rs11784579	0	142833568	C	T
8	rs11775168	0	142833750	T	C
8	rs113815069	0	142834094	C	A
8	rs62512983	0	142834409	C	T
8	rs144888055	0	142834568	G	T
8	rs9772153	0	142834570	A	G
8	rs13263520	0	142834797	A	C
8	rs11785612	0	142834855	C	T
8	rs61453208	0	142834966	A	C
8	rs117314309	0	142835013	G	A
8	rs11778614	0	142835153	G	C
8	rs75203493	0	142835832	C	T
8	rs11167092	0	142835918	A	C
8	rs149307122	0	142836697	T	C
8	rs13274472	0	142837649	C	T
8	rs73369656	0	142838283	C	T
8	rs62512986	0	142838392	G	T
8	rs62512987	0	142838952	T	C
8	rs58058193	0	142839029	A	G
8	rs79529732	0	142839288	G	A
8	rs9694154	0	142839317	C	T
8	rs9694100	0	142839492	G	A
8	rs9694190	0	142839617	C	T
8	rs9693309	0	142839772	T	C
8	rs9693323	0	142839856	T	C
8	rs11776017	0	142840582	A	G
8	rs62512989	0	142841000	G	T
8	rs79434366	0	142841418	T	G
8	rs12682375	0	142841497	C	T
8	rs77120891	0	142841706	C	T
8	rs9693774	0	142841945	A	G
8	rs9720892	0	142842650	A	G
8	rs28639741	0	142842874	T	C
8	rs11775314	0	142843262	C	T
8	rs76085530	0	142843655	C	T
8	rs9774290	0	142843827	T	G
8	rs10107266	0	142844090	A	T
8	rs12547520	0	142844299	G	T
8	rs12547535	0	142844373	G	A
8	rs9693553	0	142845200	C	T
8	rs10875474	0	142845547	A	G
8	rs12543543	0	142845607	C	T
8	rs113637322	0	142846436	G	A
8	rs112298469	0	142846556	C	T
8	rs9324555	0	142846782	A	G
8	rs118100372	0	142847033	G	C
8	rs9774266	0	142847158	T	C
8	rs73369681	0	142847393	C	A
8	rs10095793	0	142847746	C	T
8	rs73369683	0	142847927	T	C
8	rs75943313	0	142848735	C	T
8	rs9693810	0	142848796	C	T
8	rs9324556	0	142849119	C	T
8	rs9324557	0	142849363	T	C
8	rs79030326	0	142849699	G	C
8	rs9324558	0	142850077	A	G
8	rs9324559	0	142850512	G	A
8	rs9772779	0	142851003	T	G
8	rs56044564	0	142851772	G	A
8	rs11167095	0	142851816	T	A
8	rs9324560	0	142852219	C	T
8	rs13439357	0	142852391	G	A
8	rs28641121	0	142852679	G	C
8	rs9692720	0	142853196	G	T
8	rs9324561	0	142853432	A	G
8	rs73369699	0	142853512	A	G
8	rs111331788	0	142854088	G	A
8	rs12546857	0	142854128	G	T
8	rs12545168	0	142854164	T	G
8	rs9721191	0	142854328	A	G
8	rs12547368	0	142854383	G	A
8	rs9720547	0	142854392	C	T
8	rs80236348	0	142854545	A	G
8	rs28512212	0	142854704	T	G
8	rs62512991	0	142855032	G	C
8	rs73371605	0	142855368	G	A
8	rs113067703	0	142855511	T	C
8	rs112651084	0	142856256	G	A
8	rs9802100	0	142856303	G	A
8	rs4076924	0	142856785	G	C
8	rs9324562	0	142857551	A	G
8	rs9324563	0	142857556	C	T
8	rs9694951	0	142857919	G	A
8	rs117092594	0	142857925	G	A
8	rs9720958	0	142858149	T	C
8	rs55870511	0	142858657	C	T
8	rs9324564	0	142858710	T	C
8	rs78001382	0	142858720	C	A
8	rs80246137	0	142859019	T	C
8	rs11781672	0	142859047	G	A
8	rs9773681	0	142859089	A	G
8	rs142726194	0	142859429	C	T
8	rs13268765	0	142859722	C	T
8	rs58895084	0	142859840	C	T
8	rs73371627	0	142860221	G	A
8	rs73371630	0	142860302	G	T
8	rs78729988	0	142861351	T	A
8	rs72690723	0	142861708	G	A
8	rs68094446	0	142861781	G	A
8	rs118122826	0	142862138	A	T
8	rs67659622	0	142862278	G	A
8	rs13261351	0	142862711	G	C
8	rs9720781	0	142864061	T	C
8	rs9285637	0	142864254	G	A
8	rs73371641	0	142864765	A	G
8	rs9773931	0	142865314	T	C
8	rs28498063	0	142865362	G	A
8	rs9324566	0	142866345	C	T
8	rs55687951	0	142866377	A	C
8	rs28394724	0	142867349	G	A
8	rs72690727	0	142868068	G	A
8	rs73713482	0	142868648	C	T
8	rs3934993	0	142869239	C	T
8	rs9324567	0	142869463	A	C
8	rs149382796	0	142870014	C	A
8	rs11995875	0	142870188	T	C
8	rs76810788	0	142870365	C	T
8	rs74412296	0	142870466	C	G
8	rs9324568	0	142870593	C	T
8	rs10109869	0	142871484	T	C
8	rs150882889	0	142871639	C	G
8	rs12056948	0	142872452	T	A
8	rs28599470	0	142872455	C	G
8	rs28617681	0	142872682	T	C
8	rs13275139	0	142872761	C	T
8	rs143170547	0	142873089	C	G
8	rs9692925	0	142873298	T	C
8	rs9693871	0	142873321	C	T
8	rs9771932	0	142873515	T	C
8	rs9773076	0	142873720	G	A
8	rs74478821	0	142873818	C	T
8	rs13248064	0	142873826	G	T
8	rs117245329	0	142873994	G	A
8	rs12543585	0	142874106	G	T
8	rs112563922	0	142874122	G	A
8	rs73713485	0	142874570	A	G
8	rs3936067	0	142874833	A	T
8	rs9324569	0	142874933	C	T
8	rs139203260	0	142876067	C	T
8	rs113122796	0	142876352	C	G
8	rs12541756	0	142876649	G	A
8	rs77094987	0	142876719	G	T
8	rs9324570	0	142877020	A	G
8	rs58874513	0	142878114	T	C
8	rs9772881	0	142878259	G	A
8	rs6996982	0	142878444	A	G
8	rs34981395	0	142879088	A	T
8	rs35138854	0	142879094	G	A
8	rs150705874	0	142879789	G	T
8	rs4073246	0	142879970	G	A
8	rs117865728	0	142880539	T	A
8	rs9720495	0	142880581	A	G
8	rs4073248	0	142880740	T	C
8	rs4073247	0	142880808	A	G
8	rs10110082	0	142881319	G	A
8	rs139006094	0	142881461	G	A
8	rs7387227	0	142881468	A	G
8	rs7388571	0	142881560	G	A
8	rs10101158	0	142881966	T	A
8	rs10110903	0	142882029	G	A
8	rs75892502	0	142882049	G	A
8	rs7836736	0	142883316	T	C
8	rs72690733	0	142884063	G	A
8	rs6583654	0	142884265	T	C
8	rs10110226	0	142885204	A	G
8	rs10097855	0	142885216	G	A
8	rs66647381	0	142885274	T	C
8	rs113978995	0	142885943	T	C
8	rs35377219	0	142886136	T	C
8	rs34221852	0	142886308	G	A
8	rs55922321	0	142887191	A	C
8	rs79659138	0	142888404	G	A
8	rs9644544	0	142889549	C	T
8	rs143337705	0	142889866	A	C
8	rs12546304	0	142891038	T	G
8	rs74329068	0	142891062	G	A
8	rs72690741	0	142891200	C	T
8	rs1823148	0	142891956	C	T
8	rs146308710	0	142892049	C	T
8	rs11778716	0	142892537	C	G
8	rs75960007	0	142893438	G	A
8	rs188832905	0	142893574	G	C
8	rs11786376	0	142893675	G	A
8	rs143443965	0	142893697	C	T
8	rs1345144	0	142893984	A	G
8	rs13256308	0	142895919	G	A
8	rs6583557	0	142896378	C	T
8	rs6583558	0	142896493	T	C
8	rs7387130	0	142896928	T	C
8	rs4917230	0	142897314	T	C
8	rs6583559	0	142897421	C	T
8	rs7001012	0	142897536	T	G
8	rs117892032	0	142897670	T	A
8	rs6985874	0	142897992	G	A
8	rs7840260	0	142898341	A	T
8	rs7386266	0	142901450	T	G
8	rs7386267	0	142901451	T	C
8	rs138016613	0	142901717	G	A
8	rs6421317	0	142901745	C	G
8	rs754283	0	142901785	G	A
8	rs6421318	0	142902263	A	C
8	rs117470656	0	142902636	G	T
8	rs117782270	0	142903123	C	T
8	rs6991120	0	142903352	T	C
8	rs6421319	0	142903826	T	G
8	rs7813185	0	142904692	A	G
8	rs10103803	0	142904797	G	T
8	rs151004667	0	142905340	A	G
8	rs6421320	0	142906933	C	T
8	rs72690748	0	142907165	T	C
8	rs6583586	0	142907447	T	A
8	rs10282980	0	142907913	C	T
8	rs76579634	0	142907961	C	T
8	rs7844263	0	142908377	C	T
8	rs6583587	0	142908391	C	G
8	rs7825079	0	142909060	C	T
8	rs28453040	0	142909452	C	T
8	rs78754027	0	142909613	T	C
8	rs13262901	0	142910209	G	A
8	rs77494649	0	142910237	A	G
8	rs7013384	0	142910492	G	A
8	rs2316461	0	142910840	A	G
8	rs6583592	0	142911018	T	C
8	rs2316460	0	142911029	T	G
8	rs6583593	0	142911114	C	T
8	rs2121474	0	142911466	G	A
8	rs74441500	0	142911779	C	T
8	rs6995285	0	142912389	G	A
8	rs7813910	0	142912425	T	A
8	rs56244432	0	142912610	G	T
8	rs12676766	0	142912744	A	G
8	rs12676767	0	142912749	A	C
8	rs11774264	0	142912905	C	T
8	rs7387757	0	142914188	A	G
8	rs143883410	0	142914364	T	A
8	rs10095287	0	142914797	C	T
8	rs60120846	0	142914876	G	T
8	rs80325773	0	142915298	G	A
8	rs12678389	0	142915360	A	T
8	rs6583601	0	142915906	T	G
8	rs6583603	0	142916921	G	A
8	rs7838292	0	142917094	T	C
8	rs7824056	0	142917171	G	T
8	rs10113291	0	142917823	G	T
8	rs141384104	0	142919361	G	A
8	rs79104587	0	142921359	C	T
8	rs6583614	0	142921869	A	G
8	rs79069780	0	142922033	C	G
8	rs6998435	0	142922418	C	T
8	rs9773641	0	142922512	G	T
8	rs7012868	0	142923376	T	A
8	rs7012875	0	142923384	G	A
8	rs1446940	0	142924017	A	G
8	rs6997250	0	142924383	C	T
8	rs6583615	0	142924996	T	C
8	rs140041410	0	142925503	G	A
8	rs1446938	0	142925810	T	C
8	rs72690758	0	142926032	C	T
8	rs1562371	0	142926138	C	T
8	rs13281454	0	142926264	G	A
8	rs13281464	0	142926271	G	A
8	rs11777394	0	142926318	C	T
8	rs7388323	0	142926447	A	G
8	rs9785077	0	142926691	T	C
8	rs9785126	0	142926892	C	T
8	rs9785081	0	142926997	T	C
8	rs1966800	0	142927796	T	C
8	rs3926193	0	142928211	A	G
8	rs11990132	0	142928397	C	T
8	rs6994141	0	142928470	C	T
8	rs11786180	0	142929070	G	A
8	rs55982805	0	142929107	A	G
8	rs11780416	0	142929736	C	T
8	rs6583617	0	142930092	T	A
8	rs140074442	0	142930099	G	A
8	rs7388266	0	142930404	C	T
8	rs117006293	0	142930405	G	A
8	rs1446939	0	142930514	C	T
8	rs7010301	0	142931515	C	T
8	rs6985015	0	142932009	T	C
8	rs6985157	0	142932072	C	T
8	rs6985498	0	142932284	T	C
8	rs11777156	0	142933453	G	C
8	rs190091663	0	142933592	G	A
8	rs935452	0	142933726	C	T
8	rs11988083	0	142934184	G	T
8	rs78767909	0	142934354	G	A
8	rs78446923	0	142934491	C	T
8	rs75653563	0	142934586	G	A
8	rs13267482	0	142934642	T	C
8	rs151164766	0	142934954	C	A
8	rs116370472	0	142934995	C	T
8	rs68094551	0	142935325	G	A
8	rs1542194	0	142935678	A	G
8	rs115842867	0	142936182	A	C
8	rs77937063	0	142936844	A	G
8	rs117776716	0	142937043	C	T
8	rs76075010	0	142937636	T	A
8	rs77938269	0	142937640	C	T
8	rs74779289	0	142937739	T	C
8	rs76166546	0	142937864	G	T
8	rs28657765	0	142938133	G	A
8	rs77524560	0	142938860	G	A
8	rs7388547	0	142939269	G	A
8	rs4917320	0	142940178	A	G
8	rs34694431	0	142940621	T	A
8	rs9792336	0	142940649	G	A
8	rs72690772	0	142940880	C	T
8	rs62512160	0	142941028	C	T
8	rs35223302	0	142941094	T	C
8	rs35460878	0	142942099	C	T
8	rs75199149	0	142942580	G	A
8	rs4917239	0	142942631	T	C
8	rs78304695	0	142942774	G	A
8	rs4917319	0	142943055	G	T
8	rs72690775	0	142943063	C	T
8	rs117027151	0	142943615	C	A
8	rs34509488	0	142943923	T	C
8	rs62512161	0	142944021	C	T
8	rs34024785	0	142944022	G	A
8	rs13271338	0	142944565	A	G
8	rs11167096	0	142944576	G	A
8	rs7813281	0	142944611	G	A
8	rs147903598	0	142945099	C	T
8	rs9792219	0	142945108	C	T
8	rs58746247	0	142945374	G	A
8	rs117146720	0	142945614	G	A
8	rs4917318	0	142945670	G	A
8	rs935454	0	142945841	A	G
8	rs935455	0	142945885	G	A
8	rs935456	0	142945953	T	C
8	rs4917238	0	142946225	T	C
8	rs74950963	0	142946505	C	T
8	rs66873603	0	142946760	A	G
8	rs72690779	0	142946780	A	G
8	rs7008707	0	142946967	T	C
8	rs11785510	0	142947130	A	G
8	rs11774910	0	142947136	G	T
8	rs11775637	0	142947393	G	A
8	rs11782791	0	142947606	C	T
8	rs11167097	0	142947809	A	G
8	rs11167098	0	142947841	G	C
8	rs7843278	0	142948309	T	C
8	rs62512162	0	142948396	G	A
8	rs6989799	0	142948626	A	G
8	rs6583640	0	142949112	A	G
8	rs4917237	0	142949276	A	G
8	rs77093438	0	142949328	G	A
8	rs4917236	0	142949616	A	G
8	rs62512163	0	142949695	A	G
8	rs62512164	0	142949721	A	G
8	rs74632478	0	142949829	G	A
8	rs78975066	0	142949833	A	G
8	rs62512166	0	142950007	A	G
8	rs77628520	0	142950051	A	G
8	rs62512167	0	142950284	C	T
8	rs116642404	0	142950744	C	T
8	rs1992805	0	142950775	C	T
8	rs78906401	0	142952586	C	T
8	rs111239108	0	142952866	C	A
8	rs75859483	0	142956633	G	A
8	rs145565712	0	142956691	C	T
8	rs72690786	0	142956904	C	T
8	rs1446935	0	142970833	G	A
8	rs11167102	0	142971870	G	A
8	rs12546975	0	142971943	C	T
8	rs11167103	0	142972130	A	G
8	rs10875475	0	142972220	A	G
8	rs12547538	0	142972383	C	T
8	rs28549192	0	142973859	T	G
8	rs4917322	0	142973908	C	A
8	rs116927692	0	142974018	T	C
8	rs12549089	0	142975118	C	A
8	rs6987594	0	142975679	G	A
8	rs71516662	0	142975684	G	T
8	rs6987755	0	142975775	G	A
8	rs9644547	0	142976753	T	C
8	rs6583547	0	142978884	A	G
8	rs6988575	0	142978944	A	T
8	rs2028930	0	142980109	A	G
8	rs935461	0	142980434	C	T
8	rs10096662	0	142981721	A	T
8	rs6997165	0	142981881	C	T
8	rs117992377	0	142982058	C	T
8	rs28654384	0	142982521	G	A
8	rs145929586	0	142983159	T	G
8	rs6992390	0	142983570	G	A
8	rs80195667	0	142983880	C	T
8	rs11167104	0	142984200	T	C
8	rs77898497	0	142984416	A	G
8	rs77980764	0	142984516	G	A
8	rs10108313	0	142984585	A	G
8	rs10875476	0	142985470	G	A
8	rs11167105	0	142986040	C	A
8	rs11167106	0	142986188	T	G
8	rs11167107	0	142986240	C	A
8	rs141146329	0	142986284	G	A
8	rs62512207	0	142986418	G	C
8	rs11779226	0	142986450	G	A
8	rs6583548	0	142986509	G	A
8	rs4917324	0	142987162	T	C
8	rs4917325	0	142987165	A	G
8	rs4917326	0	142987246	G	C
8	rs75210113	0	142987554	T	C
8	rs4917243	0	142987681	C	T
8	rs4917327	0	142988270	T	C
8	rs4917244	0	142988312	G	A
8	rs1530590	0	142988791	A	G
8	rs1838905	0	142989116	G	A
8	rs1838904	0	142989174	T	G
8	rs9644548	0	142989330	C	T
8	rs12675549	0	142990149	C	T
8	rs11775705	0	142990150	C	T
8	rs56177626	0	142990457	C	T
8	rs11780731	0	142990515	T	A
8	rs4917328	0	142990575	C	T
8	rs4917329	0	142990646	G	A
8	rs60757198	0	142991103	G	T
8	rs79114588	0	142991108	A	G
8	rs34224344	0	142991139	C	G
8	rs35746087	0	142991333	G	A
8	rs75316669	0	142991778	C	A
8	rs117337018	0	142991801	C	T
8	rs77989810	0	142992137	T	C
8	rs75812220	0	142992346	C	G
8	rs76883459	0	142992680	G	A
8	rs34258588	0	142992786	A	G
8	rs1562369	0	142993394	C	T
8	rs77615252	0	142994952	T	C
8	rs74606040	0	142995202	G	A
8	rs7463711	0	142997063	G	A
8	rs75193193	0	142997173	C	T
8	rs7831570	0	142999216	A	T
8	rs1562374	0	142999731	A	G
8	rs143518073	0	143000247	A	G
8	rs75367017	0	143001265	C	T
8	rs35287277	0	143001641	T	C
8	rs4392941	0	143001715	G	A
8	rs58388633	0	143002043	G	A
8	rs71516664	0	143002954	G	T
8	rs7005204	0	143003723	G	A
8	rs4350018	0	143004167	C	T
8	rs4917247	0	143005062	A	C
8	rs4917212	0	143005886	C	G
8	rs55820740	0	143006113	C	T
8	rs35284804	0	143006371	C	T
8	rs34060275	0	143006546	C	T
8	rs72696797	0	143007892	C	T
8	rs36098728	0	143008018	T	C
8	rs733225	0	143008808	C	T
8	rs35589100	0	143009025	C	T
8	rs34816936	0	143009957	G	A
8	rs6998863	0	143010086	T	C
8	rs4917249	0	143010150	A	G
8	rs4244240	0	143010270	G	A
8	rs4244241	0	143010296	C	T
8	rs4244242	0	143010501	G	A
8	rs75769985	0	143010570	C	T
8	rs4244243	0	143010600	T	C
8	rs3937642	0	143010636	T	C
8	rs7003924	0	143010907	T	C
8	rs112561863	0	143012178	C	T
8	rs74565016	0	143012564	T	C
8	rs117940800	0	143013787	C	T
8	rs7844001	0	143013960	A	C
8	rs6996758	0	143014812	T	A
8	rs34478488	0	143014980	G	A
8	rs12114538	0	143015195	T	C
8	rs4612374	0	143015586	C	T
8	rs116943592	0	143015953	C	T
8	rs75907241	0	143016435	C	T
8	rs34037520	0	143017644	T	C
8	rs113050673	0	143018001	C	T
8	rs138611695	0	143018071	C	T
8	rs72696800	0	143018268	C	T
8	rs12676920	0	143018400	A	T
8	rs4999020	0	143018646	A	G
8	rs4645593	0	143019157	C	T
8	rs76527783	0	143019255	G	A
8	rs935459	0	143019293	C	T
8	rs4541966	0	143020036	G	A
8	rs4333638	0	143020058	G	A
8	rs4541967	0	143020081	G	A
8	rs7845056	0	143020731	C	T
8	rs71516665	0	143021166	T	G
8	rs6583552	0	143021386	C	T
8	rs34053892	0	143021422	G	C
8	rs6583553	0	143021659	C	G
8	rs6991768	0	143021945	A	G
8	rs6583554	0	143022153	T	C
8	rs10216552	0	143022507	T	G
8	rs111363739	0	143022710	C	T
8	rs183426504	0	143022750	C	T
8	rs935458	0	143022865	C	G
8	rs4404952	0	143023061	G	A
8	rs744344	0	143023215	G	C
8	rs744343	0	143023290	C	G
8	rs744342	0	143023457	C	A
8	rs4260922	0	143023510	A	C
8	rs4501617	0	143023538	A	C
8	rs76678776	0	143023546	T	C
8	rs61227053	0	143023795	G	A
8	rs116933938	0	143024122	C	T
8	rs13281152	0	143024970	A	T
8	rs34293962	0	143025036	C	T
8	rs6583555	0	143025159	G	A
8	rs7846274	0	143025228	A	T
8	rs34960479	0	143026607	C	T
8	rs4244244	0	143027514	C	T
8	rs7814977	0	143029567	G	A
8	rs77889234	0	143029584	C	T
8	rs67132476	0	143029814	T	C
8	rs4917250	0	143029954	G	T
8	rs71516667	0	143032905	C	A
8	rs4917217	0	143034048	C	T
8	rs4917251	0	143034943	C	T
8	rs56579226	0	143035768	C	A
8	rs9694428	0	143036096	C	T
8	rs9692923	0	143036212	C	T
8	rs12675513	0	143037625	G	T
8	rs4297064	0	143037829	T	C
8	rs13278238	0	143038177	T	C
8	rs4917252	0	143038314	A	G
8	rs79016392	0	143038680	A	G
8	rs10087678	0	143038945	T	C
8	rs117462872	0	143038991	A	G
8	rs34356284	0	143039031	C	G
8	rs4917253	0	143039464	T	G
8	rs4244245	0	143039810	G	A
8	rs10098773	0	143041259	T	C
8	rs79137459	0	143042350	G	A
8	rs12682599	0	143042490	C	T
8	rs4130074	0	143042604	A	C
8	rs67676203	0	143042828	C	T
8	rs183017949	0	143043246	A	G
8	rs532711852	0	143043250	A	G
8	rs28631761	0	143043314	T	G
8	rs61440821	0	143043775	A	G
8	rs4076554	0	143044824	T	A
8	rs4917255	0	143045846	G	A
8	rs11774404	0	143046492	G	A
8	rs10106516	0	143046546	T	C
8	rs4917256	0	143047081	C	T
8	rs4917257	0	143047204	A	G
8	rs62512243	0	143047291	T	C
8	rs4917258	0	143047354	A	G
8	rs10092183	0	143047606	G	A
8	rs59694261	0	143047639	A	G
8	rs28709344	0	143047788	A	G
8	rs28367088	0	143047806	G	A
8	rs72698411	0	143048006	C	G
8	rs10108030	0	143048040	A	T
8	rs72698412	0	143048295	C	T
8	rs1542758	0	143048683	A	G
8	rs72698413	0	143048883	G	A
8	rs11167109	0	143049566	A	G
8	rs11984902	0	143049908	A	C
8	rs4917259	0	143050407	T	C
8	rs4917260	0	143050622	G	C
8	rs4917261	0	143051009	C	A
8	rs4917262	0	143051010	C	A
8	rs72698416	0	143051099	T	G
8	rs4917263	0	143051312	G	A
8	rs4917264	0	143051423	A	T
8	rs192623219	0	143051530	G	T
8	rs118166243	0	143051660	C	T
8	rs34973588	0	143052520	C	A
8	rs57648918	0	143052789	A	C
8	rs79214229	0	143053782	T	C
8	rs72698418	0	143053830	G	A
8	rs113041767	0	143054848	G	A
8	rs2029619	0	143055100	C	T
8	rs72698419	0	143055145	G	A
8	rs73361540	0	143055334	T	C
8	rs66781889	0	143055348	A	G
8	rs72698420	0	143055406	C	G
8	rs57330724	0	143055678	C	T
8	rs58603452	0	143055699	C	G
8	rs78069950	0	143055707	G	A
8	rs10086245	0	143055763	T	C
8	rs10096413	0	143056012	G	A
8	rs72698425	0	143056407	G	A
8	rs72698426	0	143056559	C	T
8	rs72698428	0	143056628	C	T
8	rs74927291	0	143056719	T	C
8	rs57548001	0	143057390	G	A
8	rs117630928	0	143057459	T	G
8	rs60706888	0	143057753	T	C
8	rs113993830	0	143057781	C	T
8	rs12676273	0	143057986	A	G
8	rs72698430	0	143057988	G	A
8	rs114540800	0	143058006	A	G
8	rs75826482	0	143058378	G	A
8	rs60667701	0	143058720	T	C
8	rs57066332	0	143058721	G	A
8	rs68021851	0	143058741	C	G
8	rs75834034	0	143058826	C	G
8	rs77035579	0	143059463	G	A
8	rs79555782	0	143059477	A	G
8	rs77229149	0	143059484	G	A
8	rs59165388	0	143060355	G	T
8	rs13279953	0	143060441	T	C
8	rs57884141	0	143060442	G	A
8	rs60010892	0	143060669	T	C
8	rs734756	0	143060735	T	C
8	rs734753	0	143060810	T	C
8	rs734754	0	143060825	C	T
8	rs734755	0	143060917	C	T
8	rs55938974	0	143061141	G	A
8	rs150956355	0	143061322	C	T
8	rs56355546	0	143061323	A	G
8	rs56181567	0	143061418	C	T
8	rs4917265	0	143061954	G	C
8	rs78679089	0	143062022	G	A
8	rs114834931	0	143062064	G	T
8	rs10103020	0	143062243	C	T
8	rs10103142	0	143062354	C	T
8	rs10092536	0	143062366	T	C
8	rs28673694	0	143062581	C	T
8	rs12680133	0	143063583	T	C
8	rs12680153	0	143063670	T	C
8	rs181363366	0	143065246	T	C
8	rs72698435	0	143065615	T	C
8	rs67290160	0	143065633	T	C
8	rs72499108	0	143066024	C	G
8	rs66584876	0	143066041	T	C
8	rs67478447	0	143066069	G	A
8	rs117874595	0	143066191	C	T
8	rs55856962	0	143067597	G	T
8	rs72698437	0	143068041	A	G
8	rs58813722	0	143068060	C	T
8	rs59944747	0	143068112	G	A
8	rs79533704	0	143068139	G	A
8	rs117661788	0	143068148	G	A
8	rs142652138	0	143068325	C	T
8	rs72698440	0	143068403	G	A
8	rs72698441	0	143068467	C	T
8	rs79362580	0	143068806	G	A
8	rs74925392	0	143068890	C	T
8	rs72698442	0	143069020	C	T
8	rs28635697	0	143069143	A	G
8	rs28430323	0	143069210	C	T
8	rs116070163	0	143069212	C	G
8	rs71516669	0	143069361	C	A
8	rs72698443	0	143069422	A	T
8	rs73716038	0	143069520	A	T
8	rs66808235	0	143069586	T	C
8	rs72698444	0	143069692	G	A
8	rs57300789	0	143070055	T	A
8	rs4917266	0	143070168	T	A
8	rs13282686	0	143070313	C	G
8	rs4917267	0	143070882	T	A
8	rs6996685	0	143071894	C	A
8	rs6981779	0	143071927	G	A
8	rs7004581	0	143072068	A	C
8	rs75021756	0	143072189	C	A
8	rs55796425	0	143072194	G	A
8	rs4917218	0	143072470	G	A
8	rs4917268	0	143072510	G	A
8	rs117411214	0	143072843	C	T
8	rs72698446	0	143072852	C	T
8	rs79956427	0	143073019	T	G
8	rs75630679	0	143073235	C	T
8	rs13278844	0	143073463	A	T
8	rs72698447	0	143073501	C	T
8	rs4917219	0	143073613	G	T
8	rs13278431	0	143073681	C	A
8	rs13279925	0	143073849	A	G
8	rs72698448	0	143073882	G	A
8	rs73714008	0	143073899	G	A
8	rs13277219	0	143073945	G	A
8	rs13279493	0	143074041	C	T
8	rs878866	0	143074122	G	A
8	rs11998510	0	143074173	A	G
8	rs56804875	0	143074435	C	T
8	rs878867	0	143074497	C	G
8	rs79419657	0	143074623	C	G
8	rs1565627	0	143074693	G	A
8	rs2101663	0	143074699	T	G
8	rs1565626	0	143074811	G	T
8	rs1565625	0	143074993	G	A
8	rs1565624	0	143075019	G	A
8	rs72698452	0	143075105	G	T
8	rs74468414	0	143075167	C	T
8	rs118073580	0	143075198	A	G
8	rs139962689	0	143075204	G	T
8	rs1565623	0	143075220	G	T
8	rs115802807	0	143075477	G	T
8	rs72698456	0	143075668	A	G
8	rs56335736	0	143075729	G	A
8	rs11775578	0	143076024	A	G
8	rs28639945	0	143076492	T	C
8	rs13253173	0	143076523	G	A
8	rs77239244	0	143077560	G	A
8	rs13263726	0	143077742	G	A
8	rs11986080	0	143077806	G	A
8	rs11993443	0	143077821	C	T
8	rs11786119	0	143078150	A	C
8	rs74892065	0	143078746	G	A
8	rs9772780	0	143078930	C	T
8	rs7822369	0	143079492	A	G
8	rs67191919	0	143079520	C	G
8	rs10087126	0	143079570	A	C
8	rs13258110	0	143080621	G	A
8	rs145100558	0	143080634	C	T
8	rs180824430	0	143081087	G	A
8	rs4917220	0	143081129	A	G
8	rs4917270	0	143081683	G	A
8	rs4917271	0	143081714	C	T
8	rs11990118	0	143081829	G	A
8	rs77577805	0	143081915	A	G
8	rs4917272	0	143081916	T	C
8	rs4917273	0	143082601	T	C
8	rs79866448	0	143082868	T	C
8	rs149980933	0	143083109	A	G
8	rs74658352	0	143083344	C	T
8	rs7841868	0	143083476	A	C
8	rs7846227	0	143083567	T	C
8	rs73714012	0	143083951	T	C
8	rs11986103	0	143084455	C	T
8	rs111530519	0	143084933	C	A
8	rs118041161	0	143085164	A	G
8	rs75439189	0	143085691	G	A
8	rs79374381	0	143085967	C	T
8	rs750194	0	143085968	C	T
8	rs117699690	0	143086007	G	A
8	rs750195	0	143086093	G	A
8	rs73363140	0	143086242	G	A
8	rs58922809	0	143086923	G	A
8	rs116842007	0	143086945	C	T
8	rs60036824	0	143086971	G	A
8	rs58603248	0	143087167	A	T
8	rs4917274	0	143087187	A	C
8	rs58400588	0	143087363	G	A
8	rs73363147	0	143087931	A	T
8	rs74590307	0	143088623	C	A
8	rs149592420	0	143088699	G	A
8	rs58696860	0	143088828	G	A
8	rs73363153	0	143089190	A	G
8	rs146403735	0	143089371	C	T
8	rs117612105	0	143089552	C	A
8	rs28712583	0	143089620	C	T
8	rs150671500	0	143090019	C	T
8	rs73363158	0	143090524	A	G
8	rs11782861	0	143090611	G	T
8	rs60318688	0	143090638	C	A
8	rs72683306	0	143090734	C	A
8	rs56032695	0	143090810	T	A
8	rs61385009	0	143090836	A	G
8	rs58473583	0	143090966	A	G
8	rs61037907	0	143091071	C	G
8	rs61585342	0	143091108	C	T
8	rs59401182	0	143091109	A	G
8	rs56696185	0	143091179	C	T
8	rs57781465	0	143091204	T	C
8	rs61232049	0	143091207	G	C
8	rs58682154	0	143091412	A	G
8	rs57191516	0	143091445	G	A
8	rs145779101	0	143091978	G	A
8	rs76897445	0	143092069	C	G
8	rs76267288	0	143092110	T	C
8	rs11777322	0	143092114	C	T
8	rs11781584	0	143092177	T	G
8	rs78762902	0	143092336	C	T
8	rs77537197	0	143092443	C	T
8	rs79394108	0	143092604	T	C
8	rs731794	0	143092708	C	A
8	rs744878	0	143092875	G	A
8	rs902827	0	143093118	A	G
8	rs4917275	0	143093216	A	T
8	rs2172306	0	143093271	T	G
8	rs902826	0	143093312	T	C
8	rs56137154	0	143093945	A	G
8	rs34292923	0	143094726	G	C
8	rs114860979	0	143094730	G	C
8	rs73714032	0	143094898	T	G
8	rs55901436	0	143094915	T	C
8	rs72683307	0	143095094	C	T
8	rs4917276	0	143095436	A	C
8	rs4917277	0	143095525	C	G
8	rs4917278	0	143095603	A	T
8	rs4917279	0	143095690	C	T
8	rs13252175	0	143095930	C	T
8	rs13250335	0	143096061	G	C
8	rs13250596	0	143096114	G	A
8	rs13261328	0	143096137	T	C
8	rs1352949	0	143096253	G	C
8	rs1388796	0	143096437	A	G
8	rs1114799	0	143096900	C	A
8	rs1388797	0	143096908	G	C
8	rs60395191	0	143097028	G	A
8	rs34706841	0	143097345	G	A
8	rs11167110	0	143097423	A	G
8	rs11167111	0	143097622	G	C
8	rs11167112	0	143097840	A	G
8	rs11167113	0	143097977	C	G
8	rs10875478	0	143098247	T	C
8	rs11167114	0	143098287	G	A
8	rs73365203	0	143098401	G	A
8	rs10875479	0	143098448	C	T
8	rs10875480	0	143098504	G	A
8	rs902819	0	143098548	C	T
8	rs11167115	0	143098968	A	G
8	rs2873034	0	143099374	C	T
8	rs55892846	0	143099379	G	A
8	rs72683308	0	143099653	C	T
8	rs902820	0	143099872	A	T
8	rs902821	0	143100074	G	A
8	rs12545923	0	143100313	C	T
8	rs10875481	0	143100478	G	A
8	rs7009641	0	143100579	A	C
8	rs75495724	0	143100624	G	A
8	rs57375001	0	143100951	C	T
8	rs7015050	0	143100960	T	A
8	rs10113617	0	143101014	G	A
8	rs7002923	0	143101049	C	T
8	rs7003047	0	143101061	C	T
8	rs72683314	0	143101095	C	T
8	rs56352096	0	143101142	C	G
8	rs67626817	0	143101348	C	T
8	rs78030257	0	143101384	C	T
8	rs75945489	0	143101715	C	T
8	rs4917280	0	143101963	C	G
8	rs72683317	0	143102155	C	T
8	rs4917281	0	143102308	A	G
8	rs4917282	0	143102387	G	T
8	rs11786894	0	143102394	T	A
8	rs62514173	0	143102493	C	T
8	rs10093158	0	143102618	G	A
8	rs10094072	0	143102635	C	G
8	rs10094207	0	143102739	C	T
8	rs66545034	0	143102840	C	G
8	rs10108708	0	143102886	A	G
8	rs13274788	0	143103208	G	A
8	rs5003835	0	143103240	G	C
8	rs1492365	0	143103259	G	A
8	rs1492366	0	143103398	T	G
8	rs1492367	0	143103498	T	C
8	rs4596687	0	143103696	G	T
8	rs66984531	0	143103769	C	T
8	rs28375965	0	143103882	A	G
8	rs7824432	0	143104367	T	G
8	rs7846625	0	143104720	G	A
8	rs11167116	0	143104872	C	T
8	rs1492368	0	143105220	G	A
8	rs1492369	0	143105355	G	A
8	rs902822	0	143105435	T	C
8	rs139386142	0	143105726	G	A
8	rs879431	0	143105934	G	C
8	rs879430	0	143106031	G	T
8	rs1388800	0	143106264	A	G
8	rs11167117	0	143106571	G	A
8	rs1388801	0	143106671	C	T
8	rs117494552	0	143106863	C	G
8	rs1492370	0	143107149	G	A
8	rs7816988	0	143107657	T	G
8	rs7840462	0	143107721	C	G
8	rs7826964	0	143107730	G	A
8	rs7813106	0	143107922	A	T
8	rs7840899	0	143107962	C	G
8	rs11167118	0	143108079	C	T
8	rs13275086	0	143108257	A	G
8	rs7817688	0	143108707	A	T
8	rs7832678	0	143109328	G	A
8	rs6583560	0	143109338	C	T
8	rs7846311	0	143109421	C	A
8	rs7837264	0	143110097	G	A
8	rs7816377	0	143110122	C	T
8	rs12544161	0	143110230	G	T
8	rs12675157	0	143110324	A	C
8	rs12677032	0	143110435	G	A
8	rs11775108	0	143110476	A	G
8	rs56124779	0	143110557	T	C
8	rs150029351	0	143110625	G	A
8	rs72683325	0	143110818	C	G
8	rs7820768	0	143110823	C	T
8	rs4506255	0	143111037	A	C
8	rs67412004	0	143111135	C	T
8	rs2029621	0	143111165	T	C
8	rs2029620	0	143111294	T	C
8	rs7821518	0	143111338	C	T
8	rs118162204	0	143111448	G	A
8	rs75739890	0	143111555	G	A
8	rs56776435	0	143111736	G	A
8	rs58242508	0	143111772	A	T
8	rs77124843	0	143111811	A	G
8	rs7825860	0	143111875	C	T
8	rs7832653	0	143111932	A	G
8	rs67984919	0	143112370	A	G
8	rs57592589	0	143112400	A	G
8	rs61161072	0	143112567	C	G
8	rs13254725	0	143113348	A	C
8	rs4917284	0	143113508	G	A
8	rs4917285	0	143113824	C	A
8	rs4917286	0	143113916	A	G
8	rs4917287	0	143113997	A	G
8	rs4917288	0	143114054	C	T
8	rs118037057	0	143114089	C	T
8	rs4917289	0	143114140	G	A
8	rs4917290	0	143114172	A	C
8	rs7006590	0	143114215	C	T
8	rs6583564	0	143114363	G	T
8	rs6583565	0	143114379	C	T
8	rs6583566	0	143114541	G	A
8	rs6583567	0	143114617	T	C
8	rs7825460	0	143114671	T	C
8	rs7814797	0	143114963	C	T
8	rs7821555	0	143114971	A	T
8	rs4917291	0	143115093	A	G
8	rs191851830	0	143115234	C	T
8	rs4917223	0	143115548	C	T
8	rs4917292	0	143115553	T	C
8	rs6583568	0	143115563	T	C
8	rs6583569	0	143115609	G	A
8	rs117395899	0	143115735	A	G
8	rs6583570	0	143115783	A	G
8	rs72683334	0	143115848	T	C
8	rs183175348	0	143116011	G	A
8	rs4917224	0	143116024	C	A
8	rs4917225	0	143116169	T	C
8	rs4917226	0	143116315	G	A
8	rs4917227	0	143116334	A	G
8	rs11987321	0	143116776	T	C
8	rs4917293	0	143116851	G	T
8	rs6993697	0	143116910	C	T
8	rs146838850	0	143117730	G	A
8	rs12115122	0	143117790	C	G
8	rs7815624	0	143117893	G	A
8	rs12114519	0	143118039	G	A
8	rs2315960	0	143118107	A	T
8	rs68001570	0	143118686	A	G
8	rs2220696	0	143118812	C	G
8	rs2201176	0	143118987	A	G
8	rs67206295	0	143119117	G	A
8	rs2201177	0	143119176	T	C
8	rs4917294	0	143119767	C	A
8	rs4917295	0	143119810	A	T
8	rs13268779	0	143120421	G	A
8	rs13272465	0	143120934	C	T
8	rs13272748	0	143121024	C	T
8	rs4917296	0	143121033	G	A
8	rs4917297	0	143121034	T	C
8	rs4917298	0	143121176	A	G
8	rs118038055	0	143121242	G	A
8	rs13254582	0	143121547	T	G
8	rs4917299	0	143121557	A	G
8	rs4917300	0	143121671	T	C
8	rs4917301	0	143122040	C	T
8	rs4917302	0	143122147	C	T
8	rs4917303	0	143122203	T	G
8	rs4917304	0	143122228	G	A
8	rs67639949	0	143122398	C	A
8	rs7829749	0	143122493	T	C
8	rs73714054	0	143122721	A	G
8	rs72614023	0	143122763	C	T
8	rs67425859	0	143122815	A	G
8	rs13257943	0	143122836	A	G
8	rs67564501	0	143122888	T	G
8	rs67842927	0	143123057	G	A
8	rs67423471	0	143123187	G	A
8	rs7826576	0	143123269	A	C
8	rs7834601	0	143123520	T	C
8	rs7844385	0	143123632	G	A
8	rs7844494	0	143123669	G	A
8	rs7830596	0	143123696	A	C
8	rs7834925	0	143123731	T	C
8	rs7835229	0	143123900	T	C
8	rs66700815	0	143123973	G	A
8	rs111355983	0	143124054	A	T
8	rs67074221	0	143124127	T	G
8	rs56146802	0	143124165	C	T
8	rs55845440	0	143124226	C	A
8	rs56096131	0	143124249	C	G
8	rs55800112	0	143124251	G	A
8	rs11786676	0	143124513	G	A
8	rs77874894	0	143125215	G	A
8	rs7845034	0	143125433	A	C
8	rs6988337	0	143126789	A	G
8	rs6988496	0	143126865	A	G
8	rs6993344	0	143126970	T	C
8	rs10088138	0	143127183	T	C
8	rs10101202	0	143127524	G	A
8	rs10088515	0	143127702	A	G
8	rs11781457	0	143128053	A	G
8	rs11782992	0	143128363	T	C
8	rs7843263	0	143128774	G	A
8	rs7833590	0	143128844	T	A
8	rs7833592	0	143128845	T	C
8	rs750521	0	143129352	A	G
8	rs750520	0	143129446	A	G
8	rs4917229	0	143130579	T	C
8	rs62514197	0	143130734	T	C
8	rs28885114	0	143132810	T	A
8	rs10111972	0	143133412	A	G
8	rs72683364	0	143134288	C	T
8	rs10106206	0	143135982	C	T
8	rs7817581	0	143136114	G	A
8	rs77586137	0	143137894	G	A
8	rs6986353	0	143138194	T	G
8	rs72683367	0	143138654	C	T
8	rs10096860	0	143138709	C	T
8	rs76605772	0	143139514	G	A
8	rs7815360	0	143139552	C	T
8	rs6985033	0	143140276	C	T
8	rs28493130	0	143140285	C	T
8	rs10090986	0	143140632	A	G
8	rs72683368	0	143140866	A	G
8	rs11985865	0	143141026	A	G
8	rs28594706	0	143141764	G	A
8	rs62514203	0	143141849	C	A
8	rs62514204	0	143141868	C	T
8	rs13268100	0	143141901	G	A
8	rs62514205	0	143141967	A	G
8	rs62514206	0	143142027	C	A
8	rs12675852	0	143142069	A	G
8	rs6583571	0	143142365	C	T
8	rs4415353	0	143142634	C	T
8	rs4645594	0	143142710	A	C
8	rs7841750	0	143142993	T	C
8	rs12334532	0	143143172	A	G
8	rs10105961	0	143143641	T	C
8	rs10087584	0	143143644	G	A
8	rs4917305	0	143144212	T	G
8	rs72683382	0	143144639	A	C
8	rs1038850	0	143145011	A	G
8	rs12334425	0	143145195	C	T
8	rs7814978	0	143145219	C	T
8	rs7815093	0	143145272	C	A
8	rs12334799	0	143145456	T	G
8	rs7010485	0	143145465	G	T
8	rs6999830	0	143145518	T	C
8	rs12334475	0	143145547	C	T
8	rs12334479	0	143145623	C	T
8	rs12334480	0	143145631	C	T
8	rs35138130	0	143145757	G	A
8	rs35519719	0	143145768	G	A
8	rs72683386	0	143145799	G	A
8	rs35676192	0	143145804	G	A
8	rs72683387	0	143145887	G	A
8	rs35436917	0	143145910	A	G
8	rs35930412	0	143146001	T	A
8	rs34510203	0	143146150	C	T
8	rs36042959	0	143146214	C	T
8	rs34867078	0	143146312	T	G
8	rs34707678	0	143146354	G	A
8	rs35552777	0	143146402	A	G
8	rs34403780	0	143146412	T	G
8	rs140702652	0	143146589	A	G
8	rs13252767	0	143146624	C	T
8	rs13250640	0	143146664	G	A
8	rs55993181	0	143146722	C	G
8	rs147844365	0	143146736	G	A
8	rs34223520	0	143146857	A	G
8	rs35546418	0	143146865	C	T
8	rs4415352	0	143146900	G	T
8	rs4548216	0	143146911	T	C
8	rs4416858	0	143146978	A	G
8	rs7814958	0	143147535	G	A
8	rs79528776	0	143147554	T	C
8	rs7828766	0	143147611	C	T
8	rs7835599	0	143147618	A	G
8	rs7815097	0	143147633	G	A
8	rs6583572	0	143147708	T	C
8	rs7839901	0	143147729	T	A
8	rs6583573	0	143147749	A	T
8	rs6583574	0	143147772	T	C
8	rs6583575	0	143148013	A	G
8	rs6583576	0	143148020	A	C
8	rs6583577	0	143148091	A	C
8	rs6583578	0	143148167	G	A
8	rs6583579	0	143148182	C	T
8	rs56315363	0	143148195	A	G
8	rs7007347	0	143148417	A	G
8	rs7004209	0	143148811	C	G
8	rs7004344	0	143148869	C	T
8	rs7004517	0	143148969	C	T
8	rs7012025	0	143149003	A	G
8	rs6993975	0	143149473	G	A
8	rs6993985	0	143149492	G	C
8	rs7838418	0	143149563	C	T
8	rs10100137	0	143149975	C	A
8	rs13264715	0	143150261	T	C
8	rs11785036	0	143150346	C	G
8	rs11785037	0	143150350	C	T
8	rs11785097	0	143150536	C	T
8	rs146152305	0	143150822	A	G
8	rs72683393	0	143151851	G	A
8	rs4917231	0	143151918	T	C
8	rs116263378	0	143151922	G	C
8	rs76209772	0	143151943	G	A
8	rs4917232	0	143152152	A	C
8	rs6995120	0	143152223	T	C
8	rs6995130	0	143152244	T	A
8	rs7830328	0	143152970	T	A
8	rs35062801	0	143153306	C	T
8	rs6995940	0	143153338	A	G
8	rs112908912	0	143153630	A	T
8	rs1580643	0	143154256	C	A
8	rs11775269	0	143154754	C	T
8	rs60899365	0	143154797	G	A
8	rs1976214	0	143155148	G	A
8	rs4917306	0	143155931	C	A
8	rs4917307	0	143155985	A	G
8	rs10095194	0	143156060	G	A
8	rs4917308	0	143156081	A	G
8	rs4917309	0	143156278	T	C
8	rs11167119	0	143156279	A	C
8	rs10095654	0	143156402	T	C
8	rs4244246	0	143156531	C	T
8	rs4244247	0	143156532	A	G
8	rs4244248	0	143156577	A	G
8	rs2315958	0	143157090	G	A
8	rs1316892	0	143157153	G	C
8	rs2131222	0	143157356	C	T
8	rs1316891	0	143157397	C	T
8	rs77947291	0	143157810	G	T
8	rs4917235	0	143157938	T	G
8	rs10113104	0	143158343	G	A
8	rs4917311	0	143158371	T	C
8	rs4917312	0	143158487	A	G
8	rs28526252	0	143158496	G	T
8	rs140081576	0	143160043	G	A
8	rs10090087	0	143160140	G	A
8	rs36047641	0	143160206	C	T
8	rs9324575	0	143160284	G	A
8	rs9324576	0	143160396	T	C
8	rs6992003	0	143161484	G	A
8	rs10098391	0	143161744	C	G
8	rs6583581	0	143162048	T	A
8	rs76146512	0	143162301	G	T
8	rs7824033	0	143162308	G	A
8	rs11777775	0	143162402	C	T
8	rs67701591	0	143162558	C	T
8	rs10464984	0	143164976	G	A
8	rs28666596	0	143165202	C	T
8	rs143612324	0	143169091	G	A
8	rs117066928	0	143169750	C	A
8	rs72685505	0	143170172	G	A
8	rs13278722	0	143170731	G	A
8	rs76935319	0	143171766	A	C
8	rs77804184	0	143171916	G	A
8	rs76618419	0	143174055	G	A
8	rs117944739	0	143174305	G	C
8	rs147834395	0	143176958	C	T
8	rs143241675	0	143178071	A	T
8	rs188664687	0	143178386	C	T
8	rs56016625	0	143178392	A	G
8	rs117194047	0	143178524	C	T
8	rs72685507	0	143179463	G	A
8	rs74702439	0	143179895	G	A
8	rs3968640	0	143179986	T	C
8	rs77160407	0	143180427	G	A
8	rs116918621	0	143180641	T	C
8	rs117715610	0	143181293	C	T
8	rs11778852	0	143181375	G	A
8	rs73369587	0	143181667	G	A
8	rs77153897	0	143181740	G	T
8	rs7386204	0	143182515	G	A
8	rs187372044	0	143182794	G	A
8	rs34743069	0	143183078	G	A
8	rs12678560	0	143183371	G	A
8	rs7845878	0	143184400	T	C
8	rs7819659	0	143184571	A	G
8	rs12677839	0	143184790	T	C
8	rs12541998	0	143185087	C	T
8	rs902823	0	143185425	A	G
8	rs12547400	0	143185462	G	C
8	rs12547427	0	143185565	G	T
8	rs13269186	0	143185576	G	A
8	rs11167120	0	143185713	C	A
8	rs11993833	0	143185753	G	A
8	rs902824	0	143185784	G	C
8	rs182145886	0	143186096	A	C
8	rs751755	0	143186120	G	A
8	rs35036524	0	143186230	C	T
8	rs13264302	0	143186713	C	T
8	rs744769	0	143187128	T	C
8	rs1873698	0	143187645	T	C
8	rs1873699	0	143187717	A	G
8	rs1873700	0	143187719	G	A
8	rs1873701	0	143187847	C	A
8	rs1873702	0	143187930	C	T
8	rs79774246	0	143188037	C	T
8	rs11777377	0	143188085	T	C
8	rs11786860	0	143188195	C	T
8	rs10103378	0	143188362	T	C
8	rs35568426	0	143188500	G	A
8	rs2873053	0	143189911	C	T
8	rs902829	0	143190003	A	G
8	rs9969429	0	143190037	G	A
8	rs902830	0	143190057	G	A
8	rs902831	0	143190211	C	T
8	rs902832	0	143190271	A	G
8	rs902833	0	143190308	C	T
8	rs6583582	0	143190549	A	G
8	rs9324577	0	143190778	T	C
8	rs11780280	0	143191067	T	A
8	rs11167121	0	143191126	T	A
8	rs11994416	0	143191313	G	C
8	rs118161136	0	143191405	C	T
8	rs62511316	0	143191477	G	A
8	rs902834	0	143192871	A	G
8	rs2315956	0	143193003	C	T
8	rs902835	0	143193045	A	G
8	rs11777974	0	143193145	C	T
8	rs35327258	0	143193399	G	C
8	rs745145	0	143193535	A	G
8	rs728827	0	143193540	T	C
8	rs11778845	0	143193844	C	G
8	rs145209072	0	143193865	G	A
8	rs10095832	0	143193879	T	C
8	rs11786296	0	143194221	G	A
8	rs10109668	0	143194353	C	A
8	rs1109507	0	143194408	T	C
8	rs10096265	0	143194415	A	G
8	rs11786358	0	143194490	G	A
8	rs1574540	0	143194607	A	G
8	rs4917314	0	143195007	C	T
8	rs4917315	0	143195022	C	A
8	rs11787284	0	143195369	G	A
8	rs902838	0	143196103	G	A
8	rs2316024	0	143196218	C	T
8	rs2316023	0	143196332	G	A
8	rs34441507	0	143196464	T	G
8	rs62511318	0	143196476	G	C
8	rs28477419	0	143197068	C	T
8	rs62511320	0	143197227	A	C
8	rs143892598	0	143198362	A	G
8	rs11785292	0	143198953	G	A
8	rs11778623	0	143199039	C	T
8	rs9324579	0	143199064	A	G
8	rs7017932	0	143199529	G	A
8	rs7018414	0	143199825	G	A
8	rs11780366	0	143200331	C	T
8	rs13253406	0	143200557	T	G
8	rs4917316	0	143200672	G	A
8	rs1873703	0	143201068	G	A
8	rs74963090	0	143201111	C	T
8	rs6986562	0	143201290	G	A
8	rs6981017	0	143202173	T	C
8	rs56252874	0	143202300	G	C
8	rs10091531	0	143202330	G	T
8	rs7010981	0	143202470	C	T
8	rs56368599	0	143202540	C	T
8	rs11782382	0	143202596	C	T
8	rs6996172	0	143202634	G	T
8	rs7011319	0	143202660	C	G
8	rs181744858	0	143202841	T	A
8	rs7350078	0	143203135	T	C
8	rs7350103	0	143203223	G	C
8	rs7350065	0	143203264	A	G
8	rs113191966	0	143203620	C	T
8	rs7386394	0	143203666	A	G
8	rs58523179	0	143203774	C	T
8	rs11167123	0	143203792	A	G
8	rs7835217	0	143204467	T	A
8	rs73371578	0	143204808	G	A
8	rs143656515	0	143205084	T	C
8	rs6994266	0	143205138	C	T
8	rs7011064	0	143205583	T	C
8	rs768803	0	143205625	A	G
8	rs1388803	0	143205952	G	T
8	rs10087556	0	143206611	C	T
8	rs140582105	0	143206663	C	T
8	rs10783167	0	143206772	C	G
8	rs73371587	0	143207311	T	C
8	rs73371588	0	143207348	C	G
8	rs7835207	0	143207378	C	T
8	rs118151966	0	143207625	C	T
8	rs747769	0	143207696	C	T
8	rs747900	0	143208041	G	C
8	rs747899	0	143208207	C	G
8	rs118100875	0	143208307	C	T
8	rs747898	0	143208340	T	C
8	rs76527946	0	143208682	C	T
8	rs11774613	0	143209668	T	A
8	rs10086355	0	143210059	A	G
8	rs11996074	0	143210713	C	A
8	rs7387109	0	143210960	A	G
8	rs7387110	0	143210963	A	G
8	rs7388160	0	143211028	G	A
8	rs78594864	0	143211047	T	G
8	rs747551	0	143211177	C	T
8	rs11167124	0	143211466	G	A
8	rs58401106	0	143211553	C	T
8	rs2316017	0	143211832	C	T
8	rs2316016	0	143211919	C	T
8	rs2316015	0	143212089	A	G
8	rs72685537	0	143212091	G	A
8	rs2316014	0	143212102	T	C
8	rs7388555	0	143212132	G	A
8	rs13275116	0	143212814	G	A
8	rs7833976	0	143214913	G	C
8	rs11167126	0	143215688	G	A
8	rs7464295	0	143215869	G	A
8	rs117559601	0	143216500	A	G
8	rs117048595	0	143216626	A	C
8	rs13265271	0	143217179	C	A
8	rs11987874	0	143217404	T	C
8	rs117010425	0	143218124	G	A
8	rs13280465	0	143218313	G	A
8	rs56281782	0	143218690	C	T
8	rs58631178	0	143219303	C	T
8	rs7823184	0	143219485	G	A
8	rs7016148	0	143220191	A	G
8	rs13265336	0	143220373	G	T
8	rs138028605	0	143221448	C	T
8	rs6988568	0	143221453	T	G
8	rs7834060	0	143222202	G	A
8	rs56228710	0	143222552	G	A
8	rs56125011	0	143222795	C	T
8	rs116940190	0	143222844	C	A
8	rs12543955	0	143222927	C	T
8	rs111471215	0	143223151	C	A
8	rs72685546	0	143223381	C	G
8	rs75011997	0	143224004	T	C
8	rs57688343	0	143224135	A	G
8	rs57214024	0	143224344	G	T
8	rs57614333	0	143224460	A	T
8	rs34347950	0	143224538	T	C
8	rs72685548	0	143224566	G	A
8	rs7013616	0	143224611	A	T
8	rs75785598	0	143224622	G	A
8	rs11997501	0	143224644	G	C
8	rs62514661	0	143224814	A	T
8	rs62514662	0	143224824	G	A
8	rs144379462	0	143224897	C	T
8	rs62514663	0	143225040	C	T
8	rs35213837	0	143225193	G	A
8	rs35514971	0	143225299	T	C
8	rs13248223	0	143225413	A	G
8	rs62514665	0	143225459	C	T
8	rs13282544	0	143225600	C	A
8	rs62514666	0	143225686	G	A
8	rs11167127	0	143225736	C	T
8	rs11167128	0	143225883	G	A
8	rs6583588	0	143226176	C	G
8	rs6583589	0	143226218	G	A
8	rs7461193	0	143226798	T	C
8	rs62514704	0	143226877	C	T
8	rs6583590	0	143226953	C	G
8	rs7017779	0	143227221	C	T
8	rs7003042	0	143227318	G	A
8	rs6991496	0	143227546	A	T
8	rs62514705	0	143227645	C	T
8	rs186184598	0	143227893	G	A
8	rs7822913	0	143227933	A	G
8	rs62514706	0	143227935	G	A
8	rs55965102	0	143228106	C	T
8	rs62514707	0	143228226	G	T
8	rs3934930	0	143228354	A	G
8	rs62514708	0	143228376	T	C
8	rs3934929	0	143228415	G	A
8	rs117882891	0	143228714	A	T
8	rs11996200	0	143228716	G	A
8	rs72685554	0	143228831	C	T
8	rs7461022	0	143228984	C	T
8	rs62514709	0	143229094	C	A
8	rs13259562	0	143229106	G	A
8	rs58490477	0	143229114	G	A
8	rs11996322	0	143229124	G	C
8	rs13277497	0	143229304	T	G
8	rs59539070	0	143229315	G	A
8	rs13267013	0	143229388	G	C
8	rs11167129	0	143229500	C	A
8	rs11167130	0	143229695	C	T
8	rs57304954	0	143229759	G	A
8	rs67088171	0	143229806	G	A
8	rs62514710	0	143230396	G	C
8	rs62514711	0	143230429	A	G
8	rs11167131	0	143230603	G	A
8	rs67089026	0	143230657	G	T
8	rs117292062	0	143231024	G	T
8	rs76607049	0	143231065	G	A
8	rs62514712	0	143231415	G	A
8	rs62641773	0	143231943	G	A
8	rs138461519	0	143232175	C	T
8	rs13266904	0	143233052	A	G
8	rs76013409	0	143233057	G	A
8	rs72685561	0	143233062	C	G
8	rs10110636	0	143233312	A	G
8	rs10113665	0	143233431	T	C
8	rs7817259	0	143233571	A	G
8	rs10085978	0	143233677	T	C
8	rs80171942	0	143233761	G	A
8	rs28571173	0	143234198	T	A
8	rs67297611	0	143234242	A	C
8	rs117144093	0	143234247	G	T
8	rs7461286	0	143234263	T	C
8	rs7465378	0	143234609	G	A
8	rs79059820	0	143234770	C	T
8	rs10099944	0	143234817	G	A
8	rs141016646	0	143234857	C	T
8	rs10090285	0	143234923	T	C
8	rs62514713	0	143234964	C	T
8	rs10087298	0	143235004	A	G
8	rs10100233	0	143235054	G	C
8	rs62514714	0	143235058	C	A
8	rs10104197	0	143235315	C	G
8	rs13258478	0	143235330	C	G
8	rs10093579	0	143235334	T	C
8	rs7463055	0	143235368	A	G
8	rs11996220	0	143235383	C	T
8	rs10093719	0	143235443	T	C
8	rs7828873	0	143235506	C	T
8	rs10090782	0	143235563	A	G
8	rs62514715	0	143235800	A	G
8	rs7829436	0	143235878	C	T
8	rs58659737	0	143235886	G	A
8	rs13248553	0	143236251	G	A
8	rs7463437	0	143236759	C	T
8	rs60375626	0	143237008	C	T
8	rs13261991	0	143237163	T	G
8	rs62514718	0	143237228	C	T
8	rs13259444	0	143237526	G	A
8	rs7843340	0	143238483	C	T
8	rs75597096	0	143238609	C	A
8	rs7820713	0	143239609	A	G
8	rs13248212	0	143239831	A	G
8	rs7461054	0	143240033	A	C
8	rs7463731	0	143240263	G	A
8	rs13255560	0	143241059	G	A
8	rs79542571	0	143241087	G	A
8	rs13263134	0	143241297	G	A
8	rs13275376	0	143241795	T	C
8	rs13264622	0	143241798	G	A
8	rs73716133	0	143241799	G	T
8	rs143745453	0	143241930	C	T
8	rs55977224	0	143242219	C	G
8	rs7831563	0	143242320	A	T
8	rs142727231	0	143242360	G	A
8	rs6583594	0	143242434	C	T
8	rs7463357	0	143243745	C	T
8	rs56651696	0	143244145	G	A
8	rs56651660	0	143244485	G	A
8	rs111161526	0	143244771	C	T
8	rs58705028	0	143246016	T	C
8	rs11991419	0	143246165	T	G
8	rs11995307	0	143246244	A	G
8	rs11996095	0	143246307	T	C
8	rs7462473	0	143246555	A	G
8	rs7000077	0	143247327	A	G
8	rs10429387	0	143247331	A	C
8	rs11167132	0	143247678	T	C
8	rs11781880	0	143247742	C	T
8	rs11997375	0	143248197	T	C
8	rs117763484	0	143248434	G	A
8	rs12550523	0	143248744	T	C
8	rs7832870	0	143249161	C	T
8	rs6583595	0	143249252	T	C
8	rs7823353	0	143249727	G	A
8	rs73716134	0	143250360	A	G
8	rs12543791	0	143250541	G	A
8	rs55801296	0	143250641	G	A
8	rs55881986	0	143250705	C	A
8	rs55749264	0	143250850	T	C
8	rs4976997	0	143251327	G	A
8	rs4976958	0	143251402	T	C
8	rs4976959	0	143251458	T	C
8	rs7823186	0	143251616	T	C
8	rs56239519	0	143251861	G	A
8	rs11785809	0	143251969	C	T
8	rs56254596	0	143252039	T	G
8	rs11776418	0	143252184	T	C
8	rs59162367	0	143252274	A	G
8	rs58192102	0	143252328	G	A
8	rs73375415	0	143252446	A	G
8	rs73375418	0	143252478	G	A
8	rs73375420	0	143252526	G	A
8	rs57070783	0	143252943	A	G
8	rs60325150	0	143252973	C	T
8	rs112601708	0	143253079	C	T
8	rs77374799	0	143253086	G	A
8	rs77148793	0	143253090	C	T
8	rs79913391	0	143253094	G	A
8	rs56041768	0	143253186	T	C
8	rs55671251	0	143253271	G	A
8	rs56217456	0	143253443	T	C
8	rs73716135	0	143253837	T	C
8	rs7003922	0	143254037	T	C
8	rs73716136	0	143254270	G	A
8	rs6999695	0	143254341	A	G
8	rs73375424	0	143254549	A	G
8	rs73375426	0	143254940	G	T
8	rs116949866	0	143254962	T	A
8	rs73375429	0	143255593	G	C
8	rs62514724	0	143255620	G	A
8	rs7831744	0	143256695	G	C
8	rs7817648	0	143256699	A	G
8	rs73375432	0	143257005	T	C
8	rs7845817	0	143257113	C	T
8	rs7846108	0	143257317	C	T
8	rs73375434	0	143257568	A	G
8	rs28655823	0	143257760	G	C
8	rs7007430	0	143257795	G	C
8	rs79033803	0	143258281	C	G
8	rs138217259	0	143258319	G	A
8	rs11167133	0	143258503	T	C
8	rs7460879	0	143258521	C	T
8	rs7460934	0	143258721	C	T
8	rs7464741	0	143258804	G	A
8	rs4075825	0	143259173	T	A
8	rs4075826	0	143259220	C	G
8	rs4075827	0	143259247	G	A
8	rs77446635	0	143259264	C	T
8	rs7828532	0	143259455	A	C
8	rs72685580	0	143259475	G	A
8	rs73375438	0	143259528	C	T
8	rs35275531	0	143259675	C	A
8	rs7836666	0	143259732	T	C
8	rs72685581	0	143259852	A	G
8	rs4075397	0	143259889	A	G
8	rs10107438	0	143260557	A	T
8	rs4976988	0	143260694	T	C
8	rs72685582	0	143260713	C	T
8	rs4976989	0	143260834	G	A
8	rs75012361	0	143260838	G	C
8	rs77230682	0	143260995	G	C
8	rs72685583	0	143261211	T	C
8	rs76024743	0	143261409	G	A
8	rs62514725	0	143261816	C	T
8	rs565961539	0	143262267	T	C
8	rs10090017	0	143262362	T	C
8	rs117887959	0	143262415	C	G
8	rs6984926	0	143262465	T	C
8	rs78911607	0	143262466	G	A
8	rs62514726	0	143262518	G	A
8	rs11781111	0	143262747	A	G
8	rs7011367	0	143262903	C	G
8	rs7827523	0	143263374	G	A
8	rs55919504	0	143263423	C	T
8	rs7821413	0	143263609	T	C
8	rs72685590	0	143263689	T	G
8	rs117391602	0	143263875	G	A
8	rs13270212	0	143264221	A	G
8	rs4075833	0	143264389	G	A
8	rs7462759	0	143264545	A	G
8	rs141606995	0	143264657	C	T
8	rs3935507	0	143265173	T	C
8	rs4075832	0	143265313	A	G
8	rs117828382	0	143265728	C	T
8	rs10113305	0	143266755	T	C
8	rs10096374	0	143267020	C	T
8	rs76249375	0	143267355	C	G
8	rs4976998	0	143267392	C	T
8	rs62511780	0	143267749	T	C
8	rs58903443	0	143267760	T	G
8	rs7845512	0	143267802	A	G
8	rs7825509	0	143267962	G	C
8	rs9801943	0	143268200	G	A
8	rs9801766	0	143268285	A	G
8	rs35984592	0	143268486	G	A
8	rs11778210	0	143268630	C	G
8	rs62511782	0	143268814	G	A
8	rs34476929	0	143268847	G	A
8	rs7465156	0	143268889	C	T
8	rs11785027	0	143268945	G	A
8	rs55822244	0	143269204	C	T
8	rs4976999	0	143269443	A	G
8	rs4977000	0	143269482	G	C
8	rs4977001	0	143269838	A	G
8	rs4977002	0	143269848	A	G
8	rs62511784	0	143269947	T	G
8	rs4977003	0	143270056	C	T
8	rs4976960	0	143270614	G	C
8	rs3923878	0	143270729	C	T
8	rs4976961	0	143270885	A	G
8	rs62511785	0	143270994	G	A
8	rs117679493	0	143271092	A	T
8	rs78497538	0	143271212	G	T
8	rs6583596	0	143271298	C	T
8	rs7460809	0	143271384	C	T
8	rs4977004	0	143271433	C	T
8	rs140733871	0	143271755	C	T
8	rs4977007	0	143272280	A	T
8	rs7388078	0	143272551	T	G
8	rs138460223	0	143272764	C	T
8	rs35705488	0	143273023	T	C
8	rs117344394	0	143273031	A	T
8	rs35956099	0	143273158	C	T
8	rs4977008	0	143273372	C	T
8	rs75640561	0	143274889	C	G
8	rs7465207	0	143274934	G	A
8	rs6583597	0	143274986	A	G
8	rs6583598	0	143275089	A	C
8	rs117391942	0	143275679	G	A
8	rs7463536	0	143275732	A	G
8	rs6583599	0	143276206	A	G
8	rs13282157	0	143276606	G	A
8	rs116894716	0	143276612	C	T
8	rs13282222	0	143276678	G	A
8	rs13249341	0	143276683	C	T
8	rs7839586	0	143276845	A	G
8	rs35291373	0	143276858	G	A
8	rs79231589	0	143278003	C	T
8	rs56127033	0	143278076	G	A
8	rs9650579	0	143278386	G	A
8	rs72685600	0	143278454	C	T
8	rs4976962	0	143278529	A	C
8	rs9644545	0	143278699	T	C
8	rs117406231	0	143278937	G	A
8	rs7819712	0	143279107	T	C
8	rs6583600	0	143279145	G	T
8	rs35975499	0	143279186	G	C
8	rs7813676	0	143280280	C	A
8	rs80010465	0	143280317	C	T
8	rs7813824	0	143280375	C	T
8	rs13254148	0	143280742	C	T
8	rs34724010	0	143281384	C	T
8	rs6991330	0	143281514	C	T
8	rs76135598	0	143281808	T	C
8	rs10093312	0	143282200	A	G
8	rs75092267	0	143282679	G	A
8	rs72685602	0	143283024	A	T
8	rs59445352	0	143284324	C	G
8	rs10104269	0	143284328	A	G
8	rs4523398	0	143284386	C	T
8	rs9657471	0	143284644	C	T
8	rs60219477	0	143284867	T	G
8	rs147716602	0	143285272	G	A
8	rs56040566	0	143285765	A	G
8	rs56379226	0	143285848	A	G
8	rs4976963	0	143286480	T	C
8	rs4976965	0	143286697	A	G
8	rs36101985	0	143286799	T	C
8	rs34335407	0	143286852	A	G
8	rs115994079	0	143287037	C	G
8	rs113059591	0	143287691	A	G
8	rs62512614	0	143287697	C	T
8	rs79480505	0	143287747	C	T
8	rs79711926	0	143287907	C	G
8	rs77277446	0	143288111	G	C
8	rs111065525	0	143288606	C	G
8	rs56207506	0	143288642	A	G
8	rs115030158	0	143288665	G	A
8	rs62512615	0	143289417	C	A
8	rs11990589	0	143290348	T	A
8	rs4333743	0	143291021	A	G
8	rs4345692	0	143291396	T	C
8	rs4075228	0	143291403	C	T
8	rs78740992	0	143291432	G	A
8	rs4976948	0	143291516	C	T
8	rs4413905	0	143291554	G	T
8	rs74855084	0	143292078	G	A
8	rs117068808	0	143292299	C	T
8	rs149687275	0	143292929	G	A
8	rs4976967	0	143293307	G	A
8	rs117180822	0	143293508	C	T
8	rs11992923	0	143293558	A	G
8	rs78564166	0	143293585	G	A
8	rs7463969	0	143294013	G	A
8	rs7464819	0	143294908	G	A
8	rs28697246	0	143295773	C	T
8	rs7841818	0	143296175	A	G
8	rs13269219	0	143296282	G	A
8	rs4976950	0	143297145	C	A
8	rs11777164	0	143297312	C	T
8	rs28540013	0	143297329	C	T
8	rs113182709	0	143297485	G	A
8	rs7460924	0	143297544	T	C
8	rs6583602	0	143297620	A	G
8	rs62512616	0	143297663	C	T
8	rs73716161	0	143297817	G	A
8	rs28640269	0	143298305	G	A
8	rs117158859	0	143298327	G	A
8	rs7844989	0	143298332	C	T
8	rs28460883	0	143298371	G	A
8	rs35675744	0	143298775	G	A
8	rs67288141	0	143299748	T	C
8	rs3935729	0	143299996	G	T
8	rs4327969	0	143300157	C	T
8	rs4072917	0	143300279	G	A
8	rs181862079	0	143300800	A	G
8	rs3935704	0	143300814	G	A
8	rs117218568	0	143301351	C	A
8	rs11167134	0	143301529	G	A
8	rs10216862	0	143301869	T	C
8	rs72687312	0	143301895	C	T
8	rs10216864	0	143301923	T	C
8	rs74865482	0	143301976	C	A
8	rs7460104	0	143301998	G	A
8	rs7464574	0	143302006	T	C
8	rs4976968	0	143302138	T	C
8	rs7463863	0	143302166	A	C
8	rs143630227	0	143302191	G	A
8	rs4976969	0	143302219	T	A
8	rs4976970	0	143302344	A	G
8	rs4976952	0	143302361	G	A
8	rs6583604	0	143302580	C	A
8	rs6583605	0	143302624	A	G
8	rs6583606	0	143302737	C	T
8	rs11786405	0	143302889	T	C
8	rs13260725	0	143303004	G	A
8	rs7016042	0	143305232	C	T
8	rs35414995	0	143305461	C	T
8	rs11988625	0	143305498	G	A
8	rs11167135	0	143305508	C	T
8	rs10089631	0	143305575	A	G
8	rs10102446	0	143305580	G	C
8	rs10102774	0	143305855	G	A
8	rs62512621	0	143306381	C	T
8	rs13281016	0	143306382	G	A
8	rs11787519	0	143306952	G	A
8	rs11784523	0	143307103	A	G
8	rs72687321	0	143307170	C	T
8	rs76653274	0	143307497	C	T
8	rs79265762	0	143307613	G	T
8	rs4976972	0	143307732	C	A
8	rs4976973	0	143307766	G	A
8	rs28594536	0	143308691	T	C
8	rs10098073	0	143309504	C	A
8	rs4976974	0	143309627	A	G
8	rs11167136	0	143310815	G	A
8	rs4976976	0	143311653	G	A
8	rs72687322	0	143311781	A	G
8	rs56031226	0	143312504	C	T
8	rs4458978	0	143312765	G	A
8	rs4129585	0	143312933	A	C
8	rs12676511	0	143313386	A	G
8	rs10100321	0	143313487	A	T
8	rs117658473	0	143313886	G	A
8	rs4976977	0	143314154	T	A
8	rs4976978	0	143314266	A	G
8	rs4976953	0	143314441	G	T
8	rs4976979	0	143314520	G	C
8	rs117319432	0	143314589	T	C
8	rs35358956	0	143314711	G	A
8	rs4976980	0	143314904	C	T
8	rs7465167	0	143315080	T	G
8	rs4325022	0	143315247	A	G
8	rs4976981	0	143315772	A	G
8	rs150537733	0	143316140	G	A
8	rs59554395	0	143316403	C	T
8	rs4976982	0	143316525	G	A
8	rs191972341	0	143316826	G	A
8	rs67498679	0	143316849	A	C
8	rs13262595	0	143316970	A	G
8	rs34643171	0	143317385	A	G
8	rs13438979	0	143317421	A	G
8	rs35747710	0	143317573	T	C
8	rs7828173	0	143317916	A	C
8	rs7828451	0	143318092	A	C
8	rs117242341	0	143318390	T	A
8	rs144782489	0	143319120	A	G
8	rs7830520	0	143319470	C	T
8	rs10464987	0	143320276	T	C
8	rs4436250	0	143320557	A	T
8	rs78946212	0	143320594	C	T
8	rs7465677	0	143320717	T	C
8	rs10092090	0	143320789	G	A
8	rs10110368	0	143320790	T	C
8	rs74592628	0	143321697	C	T
8	rs4284148	0	143322470	T	C
8	rs11991896	0	143322564	A	C
8	rs117203826	0	143322795	A	G
8	rs7832212	0	143323017	G	A
8	rs7822538	0	143323109	T	C
8	rs7822799	0	143323847	A	G
8	rs6583607	0	143324399	T	C
8	rs6583608	0	143324467	G	A
8	rs6583609	0	143324500	C	A
8	rs12545056	0	143324721	C	A
8	rs12545057	0	143324722	C	T
8	rs4976954	0	143325275	A	G
8	rs13282237	0	143326191	A	G
8	rs8180995	0	143326237	A	G
8	rs8180914	0	143326402	G	A
8	rs12234969	0	143326650	A	T
8	rs4976983	0	143326821	A	G
8	rs4976984	0	143327128	A	G
8	rs4976985	0	143327271	G	A
8	rs7820538	0	143327651	T	C
8	rs117452340	0	143327794	G	A
8	rs13256788	0	143328026	T	A
8	rs13248277	0	143328081	C	G
8	rs117208156	0	143328097	C	A
8	rs6985751	0	143328290	A	G
8	rs34870209	0	143328639	C	T
8	rs76508492	0	143329466	C	T
8	rs79293161	0	143329717	T	C
8	rs6583610	0	143329736	A	G
8	rs10875482	0	143330385	T	C
8	rs73364653	0	143330441	G	A
8	rs73364656	0	143330462	C	T
8	rs6583611	0	143330576	A	G
8	rs58070749	0	143330606	T	C
8	rs58302364	0	143330607	G	A
8	rs59019358	0	143330986	G	A
8	rs73364661	0	143332204	T	C
8	rs78778150	0	143332221	G	A
8	rs11996660	0	143332644	A	G
8	rs73364669	0	143332784	T	C
8	rs111405432	0	143333162	C	T
8	rs187805598	0	143333187	G	A
8	rs7012636	0	143333231	A	G
8	rs35538023	0	143333489	G	T
8	rs67756423	0	143333525	A	C
8	rs78125189	0	143333888	A	T
8	rs4366191	0	143334112	A	G
8	rs4633164	0	143334191	C	T
8	rs189231262	0	143334318	G	A
8	rs79141160	0	143334681	C	T
8	rs28694701	0	143334781	C	T
8	rs7462788	0	143335170	G	T
8	rs3935371	0	143335798	G	A
8	rs3935370	0	143335830	G	A
8	rs75013236	0	143336282	G	C
8	rs12548983	0	143336359	T	C
8	rs67736411	0	143336546	G	C
8	rs138845519	0	143338609	G	A
8	rs13250766	0	143339239	T	C
8	rs7460777	0	143339617	G	A
8	rs55637681	0	143339888	G	C
8	rs34259915	0	143340566	A	C
8	rs34477796	0	143340629	A	C
8	rs76751760	0	143341021	G	A
8	rs10095785	0	143341854	T	C
8	rs35828884	0	143342174	A	G
8	rs13274119	0	143342967	C	A
8	rs73366608	0	143343130	G	C
8	rs72687339	0	143343145	C	T
8	rs72687340	0	143343260	T	G
8	rs77487748	0	143343384	C	T
8	rs67439964	0	143343398	T	C
8	rs72687341	0	143343567	T	G
8	rs72687342	0	143343648	T	C
8	rs13249406	0	143343801	A	G
8	rs62513092	0	143343922	G	T
8	rs34721137	0	143344055	C	T
8	rs57757167	0	143344270	C	T
8	rs61131965	0	143344276	C	T
8	rs73366612	0	143344545	T	G
8	rs13260208	0	143345007	A	G
8	rs73366616	0	143345407	G	A
8	rs12544947	0	143345477	A	T
8	rs73366619	0	143345521	C	A
8	rs77053728	0	143345812	G	A
8	rs12547214	0	143345885	G	A
8	rs72687343	0	143346127	C	T
8	rs73366623	0	143346643	C	T
8	rs72687344	0	143346765	G	A
8	rs72687345	0	143346829	C	T
8	rs72687347	0	143347087	G	A
8	rs75857023	0	143347089	G	C
8	rs6583612	0	143347243	G	A
8	rs72687350	0	143347486	C	A
8	rs143675294	0	143347772	C	T
8	rs6996357	0	143347870	T	G
8	rs4269661	0	143347877	C	T
8	rs4601464	0	143347922	C	T
8	rs4578081	0	143348159	C	T
8	rs9644550	0	143348359	A	C
8	rs117301705	0	143348485	C	T
8	rs58862896	0	143348531	C	T
8	rs9644551	0	143348540	C	T
8	rs6985428	0	143348647	C	T
8	rs9657472	0	143348682	G	A
8	rs57634503	0	143348758	G	A
8	rs59160902	0	143348919	A	C
8	rs61546730	0	143348975	T	C
8	rs4259531	0	143349249	A	G
8	rs6583613	0	143349510	A	G
8	rs4976986	0	143350197	A	C
8	rs75057805	0	143350363	T	G
8	rs4976955	0	143350750	T	C
8	rs12675715	0	143351567	T	G
8	rs56161327	0	143352053	C	A
8	rs28472969	0	143352206	T	C
8	rs7014279	0	143352528	A	C
8	rs79248723	0	143352529	G	A
8	rs34469664	0	143352778	C	G
8	rs34066697	0	143352779	T	C
8	rs55667547	0	143352805	T	C
8	rs35674714	0	143353038	C	T
8	rs76669344	0	143353183	C	T
8	rs72687355	0	143354251	G	C
8	rs11989641	0	143354553	T	C
8	rs34667744	0	143354963	T	C
8	rs13254630	0	143355014	G	A
8	rs73366657	0	143355042	C	T
8	rs73366660	0	143355073	C	T
8	rs66519482	0	143355746	T	C
8	rs73714107	0	143355875	G	A
8	rs144336753	0	143356114	G	A
8	rs67717665	0	143356764	T	C
8	rs67295124	0	143356775	A	C
8	rs145959269	0	143357023	G	A
8	rs72687357	0	143357038	G	A
8	rs78527426	0	143357486	C	T
8	rs117523413	0	143357803	C	T
8	rs6983847	0	143357960	T	C
8	rs72687360	0	143358225	A	G
8	rs7825772	0	143358299	G	A
8	rs72687362	0	143358316	C	A
8	rs76873068	0	143358318	C	G
8	rs75634147	0	143358371	G	A
8	rs3923080	0	143359064	C	T
8	rs9886385	0	143359591	C	T
8	rs10109126	0	143360544	T	C
8	rs12541997	0	143360709	C	G
8	rs4976990	0	143361267	A	G
8	rs117297465	0	143361315	G	A
8	rs28653024	0	143361320	C	T
8	rs12679867	0	143361801	G	A
8	rs74418376	0	143362144	G	C
8	rs12679951	0	143362190	G	A
8	rs117980982	0	143362742	C	T
8	rs10086550	0	143363037	A	G
8	rs34819186	0	143363229	A	C
8	rs57310109	0	143363260	G	A
8	rs35951447	0	143363270	T	C
8	rs34853464	0	143363277	T	C
8	rs62513098	0	143363573	T	C
8	rs7834194	0	143367391	T	C
8	rs67317093	0	143367804	C	T
8	rs77702622	0	143367857	G	A
8	rs72687368	0	143367986	C	T
8	rs74576444	0	143368449	T	C
8	rs113457242	0	143368456	G	A
8	rs4610878	0	143368484	A	T
8	rs4976992	0	143369368	C	T
8	rs4976993	0	143369380	C	A
8	rs35916511	0	143370175	A	G
8	rs7814481	0	143370483	T	C
8	rs7818332	0	143370806	T	C
8	rs7814166	0	143370923	A	T
8	rs78690848	0	143371707	G	A
8	rs62513101	0	143372273	G	A
8	rs75135181	0	143372552	T	G
8	rs55878729	0	143373005	C	T
8	rs7817381	0	143373084	C	G
8	rs7817679	0	143373297	C	T
8	rs4976994	0	143373494	A	G
8	rs6998660	0	143373972	A	G
8	rs4325021	0	143374261	A	G
8	rs7833728	0	143374367	T	C
8	rs9644546	0	143374762	G	A
8	rs9644552	0	143375000	C	T
8	rs72687372	0	143375636	C	A
8	rs79291814	0	143375660	C	T
8	rs9324580	0	143375978	C	T
8	rs7832348	0	143376371	C	T
8	rs74717878	0	143376764	G	A
8	rs7832163	0	143376802	T	C
8	rs78686810	0	143376820	T	C
8	rs28758911	0	143376834	G	A
8	rs28396985	0	143376857	A	G
8	rs139557339	0	143377267	C	T
8	rs13265050	0	143378345	C	G
8	rs4350094	0	143378869	C	T
8	rs4468046	0	143378970	G	A
8	rs12682233	0	143379096	T	C
8	rs13272653	0	143379264	G	A
8	rs34695799	0	143380236	G	A
8	rs73368562	0	143380581	C	G
8	rs7817330	0	143380963	T	C
8	rs7822013	0	143381810	T	C
8	rs73368566	0	143383062	C	T
8	rs78792582	0	143383249	G	A
8	rs10099330	0	143383694	A	G
8	rs10099967	0	143384152	A	G
8	rs10102944	0	143384314	A	G
8	rs34125582	0	143384681	G	A
8	rs13255588	0	143384727	C	G
8	rs72687375	0	143384736	C	T
8	rs58635845	0	143384780	C	T
8	rs72687376	0	143384881	C	T
8	rs13264967	0	143385589	C	T
8	rs139445035	0	143385710	G	C
8	rs7830524	0	143385797	C	T
8	rs142161562	0	143386204	G	C
8	rs77954171	0	143386440	G	A
8	rs60811751	0	143386550	T	C
8	rs138312131	0	143386847	C	T
8	rs72614025	0	143387069	G	A
8	rs56151184	0	143387545	G	A
8	rs139302578	0	143387772	G	A
8	rs4412491	0	143387928	C	A
8	rs7821338	0	143387950	A	G
8	rs4581170	0	143388250	C	T
8	rs4454410	0	143388290	T	C
8	rs4075366	0	143388713	G	A
8	rs4075365	0	143388728	C	T
8	rs4075364	0	143388862	G	A
8	rs34190599	0	143388971	T	C
8	rs35605166	0	143389384	G	A
8	rs11988550	0	143389521	A	G
8	rs117431711	0	143389945	G	A
8	rs76356767	0	143390447	C	T
8	rs12717833	0	143390560	T	C
8	rs77119282	0	143390901	A	G
8	rs13439197	0	143391167	A	G
8	rs144644386	0	143392061	C	T
8	rs68023786	0	143392371	G	A
8	rs111788747	0	143392738	A	C
8	rs12678581	0	143392905	A	G
8	rs55768614	0	143393527	C	T
8	rs12679140	0	143393705	A	G
8	rs12679205	0	143394082	A	T
8	rs11167137	0	143394208	A	G
8	rs11167138	0	143394283	T	C
8	rs12680120	0	143394454	T	C
8	rs4325020	0	143394496	T	C
8	rs147187596	0	143394531	G	A
8	rs73368600	0	143394824	C	T
8	rs13267784	0	143394915	C	T
8	rs62636463	0	143394929	C	T
8	rs10107365	0	143395174	G	A
8	rs112603690	0	143395383	G	A
8	rs4259530	0	143396034	C	T
8	rs117247571	0	143396350	C	G
8	rs138103946	0	143396758	C	T
8	rs28469189	0	143396859	T	C
8	rs117866299	0	143397010	G	A
8	rs68144282	0	143397484	G	A
8	rs55720379	0	143398225	A	G
8	rs13261479	0	143398255	T	C
8	rs117936421	0	143398409	C	T
8	rs13252003	0	143398620	G	A
8	rs13252038	0	143398649	G	A
8	rs13252334	0	143398757	G	A
8	rs150032561	0	143399125	C	G
8	rs62513768	0	143399187	C	T
8	rs4514123	0	143399752	T	C
8	rs56055628	0	143399860	G	T
8	rs6981645	0	143400340	C	T
8	rs35210469	0	143401039	C	T
8	rs62513770	0	143401234	C	T
8	rs7009759	0	143401240	G	C
8	rs117942629	0	143401244	G	A
8	rs34143103	0	143401940	C	G
8	rs10104625	0	143402582	A	G
8	rs79497744	0	143403525	A	G
8	rs13266463	0	143403693	G	A
8	rs72614026	0	143403979	T	C
8	rs34132475	0	143404118	T	C
8	rs72687386	0	143404198	C	T
8	rs61119807	0	143404922	T	C
8	rs7814338	0	143405289	T	C
8	rs11988315	0	143405425	G	A
8	rs55635915	0	143405526	T	A
8	rs34292969	0	143405775	T	C
8	rs56047976	0	143405895	C	T
8	rs77065501	0	143406020	C	T
8	rs80338163	0	143406368	C	T
8	rs6983790	0	143406575	A	G
8	rs13278585	0	143406585	G	C
8	rs35317953	0	143407082	C	T
8	rs113367744	0	143407372	G	C
8	rs13253068	0	143407442	G	A
8	rs117037204	0	143407697	A	G
8	rs9969572	0	143408034	A	G
8	rs143236393	0	143408150	G	A
8	rs9969452	0	143408281	C	G
8	rs7000748	0	143408785	C	T
8	rs4370657	0	143408927	G	A
8	rs75359921	0	143408942	T	C
8	rs76083725	0	143409699	C	T
8	rs72687387	0	143409974	C	T
8	rs143863392	0	143410067	G	A
8	rs28517706	0	143410092	G	A
8	rs11984722	0	143410340	A	G
8	rs7014552	0	143410423	A	G
8	rs9969530	0	143410517	G	A
8	rs72687388	0	143411064	G	A
8	rs72687389	0	143411098	T	C
8	rs112548907	0	143411435	C	T
8	rs72687391	0	143411653	G	A
8	rs34722595	0	143412377	T	C
8	rs73714127	0	143412869	C	T
8	rs116424300	0	143412988	G	A
8	rs10435683	0	143413136	C	T
8	rs72687392	0	143413334	C	T
8	rs12676425	0	143413857	A	C
8	rs13281023	0	143413955	C	T
8	rs74543310	0	143414254	T	C
8	rs62513775	0	143414559	G	A
8	rs12678826	0	143414634	G	A
8	rs12678840	0	143414733	G	A
8	rs10088016	0	143414738	G	T
8	rs13275046	0	143416111	T	C
8	rs13264307	0	143416118	G	A
8	rs79945954	0	143416190	G	A
8	rs13265349	0	143416412	T	C
8	rs13257459	0	143416655	C	T
8	rs13257497	0	143416699	C	T
8	rs13255623	0	143416759	G	A
8	rs13255652	0	143416790	G	A
8	rs4427288	0	143417240	G	A
8	rs10441654	0	143418061	C	T
8	rs75855919	0	143418367	G	C
8	rs78109438	0	143418562	G	A
8	rs62513776	0	143418789	C	T
8	rs74583305	0	143419130	C	T
8	rs4076885	0	143419530	C	T
8	rs4501708	0	143419555	C	T
8	rs9324582	0	143419622	G	A
8	rs55676004	0	143419655	C	T
8	rs4076886	0	143419801	A	C
8	rs4518767	0	143420320	C	T
8	rs4553034	0	143420544	G	A
8	rs116921150	0	143421086	C	A
8	rs10095340	0	143421405	C	T
8	rs62513779	0	143421525	G	A
8	rs6984958	0	143421581	G	C
8	rs60070950	0	143421753	C	G
8	rs118117659	0	143421810	G	A
8	rs34238444	0	143422243	C	A
8	rs11994696	0	143422260	G	A
8	rs76571096	0	143422337	T	G
8	rs117036449	0	143422422	G	A
8	rs72614027	0	143422722	C	T
8	rs34120696	0	143423134	T	C
8	rs117642022	0	143423301	A	G
8	rs34362113	0	143423585	A	G
8	rs75534174	0	143423916	G	A
8	rs115052558	0	143423953	G	A
8	rs34942620	0	143424089	C	T
8	rs55949558	0	143425027	C	T
8	rs67990630	0	143425271	C	A
8	rs79460462	0	143425354	C	T
8	rs80309837	0	143425406	C	T
8	rs10100935	0	143425720	T	C
8	rs12156381	0	143425854	G	A
8	rs10110836	0	143425912	G	A
8	rs10101224	0	143425991	T	C
8	rs9644553	0	143427682	G	A
8	rs111547631	0	143427795	G	T
8	rs9324583	0	143427895	A	C
8	rs9324584	0	143428029	T	C
8	rs7844534	0	143428260	A	G
8	rs7838124	0	143428442	C	G
8	rs4073588	0	143428734	C	T
8	rs4073587	0	143429307	A	G
8	rs79343216	0	143429522	G	A
8	rs4510986	0	143429623	A	C
8	rs117253974	0	143430203	G	A
8	rs76077497	0	143430259	G	A
8	rs56725986	0	143430273	G	A
8	rs72614028	0	143430357	G	C
8	rs10448127	0	143431117	G	A
8	rs55744927	0	143431789	C	T
8	rs11996196	0	143432032	T	C
8	rs117918410	0	143432265	G	T
8	rs118134056	0	143432343	C	T
8	rs11997054	0	143432571	T	C
8	rs7823508	0	143432762	C	G
8	rs7827142	0	143432825	C	A
8	rs7835032	0	143433524	A	G
8	rs13268283	0	143433616	C	A
8	rs62513806	0	143433663	C	T
8	rs7463612	0	143433672	A	G
8	rs75610890	0	143433855	T	A
8	rs72614029	0	143433917	G	A
8	rs75092063	0	143434152	A	G
8	rs13250868	0	143434391	T	G
8	rs78197069	0	143434702	C	T
8	rs13279639	0	143435125	C	A
8	rs77706711	0	143435161	C	T
8	rs28579408	0	143435217	C	A
8	rs7814359	0	143436034	A	G
8	rs117750417	0	143436200	G	T
8	rs4520288	0	143437076	C	T
8	rs12682479	0	143437192	G	A
8	rs35770038	0	143437503	G	A
8	rs79038539	0	143437878	A	G
8	rs59948197	0	143438180	G	A
8	rs10091919	0	143438515	G	A
8	rs35850763	0	143438550	A	T
8	rs35417839	0	143439117	G	T
8	rs7831197	0	143439259	C	G
8	rs7842501	0	143440038	A	G
8	rs62511362	0	143440170	G	A
8	rs35860688	0	143440498	C	G
8	rs76833876	0	143440687	G	A
8	rs36117364	0	143441309	G	A
8	rs11986464	0	143441347	T	C
8	rs35947337	0	143441403	G	A
8	rs11985755	0	143441568	A	G
8	rs11985783	0	143441623	A	G
8	rs75360843	0	143442435	G	T
8	rs6984313	0	143443007	C	T
8	rs7007696	0	143443183	G	C
8	rs12682490	0	143443784	C	T
8	rs12682505	0	143443810	C	A
8	rs62511365	0	143443920	G	T
8	rs117713019	0	143444050	C	T
8	rs76039863	0	143444121	G	A
8	rs72614030	0	143444335	C	A
8	rs35831095	0	143444454	C	T
8	rs78654166	0	143444587	G	A
8	rs13253773	0	143445030	G	A
8	rs76917128	0	143445097	C	A
8	rs35979165	0	143445391	G	T
8	rs34530861	0	143446005	A	G
8	rs75403822	0	143446839	A	C
8	rs4419935	0	143447132	C	T
8	rs7388487	0	143447503	C	T
8	rs79477611	0	143448611	T	C
8	rs78608118	0	143449726	A	G
8	rs149928816	0	143449793	T	C
8	rs75777167	0	143449939	G	A
8	rs6583620	0	143450095	G	C
8	rs7845665	0	143450561	G	A
8	rs34954834	0	143451046	T	C
8	rs117989263	0	143451169	C	T
8	rs6583621	0	143451185	G	A
8	rs60788451	0	143451795	G	A
8	rs12676061	0	143452415	T	A
8	rs12677540	0	143452515	G	A
8	rs6989962	0	143452518	G	A
8	rs35209325	0	143453732	G	A
8	rs75972019	0	143453768	G	A
8	rs117839031	0	143454729	G	A
8	rs78462625	0	143454955	C	T
8	rs6983488	0	143455701	C	A
8	rs147471974	0	143455846	T	C
8	rs11985182	0	143456488	A	G
8	rs117940025	0	143456737	C	T
8	rs3935615	0	143457366	C	G
8	rs78133582	0	143457424	C	G
8	rs192638997	0	143457676	C	A
8	rs7013121	0	143458833	C	A
8	rs6998259	0	143458917	G	T
8	rs77094377	0	143459003	A	G
8	rs75964375	0	143459244	T	C
8	rs34714270	0	143459787	C	T
8	rs35573743	0	143459885	C	T
8	rs35640229	0	143461401	C	T
8	rs7829449	0	143461573	T	C
8	rs117452883	0	143461685	C	A
8	rs7833344	0	143461893	T	C
8	rs72689007	0	143463024	G	A
8	rs4244716	0	143463038	T	C
8	rs118080113	0	143463105	C	T
8	rs79996118	0	143464056	T	C
8	rs77210320	0	143464103	A	T
8	rs76941099	0	143464234	C	T
8	rs117512992	0	143464573	G	A
8	rs77544976	0	143465481	G	A
8	rs11990697	0	143465790	C	T
8	rs34033640	0	143465851	A	G
8	rs4928692	0	143466597	A	G
8	rs4576462	0	143467482	C	T
8	rs61596454	0	143468257	A	G
8	rs79736209	0	143468624	T	G
8	rs12386827	0	143468734	C	T
8	rs10101092	0	143469200	G	C
8	rs10091129	0	143469277	A	G
8	rs4928693	0	143469813	T	C
8	rs34762241	0	143469997	C	T
8	rs28706451	0	143470347	C	T
8	rs13278986	0	143470423	T	G
8	rs7822663	0	143470564	G	T
8	rs7813175	0	143470710	T	G
8	rs147368169	0	143470843	A	G
8	rs6583622	0	143471071	G	A
8	rs56182320	0	143471349	G	C
8	rs6997270	0	143471574	G	A
8	rs28393553	0	143474108	G	C
8	rs28586904	0	143474570	C	T
8	rs35755256	0	143474952	C	A
8	rs62511406	0	143474965	G	C
8	rs76844160	0	143475150	C	T
8	rs74886031	0	143475488	C	A
8	rs7387891	0	143475927	A	G
8	rs28433910	0	143476114	A	G
8	rs28611082	0	143476156	G	A
8	rs148604833	0	143476260	G	A
8	rs13277505	0	143476453	C	A
8	rs117769622	0	143476732	C	T
8	rs7011350	0	143476835	G	A
8	rs35556050	0	143477482	T	C
8	rs117521117	0	143477964	G	A
8	rs28481982	0	143477967	C	G
8	rs72614031	0	143478769	T	G
8	rs13272936	0	143479132	T	G
8	rs116862384	0	143479815	G	A
8	rs67369398	0	143479852	G	A
8	rs115343876	0	143479952	C	T
8	rs34655607	0	143479964	G	A
8	rs117659734	0	143480653	T	C
8	rs6583623	0	143480669	G	A
8	rs72614032	0	143480839	G	A
8	rs72614033	0	143481018	G	A
8	rs68095309	0	143481193	G	A
8	rs112795720	0	143481309	A	G
8	rs7015620	0	143482043	C	T
8	rs56084534	0	143482368	G	A
8	rs7357419	0	143482961	A	G
8	rs9324585	0	143483351	G	A
8	rs9324586	0	143483444	A	G
8	rs59366013	0	143483603	T	C
8	rs7011076	0	143483878	G	A
8	rs7001793	0	143484726	T	C
8	rs79015901	0	143484970	G	A
8	rs9801745	0	143485020	G	C
8	rs9802048	0	143485152	G	T
8	rs75368817	0	143485268	C	T
8	rs9802050	0	143485504	G	A
8	rs116757543	0	143485606	A	G
8	rs9801805	0	143485617	T	C
8	rs115537328	0	143485630	G	A
8	rs9801789	0	143485783	A	G
8	rs72689010	0	143485800	T	C
8	rs76048519	0	143486014	G	A
8	rs10092134	0	143486125	G	C
8	rs79028692	0	143486307	G	A
8	rs76956356	0	143486608	C	T
8	rs12543849	0	143486698	G	A
8	rs4977027	0	143486745	T	C
8	rs77733219	0	143486863	G	A
8	rs117886195	0	143487027	A	G
8	rs4301486	0	143487624	T	G
8	rs7462663	0	143487660	G	C
8	rs181040832	0	143487864	C	A
8	rs7463430	0	143488068	G	A
8	rs9324587	0	143488193	C	T
8	rs4567083	0	143488279	C	T
8	rs4509378	0	143488340	T	C
8	rs4509379	0	143488496	A	C
8	rs4291309	0	143488544	G	A
8	rs566674169	0	143488573	C	T
8	rs4398970	0	143488583	T	C
8	rs7834984	0	143488613	G	T
8	rs10109771	0	143488721	A	G
8	rs116082563	0	143488864	C	T
8	rs114756093	0	143488911	C	T
8	rs7838831	0	143489013	G	C
8	rs7829227	0	143489039	T	C
8	rs7386438	0	143489085	C	T
8	rs7387341	0	143489384	T	C
8	rs79251679	0	143489451	G	A
8	rs6583624	0	143489460	C	T
8	rs7010666	0	143489655	G	A
8	rs6991858	0	143489904	C	T
8	rs72689013	0	143489990	C	T
8	rs7004392	0	143490065	T	C
8	rs13248662	0	143490171	A	G
8	rs9692983	0	143490436	C	T
8	rs7844419	0	143490514	G	A
8	rs7386893	0	143490586	C	A
8	rs7387419	0	143490610	A	G
8	rs7388480	0	143490660	G	C
8	rs7387733	0	143490718	T	C
8	rs7827501	0	143490817	C	G
8	rs7834320	0	143490838	A	G
8	rs7827631	0	143490876	C	T
8	rs13268619	0	143490927	C	T
8	rs13261142	0	143490931	C	A
8	rs13260463	0	143491085	T	C
8	rs13260468	0	143491095	G	C
8	rs10093944	0	143491225	A	C
8	rs115061084	0	143491274	C	T
8	rs10093974	0	143491285	A	C
8	rs10093278	0	143491412	A	G
8	rs9324588	0	143491473	T	C
8	rs10093425	0	143491547	A	G
8	rs10108736	0	143491607	C	A
8	rs77746097	0	143491735	G	C
8	rs74677635	0	143491852	T	C
8	rs7388074	0	143491919	A	T
8	rs78891686	0	143492088	G	A
8	rs75872626	0	143492178	T	C
8	rs7388168	0	143492736	A	G
8	rs76753262	0	143492750	T	C
8	rs35153638	0	143493270	C	A
8	rs35767080	0	143493493	C	T
8	rs34023392	0	143493631	C	G
8	rs62511427	0	143493649	A	C
8	rs35042888	0	143493863	T	C
8	rs4928694	0	143493965	T	G
8	rs4928695	0	143493992	C	A
8	rs77603835	0	143494127	G	A
8	rs114533936	0	143494345	C	G
8	rs151090608	0	143494582	T	C
8	rs140154612	0	143495760	T	C
8	rs6583626	0	143495802	T	C
8	rs6583627	0	143495927	T	C
8	rs6986148	0	143495962	C	T
8	rs6583628	0	143495992	T	C
8	rs4928696	0	143496338	G	A
8	rs6583629	0	143496373	C	T
8	rs74727500	0	143496591	C	T
8	rs77156791	0	143496682	C	T
8	rs7387348	0	143496692	T	C
8	rs6583630	0	143497052	A	G
8	rs4073866	0	143497202	G	A
8	rs117526125	0	143497207	G	A
8	rs77253429	0	143497391	C	T
8	rs7465024	0	143497526	T	G
8	rs4073887	0	143497768	G	A
8	rs35773225	0	143498306	A	G
8	rs62511434	0	143498381	T	C
8	rs35109071	0	143498387	C	T
8	rs9720613	0	143498547	A	G
8	rs9720651	0	143498574	A	C
8	rs9720657	0	143498688	T	C
8	rs9324590	0	143498997	A	C
8	rs9692971	0	143499151	C	T
8	rs9692995	0	143499321	C	T
8	rs150700274	0	143499380	G	C
8	rs7828281	0	143499581	G	C
8	rs6991885	0	143500243	T	C
8	rs9792297	0	143500553	G	A
8	rs77439319	0	143500665	G	A
8	rs7823446	0	143500741	T	C
8	rs6583631	0	143500993	C	T
8	rs7822964	0	143501038	A	G
8	rs74520965	0	143501159	G	A
8	rs60570361	0	143501205	G	A
8	rs76193857	0	143501394	G	A
8	rs7827985	0	143501451	T	C
8	rs11167140	0	143501489	A	G
8	rs7461496	0	143501557	A	G
8	rs7464750	0	143501793	G	A
8	rs7013625	0	143502289	G	A
8	rs7003245	0	143502531	T	A
8	rs7465674	0	143502917	G	A
8	rs7459463	0	143503091	G	A
8	rs75669141	0	143503279	C	T
8	rs6583632	0	143503663	A	C
8	rs7008880	0	143503756	C	T
8	rs7000791	0	143503906	A	C
8	rs6985837	0	143504007	G	A
8	rs9324591	0	143504469	C	T
8	rs9657473	0	143504670	C	T
8	rs11167141	0	143504757	G	A
8	rs28558864	0	143504937	A	G
8	rs28713769	0	143504949	T	C
8	rs7386780	0	143505289	A	G
8	rs79094888	0	143505651	A	T
8	rs117577998	0	143505653	A	G
8	rs73717110	0	143505737	G	A
8	rs7843550	0	143505750	G	A
8	rs7386018	0	143505883	G	A
8	rs7386363	0	143506007	C	T
8	rs7827885	0	143506579	G	C
8	rs114412397	0	143506610	G	C
8	rs117005413	0	143506621	G	C
8	rs7827904	0	143506625	A	G
8	rs6988705	0	143507161	G	C
8	rs7388208	0	143507409	A	G
8	rs7001718	0	143507557	C	T
8	rs7012428	0	143507572	A	G
8	rs12550370	0	143507728	G	A
8	rs12548119	0	143507774	A	G
8	rs13249306	0	143508147	A	G
8	rs11992044	0	143508410	C	G
8	rs11984674	0	143508424	G	A
8	rs79095373	0	143508506	C	A
8	rs9720227	0	143508596	C	A
8	rs12541720	0	143509124	G	T
8	rs76926222	0	143509172	T	C
8	rs4977102	0	143509671	A	T
8	rs35676897	0	143510058	C	A
8	rs7012372	0	143510134	G	A
8	rs13271875	0	143510333	C	A
8	rs13280670	0	143510487	T	C
8	rs13272253	0	143510493	C	T
8	rs60002603	0	143511235	C	T
8	rs56095629	0	143511793	T	A
8	rs9801760	0	143511806	T	C
8	rs34719983	0	143512400	C	T
8	rs11785114	0	143512551	C	G
8	rs72689024	0	143513269	C	A
8	rs139260764	0	143514062	G	A
8	rs7827372	0	143514434	A	C
8	rs116988169	0	143514747	C	T
8	rs11776922	0	143514843	A	G
8	rs149767631	0	143514844	C	T
8	rs11787132	0	143514955	C	T
8	rs11780079	0	143514988	G	C
8	rs75573768	0	143515017	G	A
8	rs9801978	0	143515271	A	G
8	rs9801713	0	143515772	G	A
8	rs72614034	0	143515792	A	T
8	rs117431120	0	143515910	C	T
8	rs9802040	0	143515968	T	G
8	rs9801746	0	143516063	C	T
8	rs12544557	0	143516411	A	G
8	rs12546755	0	143516426	G	T
8	rs12544559	0	143516468	A	C
8	rs12545075	0	143516518	T	C
8	rs12541892	0	143516535	C	T
8	rs185941894	0	143516706	A	G
8	rs190660475	0	143516742	A	T
8	rs11167142	0	143516796	A	G
8	rs11167144	0	143516838	G	A
8	rs72689033	0	143517489	G	A
8	rs118034765	0	143517495	A	G
8	rs4977020	0	143518289	C	T
8	rs75442604	0	143518470	T	G
8	rs11167145	0	143518843	T	C
8	rs12544597	0	143518900	G	A
8	rs72614035	0	143520535	C	G
8	rs117597783	0	143521101	C	T
8	rs28753400	0	143521291	C	A
8	rs28578958	0	143521339	G	C
8	rs28557459	0	143521429	T	G
8	rs34687593	0	143521965	G	A
8	rs79462825	0	143521973	C	T
8	rs117026605	0	143522096	C	G
8	rs72689039	0	143522329	C	T
8	rs35543644	0	143522334	A	T
8	rs11779434	0	143522536	A	G
8	rs77823953	0	143524185	C	T
8	rs9693074	0	143524318	T	C
8	rs79582555	0	143524627	G	C
8	rs75911741	0	143525037	A	G
8	rs77599483	0	143525043	G	A
8	rs75092588	0	143525267	C	G
8	rs76971066	0	143525274	C	A
8	rs111710089	0	143525362	C	A
8	rs79881034	0	143525378	C	A
8	rs74952329	0	143525501	T	C
8	rs10092920	0	143525822	A	G
8	rs34003417	0	143526909	G	A
8	rs72499114	0	143527015	C	T
8	rs184438723	0	143527378	C	T
8	rs191049799	0	143527647	C	T
8	rs187499972	0	143527795	G	A
8	rs546931642	0	143527796	T	C
8	rs112132820	0	143527899	G	A
8	rs13275839	0	143528511	C	A
8	rs114216723	0	143528714	G	A
8	rs187439008	0	143529260	G	A
8	rs143076769	0	143532301	G	T
8	rs78317875	0	143532467	G	A
8	rs10102579	0	143532745	T	C
8	rs9324592	0	143533052	G	A
8	rs13255186	0	143533545	C	T
8	rs13256888	0	143533739	A	G
8	rs117692597	0	143534115	G	T
8	rs13263946	0	143534117	C	T
8	rs4977030	0	143534146	G	C
8	rs7460106	0	143534777	T	C
8	rs12682623	0	143535189	T	C
8	rs114780223	0	143535471	C	T
8	rs75115813	0	143535745	T	C
8	rs112057862	0	143536910	A	G
8	rs75769785	0	143537127	G	A
8	rs79657115	0	143537424	A	G
8	rs13276689	0	143537973	G	C
8	rs112278863	0	143537998	A	G
8	rs13251081	0	143538110	C	T
8	rs76320865	0	143538587	A	G
8	rs76397684	0	143539015	C	A
8	rs12679921	0	143540337	C	T
8	rs3934731	0	143541041	A	G
8	rs144517651	0	143544300	A	G
8	rs55887230	0	143544308	C	T
8	rs62511452	0	143544413	C	T
8	rs62511453	0	143548500	T	C
8	rs13281009	0	143548745	G	A
8	rs73714303	0	143549246	C	T
8	rs77185214	0	143549451	C	T
8	rs6583633	0	143549584	T	C
8	rs6583634	0	143549588	C	T
8	rs79517895	0	143549725	G	T
8	rs76317788	0	143550566	G	A
8	rs111161537	0	143550829	C	T
8	rs62511454	0	143551013	A	G
8	rs74590544	0	143551121	A	T
8	rs12548460	0	143552223	G	C
8	rs75135129	0	143553828	T	C
8	rs7822554	0	143553868	T	C
8	rs7815622	0	143554368	C	T
8	rs56294514	0	143555316	G	A
8	rs55731933	0	143555353	C	T
8	rs62511455	0	143555583	C	T
8	rs75381768	0	143556156	G	T
8	rs185779289	0	143556699	C	A
8	rs55875009	0	143556790	G	A
8	rs10481393	0	143559166	T	C
8	rs10481394	0	143559431	T	C
8	rs57661143	0	143559561	T	C
8	rs111988863	0	143559757	T	C
8	rs7386405	0	143560068	T	C
8	rs13279697	0	143560504	A	G
8	rs13252518	0	143560555	T	C
8	rs12682337	0	143560895	G	A
8	rs12680973	0	143560898	T	C
8	rs4509377	0	143561206	G	A
8	rs7006165	0	143561799	T	C
8	rs6583635	0	143562095	C	G
8	rs141733576	0	143562190	C	T
8	rs76346066	0	143562202	C	G
8	rs11782438	0	143563087	C	G
8	rs11776057	0	143563161	G	A
8	rs34794913	0	143563536	C	T
8	rs35459526	0	143564587	G	A
8	rs62513266	0	143564955	T	G
8	rs10875483	0	143565607	A	G
8	rs4074759	0	143566504	G	A
8	rs4074758	0	143566729	T	G
8	rs118061072	0	143566820	G	A
8	rs7386480	0	143567370	C	A
8	rs6583636	0	143567926	C	T
8	rs6583637	0	143567954	T	C
8	rs61595396	0	143568097	A	G
8	rs6583638	0	143568118	G	A
8	rs7386569	0	143568137	C	T
8	rs7386916	0	143568696	C	T
8	rs6583639	0	143568769	T	C
8	rs7462966	0	143569216	A	G
8	rs13255287	0	143569940	T	C
8	rs6984396	0	143570154	G	A
8	rs73714305	0	143570281	G	A
8	rs7825551	0	143570921	A	G
8	rs7826002	0	143571188	A	G
8	rs77387024	0	143571737	G	A
8	rs28661915	0	143571844	G	A
8	rs58146480	0	143572950	A	G
8	rs58977072	0	143573119	C	T
8	rs59317811	0	143573154	G	A
8	rs7843913	0	143573558	T	C
8	rs58657664	0	143574643	T	G
8	rs149328295	0	143575668	A	G
8	rs117594313	0	143576123	C	A
8	rs76993878	0	143579400	T	C
8	rs7386201	0	143580289	G	A
8	rs11167147	0	143580886	C	T
8	rs62513276	0	143582265	T	C
8	rs146575943	0	143584866	G	A
8	rs7386358	0	143585398	G	A
8	rs35760050	0	143585650	G	C
8	rs34509976	0	143586090	C	G
8	rs34071546	0	143586095	G	T
8	rs118083122	0	143586923	G	C
8	rs71516700	0	143586974	G	A
8	rs72689044	0	143587002	G	A
8	rs12546526	0	143587121	T	C
8	rs28668488	0	143587933	G	A
8	rs62513295	0	143588927	C	T
8	rs10107854	0	143589208	C	T
8	rs10107107	0	143589210	G	T
8	rs10108072	0	143589366	C	T
8	rs13278404	0	143590438	C	G
8	rs62513296	0	143590470	A	T
8	rs34649257	0	143590646	T	C
8	rs66787637	0	143591219	C	T
8	rs142600277	0	143591329	G	A
8	rs116139856	0	143591802	C	G
8	rs57276197	0	143593722	T	C
8	rs4977033	0	143593945	G	A
8	rs58371504	0	143594391	T	C
8	rs34667135	0	143594794	C	T
8	rs9694172	0	143595712	C	T
8	rs9693280	0	143595888	T	C
8	rs9694195	0	143595970	C	T
8	rs9657474	0	143596497	C	T
8	rs79488548	0	143596527	G	A
8	rs72689051	0	143597299	G	A
8	rs78496831	0	143597521	G	A
8	rs9771965	0	143597571	G	A
8	rs35665724	0	143597744	G	A
8	rs66615287	0	143598037	A	G
8	rs12542428	0	143598688	G	T
8	rs12550060	0	143598703	A	G
8	rs13281622	0	143599631	A	G
8	rs67091000	0	143600321	T	G
8	rs7386136	0	143602679	G	C
8	rs7839199	0	143602794	T	C
8	rs7828246	0	143602845	C	G
8	rs7462471	0	143603318	C	T
8	rs7460600	0	143603418	G	C
8	rs7465185	0	143603668	T	C
8	rs34031406	0	143603675	T	G
8	rs13267277	0	143605470	G	A
8	rs112471383	0	143605650	C	T
8	rs56050908	0	143606104	G	A
8	rs62513303	0	143606804	C	A
8	rs62513304	0	143607135	T	C
8	rs57073168	0	143607262	C	T
8	rs10109465	0	143607429	C	T
8	rs28430277	0	143607479	G	A
8	rs35318673	0	143607615	C	T
8	rs4977009	0	143608435	C	G
8	rs10283377	0	143608639	G	T
8	rs4977036	0	143609184	G	A
8	rs79085613	0	143609486	A	G
8	rs150372266	0	143609493	C	T
8	rs28626656	0	143609665	G	A
8	rs7838992	0	143609913	T	C
8	rs79395480	0	143610395	G	T
8	rs75669570	0	143610667	G	A
8	rs73374154	0	143610753	T	C
8	rs13249935	0	143611456	T	C
8	rs58746222	0	143611467	C	T
8	rs59966565	0	143611823	G	A
8	rs56074787	0	143611893	A	T
8	rs56070997	0	143612127	G	A
8	rs7846567	0	143612149	C	A
8	rs56897444	0	143612170	C	G
8	rs13250675	0	143612981	G	C
8	rs7387226	0	143613038	T	C
8	rs13270077	0	143613578	T	C
8	rs71518703	0	143613792	A	G
8	rs72689055	0	143613907	G	A
8	rs13271283	0	143613971	T	C
8	rs7837059	0	143614478	T	C
8	rs10095825	0	143614600	A	G
8	rs13269567	0	143614623	G	A
8	rs13272804	0	143614641	A	G
8	rs36121715	0	143615103	G	A
8	rs4394436	0	143615502	A	G
8	rs4394435	0	143615524	A	G
8	rs4977038	0	143615901	T	C
8	rs139018791	0	143617229	G	A
8	rs60262122	0	143617600	A	C
8	rs113189994	0	143618781	C	T
8	rs184848217	0	143619034	G	A
8	rs10097101	0	143619114	T	C
8	rs58307061	0	143619422	T	C
8	rs4977010	0	143619475	G	C
8	rs7386261	0	143619486	C	T
8	rs77931078	0	143619752	C	A
8	rs58624742	0	143620048	C	T
8	rs7460242	0	143620146	C	T
8	rs7462518	0	143620393	C	T
8	rs7460047	0	143620400	G	A
8	rs13276323	0	143620513	G	A
8	rs7387853	0	143620570	A	G
8	rs7388198	0	143620822	T	C
8	rs7462701	0	143621150	C	A
8	rs117442655	0	143621308	C	T
8	rs28449777	0	143621361	A	G
8	rs9644555	0	143622255	T	C
8	rs76137080	0	143622458	C	T
8	rs34364916	0	143623459	G	T
8	rs9650581	0	143626033	G	C
8	rs13265333	0	143626485	G	C
8	rs13265826	0	143626615	G	A
8	rs117079518	0	143626802	G	A
8	rs61549099	0	143626820	A	G
8	rs72689059	0	143626836	G	A
8	rs36026522	0	143627041	T	C
8	rs13260141	0	143627120	A	G
8	rs76254592	0	143627273	C	T
8	rs13260319	0	143627550	C	A
8	rs142692226	0	143628577	G	T
8	rs7387708	0	143628958	C	T
8	rs7387737	0	143629290	C	T
8	rs4977077	0	143629324	T	A
8	rs4977078	0	143629346	A	T
8	rs35123469	0	143630167	T	C
8	rs71518704	0	143630693	G	A
8	rs10435693	0	143630839	G	T
8	rs10435694	0	143630963	C	T
8	rs118128473	0	143631311	G	A
8	rs11987014	0	143631375	T	G
8	rs4128450	0	143631471	G	A
8	rs57209283	0	143631628	C	T
8	rs80137193	0	143631840	G	C
8	rs73374179	0	143632098	G	A
8	rs34685964	0	143632228	C	T
8	rs7387754	0	143633066	A	G
8	rs72689061	0	143633908	T	C
8	rs78090893	0	143634302	G	A
8	rs7387255	0	143635403	G	T
8	rs4977103	0	143635568	C	A
8	rs151045034	0	143635615	G	A
8	rs7386620	0	143637170	A	C
8	rs7386386	0	143637459	C	T
8	rs7824257	0	143637502	A	T
8	rs74967765	0	143638875	C	T
8	rs7834035	0	143639470	A	G
8	rs72689064	0	143639650	C	T
8	rs7387698	0	143639668	A	G
8	rs35289357	0	143642462	A	G
8	rs12680736	0	143642776	G	A
8	rs138805838	0	143643145	C	T
8	rs13269784	0	143643575	T	C
8	rs35147858	0	143644239	C	T
8	rs73714339	0	143644456	G	A
8	rs68105103	0	143644543	C	A
8	rs9772596	0	143644783	A	G
8	rs111984954	0	143644798	G	A
8	rs73714341	0	143644960	G	A
8	rs73714343	0	143645056	A	C
8	rs78707374	0	143645333	T	C
8	rs5002396	0	143645621	C	T
8	rs73714348	0	143645661	C	T
8	rs11167148	0	143645999	A	G
8	rs35187845	0	143647512	C	T
8	rs72689069	0	143647614	C	T
8	rs7460370	0	143647801	T	C
8	rs4977104	0	143648448	G	A
8	rs34980142	0	143649672	G	A
8	rs13266422	0	143650965	A	G
8	rs7386624	0	143651487	G	A
8	rs74531417	0	143652102	C	T
8	rs77729890	0	143652110	G	A
8	rs4977105	0	143652160	G	A
8	rs10086710	0	143652560	A	G
8	rs143031714	0	143652582	G	A
8	rs10086719	0	143652585	A	C
8	rs13250983	0	143652901	A	C
8	rs111250655	0	143652921	C	T
8	rs13251207	0	143652930	A	G
8	rs11992692	0	143653162	A	G
8	rs4977106	0	143653364	C	T
8	rs4977023	0	143653442	G	A
8	rs4977107	0	143653463	G	T
8	rs7386652	0	143653753	T	G
8	rs7386662	0	143653760	T	G
8	rs7388449	0	143653839	C	T
8	rs7388484	0	143654075	C	T
8	rs11997988	0	143655207	G	A
8	rs7387068	0	143655366	A	C
8	rs3935087	0	143655532	G	A
8	rs141461401	0	143655874	C	T
8	rs6996219	0	143656021	A	G
8	rs6996385	0	143656104	A	G
8	rs7016323	0	143656499	G	A
8	rs34839003	0	143656513	G	A
8	rs10105710	0	143656594	T	C
8	rs59132139	0	143656670	C	T
8	rs7388539	0	143656843	G	A
8	rs7387788	0	143656907	T	G
8	rs6583644	0	143657211	T	C
8	rs6583645	0	143657273	G	A
8	rs6583646	0	143657279	T	G
8	rs4977024	0	143657291	C	T
8	rs6583647	0	143657317	T	C
8	rs7459959	0	143657408	G	A
8	rs74709784	0	143657455	G	T
8	rs57412741	0	143657475	G	T
8	rs6583648	0	143657765	G	C
8	rs6583649	0	143657858	T	C
8	rs6999400	0	143657943	C	T
8	rs4977025	0	143658640	G	A
8	rs13262940	0	143659309	G	A
8	rs13274483	0	143659537	T	C
8	rs75570795	0	143659938	G	A
8	rs4073782	0	143660032	C	T
8	rs4073783	0	143660184	A	C
8	rs13273410	0	143660413	G	A
8	rs4073412	0	143660597	G	A
8	rs4073411	0	143660631	G	A
8	rs4073410	0	143660669	G	A
8	rs117951772	0	143661076	A	C
8	rs73714402	0	143661085	G	A
8	rs11984444	0	143661405	G	A
8	rs11167149	0	143661540	T	C
8	rs34080268	0	143662719	G	A
8	rs9693269	0	143663177	G	A
8	rs138013293	0	143663252	C	A
8	rs12550657	0	143663993	T	A
8	rs3934486	0	143664312	A	G
8	rs3934485	0	143664377	T	G
8	rs141439396	0	143664523	A	G
8	rs4977028	0	143664642	T	C
8	rs12550800	0	143664935	A	C
8	rs78106975	0	143665583	A	G
8	rs74371594	0	143665801	C	A
8	rs12114356	0	143665895	G	A
8	rs111519300	0	143666124	G	A
8	rs4977029	0	143666351	T	A
8	rs6981256	0	143666909	C	A
8	rs142831228	0	143667891	G	A
8	rs67544367	0	143668646	G	T
8	rs35975098	0	143668660	A	G
8	rs7830152	0	143669254	A	G
8	rs34968423	0	143669259	G	A
8	rs13276933	0	143669320	C	A
8	rs4977095	0	143669629	T	C
8	rs193071277	0	143670088	C	G
8	rs35198054	0	143670348	C	A
8	rs35388004	0	143670375	G	C
8	rs56997568	0	143671470	G	A
8	rs10105842	0	143671615	C	T
8	rs77365127	0	143672050	A	T
8	rs7829377	0	143672207	A	G
8	rs7829502	0	143672277	A	G
8	rs36065674	0	143672279	A	G
8	rs7008589	0	143672820	T	C
8	rs6996665	0	143673042	C	T
8	rs6982042	0	143673177	G	A
8	rs7009197	0	143673205	T	C
8	rs6583650	0	143673435	T	C
8	rs117137177	0	143673519	C	T
8	rs6583652	0	143673522	C	G
8	rs6583653	0	143673844	T	G
8	rs7838716	0	143674029	A	G
8	rs4977096	0	143674038	C	T
8	rs4977097	0	143674173	G	A
8	rs4977098	0	143674323	A	G
8	rs7465048	0	143674684	A	G
8	rs4977099	0	143674829	T	C
8	rs7843869	0	143675222	A	G
8	rs7813075	0	143675361	A	C
8	rs7827340	0	143675480	G	A
8	rs73375876	0	143675815	T	C
8	rs4977021	0	143676026	C	T
8	rs12543119	0	143676923	C	G
8	rs146474087	0	143677088	G	A
8	rs4977022	0	143677647	C	T
8	rs4977101	0	143677819	A	G
8	rs7463057	0	143678427	T	C
8	rs149636637	0	143678684	G	A
8	rs12545653	0	143678997	G	C
8	rs35036243	0	143679282	T	C
8	rs73716437	0	143679457	A	C
8	rs66671632	0	143680772	C	T
8	rs34492225	0	143681389	G	C
8	rs11167150	0	143681457	A	G
8	rs35775616	0	143681498	C	T
8	rs35083967	0	143681600	G	A
8	rs74460442	0	143681626	C	T
8	rs6985722	0	143681757	A	G
8	rs36050651	0	143681796	A	G
8	rs6985894	0	143681901	A	G
8	rs7002055	0	143682240	G	T
8	rs7835613	0	143682428	G	A
8	rs12546658	0	143682867	T	C
8	rs13250908	0	143682917	A	G
8	rs13250947	0	143682952	A	G
8	rs72689083	0	143682966	C	A
8	rs79477885	0	143683054	A	G
8	rs113140675	0	143683151	C	T
8	rs118099180	0	143683187	G	A
8	rs116905755	0	143683207	C	A
8	rs57469704	0	143683210	G	A
8	rs13259747	0	143683567	A	C
8	rs13258638	0	143683582	C	T
8	rs13257059	0	143683716	G	A
8	rs35476574	0	143683784	C	A
8	rs60970334	0	143684165	C	G
8	rs58986836	0	143684655	C	T
8	rs112292323	0	143684787	G	A
8	rs182482258	0	143684908	C	T
8	rs7017842	0	143685116	G	A
8	rs73375896	0	143685578	T	C
8	rs13276754	0	143685680	G	A
8	rs35868630	0	143685933	G	A
8	rs9694236	0	143686206	T	G
8	rs9694015	0	143686221	A	G
8	rs10087300	0	143686676	G	A
8	rs9324593	0	143686995	A	G
8	rs11994668	0	143687392	G	T
8	rs13254010	0	143687456	T	C
8	rs28532766	0	143687508	C	T
8	rs28675879	0	143687713	C	A
8	rs12680428	0	143688003	G	A
8	rs12678540	0	143688096	A	G
8	rs58105878	0	143688138	T	C
8	rs12680931	0	143688294	G	C
8	rs144494223	0	143688403	C	T
8	rs10103454	0	143688896	C	A
8	rs12544751	0	143689390	C	T
8	rs12544773	0	143689422	C	G
8	rs117589510	0	143690661	C	T
8	rs189156998	0	143690749	C	T
8	rs10110456	0	143690833	G	A
8	rs79657550	0	143690844	C	G
8	rs11167152	0	143691077	G	C
8	rs60275617	0	143691634	A	G
8	rs7465272	0	143691838	T	A
8	rs13252981	0	143692087	A	C
8	rs145258183	0	143692146	C	T
8	rs36044474	0	143692326	G	C
8	rs13260813	0	143692395	A	C
8	rs77080405	0	143692781	C	T
8	rs76315763	0	143693384	G	C
8	rs35900184	0	143693411	C	T
8	rs10097505	0	143694184	G	A
8	rs28686812	0	143694775	G	C
8	rs2234911	0	143695144	G	A
8	rs28403912	0	143695678	A	G
8	rs28641083	0	143695681	G	C
8	rs72614036	0	143695772	C	T
8	rs28420666	0	143695825	C	G
8	rs28427138	0	143696041	A	G
8	rs28734952	0	143696080	A	G
8	rs28489307	0	143696234	C	G
8	rs28625055	0	143696832	G	A
8	rs28451207	0	143697484	A	C
8	rs28620047	0	143697902	G	A
8	rs117299048	0	143698119	T	A
8	rs28584159	0	143698134	G	A
8	rs28400431	0	143698404	C	A
8	rs28410716	0	143698721	A	G
8	rs28626462	0	143699526	A	C
8	rs139569032	0	143699575	T	C
8	rs62513322	0	143699952	T	C
8	rs79905110	0	143701732	G	A
8	rs78210260	0	143702431	G	C
8	rs587620598	0	143703078	G	A
8	rs62513323	0	143703218	C	T
8	rs138072178	0	143703627	T	C
8	rs76360281	0	143703969	A	G
8	rs28585009	0	143704432	T	C
8	rs28593555	0	143704521	A	T
8	rs73716484	0	143705664	C	G
8	rs77107153	0	143705971	G	A
8	rs28682551	0	143706784	A	G
8	rs28473387	0	143707473	T	C
8	rs56370107	0	143707530	C	T
8	rs79830437	0	143708457	C	T
8	rs28406558	0	143709351	C	T
8	rs114495595	0	143709647	T	C
8	rs28712119	0	143709695	T	C
8	rs61618106	0	143710541	C	T
8	rs55882084	0	143711581	G	A
8	rs75061131	0	143711769	C	T
8	rs72690905	0	143713207	C	T
8	rs114002942	0	143714120	C	A
8	rs149686957	0	143714886	G	A
8	rs117478145	0	143715268	T	A
8	rs4545075	0	143716030	G	T
8	rs73716487	0	143716292	C	G
8	rs62513330	0	143717303	C	T
8	rs75947347	0	143717551	G	A
8	rs73716490	0	143718199	G	A
8	rs10105196	0	143719157	G	A
8	rs6991098	0	143719670	C	T
8	rs2280881	0	143719983	G	C
8	rs13279182	0	143720544	A	G
8	rs34087536	0	143720876	G	A
8	rs79263546	0	143721021	G	A
8	rs78866363	0	143721425	G	T
8	rs2280880	0	143721929	C	A
8	rs7017680	0	143721935	C	T
8	rs7017851	0	143722038	G	T
8	rs2280879	0	143722228	T	C
8	rs2280878	0	143722366	G	A
8	rs6996760	0	143722386	G	A
8	rs7000765	0	143722457	G	A
8	rs6984406	0	143722537	C	T
8	rs79641092	0	143722563	G	C
8	rs78178926	0	143722583	G	A
8	rs7007349	0	143722673	T	C
8	rs76398850	0	143722700	C	G
8	rs74829018	0	143722958	A	T
8	rs9297967	0	143723002	A	C
8	rs9297968	0	143723009	A	G
8	rs9297969	0	143723237	A	G
8	rs80345416	0	143723261	G	A
8	rs76031680	0	143723350	G	T
8	rs76131574	0	143723359	C	T
8	rs9297970	0	143723386	C	T
8	rs147515544	0	143723548	T	C
8	rs9297971	0	143723572	T	C
8	rs9297972	0	143723660	C	T
8	rs80153260	0	143724263	G	A
8	rs77600174	0	143724402	A	C
8	rs79282790	0	143724461	G	A
8	rs13258179	0	143724597	T	A
8	rs58252875	0	143724865	C	T
8	rs35422340	0	143725126	A	G
8	rs9720504	0	143725502	T	C
8	rs4256574	0	143725705	C	T
8	rs4256575	0	143725756	A	T
8	rs9771845	0	143726577	C	G
8	rs117918886	0	143726720	A	G
8	rs7017931	0	143726728	A	G
8	rs6995852	0	143726834	C	T
8	rs143262655	0	143726843	C	T
8	rs150933128	0	143726988	C	T
8	rs9721143	0	143727511	A	T
8	rs117520033	0	143727836	T	C
8	rs9694556	0	143727841	A	G
8	rs9297973	0	143728375	T	C
8	rs6990126	0	143728387	T	C
8	rs149905197	0	143728691	T	C
8	rs9772821	0	143729119	C	T
8	rs4430070	0	143729184	G	C
8	rs117886218	0	143729251	G	T
8	rs117303557	0	143729270	T	C
8	rs144171920	0	143729645	T	C
8	rs9773284	0	143730159	C	T
8	rs182915962	0	143730349	G	T
8	rs10104869	0	143730365	C	T
8	rs11785376	0	143730412	C	T
8	rs11785400	0	143730456	C	T
8	rs4484678	0	143730796	A	G
8	rs4294163	0	143730830	G	T
8	rs4357267	0	143730905	C	G
8	rs7460801	0	143730972	C	A
8	rs7463655	0	143731034	G	C
8	rs79707680	0	143731106	C	T
8	rs149547278	0	143731169	C	T
8	rs9773415	0	143731170	G	A
8	rs9774627	0	143731267	G	A
8	rs117145659	0	143731278	G	T
8	rs146612209	0	143731658	C	T
8	rs117435321	0	143731740	T	C
8	rs9721359	0	143731748	G	A
8	rs13265663	0	143732255	A	C
8	rs73714603	0	143733076	C	G
8	rs4297023	0	143733307	C	A
8	rs4327844	0	143733540	T	C
8	rs4579507	0	143733663	C	G
8	rs77558277	0	143733841	C	T
8	rs4457308	0	143733922	G	A
8	rs80023677	0	143734004	G	A
8	rs73714607	0	143734117	G	A
8	rs73714611	0	143734442	A	C
8	rs79468655	0	143734577	T	A
8	rs10099892	0	143734608	C	T
8	rs76511413	0	143734758	A	C
8	rs10100287	0	143734836	C	T
8	rs4736342	0	143735190	A	G
8	rs77517526	0	143735451	G	A
8	rs142867766	0	143735792	A	T
8	rs34875149	0	143736131	G	A
8	rs35985277	0	143736137	C	T
8	rs10956992	0	143736235	A	C
8	rs4266629	0	143736635	A	G
8	rs4403386	0	143736770	C	G
8	rs4467920	0	143736846	C	T
8	rs4581034	0	143736968	G	A
8	rs4644221	0	143736984	T	C
8	rs75047656	0	143736989	C	T
8	rs7459963	0	143737129	C	T
8	rs11776301	0	143737142	A	G
8	rs9694286	0	143737157	G	T
8	rs4371985	0	143737279	C	T
8	rs4518642	0	143737396	T	C
8	rs4301430	0	143737416	T	C
8	rs4430071	0	143737680	T	C
8	rs4567014	0	143737690	G	C
8	rs4587307	0	143738529	G	A
8	rs10103161	0	143738571	A	G
8	rs7459630	0	143738585	A	C
8	rs7002932	0	143738816	C	A
8	rs1137522	0	143739020	A	C
8	rs1137521	0	143739162	C	T
8	rs13248524	0	143739343	T	C
8	rs77519741	0	143739349	C	T
8	rs11543967	0	143739435	C	T
8	rs4336593	0	143739647	G	T
8	rs4401833	0	143739731	A	T
8	rs113894368	0	143739756	T	A
8	rs1801343	0	143739974	C	T
8	rs1056012	0	143740167	A	G
8	rs76081340	0	143740202	C	T
8	rs117839538	0	143740311	A	C
8	rs6988393	0	143740596	A	G
8	rs3735993	0	143741170	G	A
8	rs4736361	0	143741375	G	A
8	rs4736362	0	143741381	G	A
8	rs74911193	0	143741612	C	G
8	rs4736363	0	143742112	C	A
8	rs4736364	0	143742113	C	T
8	rs4736365	0	143742197	A	G
8	rs4736366	0	143742413	C	T
8	rs4736367	0	143742477	G	A
8	rs3735994	0	143742683	C	T
8	rs3808497	0	143743486	C	G
8	rs2976400	0	143743611	G	A
8	rs3824208	0	143743653	C	G
8	rs11781103	0	143744437	G	C
8	rs117093756	0	143744589	G	T
8	rs750529	0	143744877	G	C
8	rs750530	0	143744931	G	A
8	rs74941729	0	143745185	C	G
8	rs35419434	0	143745981	G	A
8	rs2976399	0	143746050	C	T
8	rs3735999	0	143746069	T	C
8	rs3802234	0	143746365	G	A
8	rs754957	0	143746416	A	G
8	rs3802232	0	143746701	A	G
8	rs34800931	0	143747097	C	T
8	rs2978973	0	143747271	C	G
8	rs34288113	0	143747389	G	A
8	rs6997771	0	143747752	T	G
8	rs80003180	0	143747942	G	A
8	rs112673614	0	143748071	G	A
8	rs13255558	0	143748080	C	T
8	rs11780221	0	143748215	T	A
8	rs11785012	0	143748355	G	A
8	rs4736368	0	143748528	G	C
8	rs117400035	0	143748759	C	T
8	rs78167196	0	143748919	G	C
8	rs7007891	0	143749228	C	T
8	rs6995314	0	143749718	A	G
8	rs79782426	0	143749993	G	C
8	rs10108059	0	143750028	G	T
8	rs10110864	0	143750072	C	T
8	rs78969819	0	143750095	T	C
8	rs12546978	0	143750205	T	A
8	rs117625911	0	143750507	A	G
8	rs4736369	0	143751698	T	C
8	rs2978974	0	143751864	G	A
8	rs9297976	0	143752235	T	C
8	rs2976384	0	143752994	T	C
8	rs183654220	0	143753027	A	G
8	rs2920288	0	143753289	C	T
8	rs78169764	0	143753531	G	A
8	rs13264644	0	143753546	A	G
8	rs75914363	0	143753602	C	T
8	rs2920287	0	143754136	G	A
8	rs2920286	0	143754728	G	A
8	rs73714659	0	143754942	G	A
8	rs75452069	0	143755138	G	A
8	rs2978977	0	143755720	C	A
8	rs73714661	0	143755870	G	A
8	rs2920285	0	143756218	G	C
8	rs2978978	0	143756530	T	C
8	rs2920284	0	143756919	A	G
8	rs2920283	0	143757037	T	C
8	rs2978979	0	143757286	C	A
8	rs185644964	0	143757341	T	C
8	rs2976386	0	143757409	G	A
8	rs34335167	0	143757564	G	A
8	rs10956997	0	143757600	A	T
8	rs2978980	0	143757708	T	G
8	rs2920282	0	143757763	T	C
8	rs55783251	0	143758378	G	A
8	rs73714662	0	143758506	G	A
8	rs73714664	0	143758944	C	T
8	rs117707147	0	143759132	G	A
8	rs2978981	0	143759137	C	T
8	rs2976387	0	143759364	G	A
8	rs2976388	0	143760256	G	A
8	rs2976389	0	143760421	T	C
8	rs2920281	0	143760444	C	T
8	rs139153574	0	143760588	C	A
8	rs6471587	0	143761103	C	G
8	rs2920280	0	143761144	G	C
8	rs13262164	0	143761172	C	T
8	rs79646367	0	143761720	G	T
8	rs2294008	0	143761931	C	T
8	rs2920279	0	143762135	A	C
8	rs2294010	0	143762430	A	G
8	rs2976391	0	143762724	C	A
8	rs3736001	0	143762807	G	A
8	rs2976392	0	143762932	G	A
8	rs3736003	0	143762967	C	T
8	rs2920298	0	143763043	A	G
8	rs2920297	0	143763083	A	G
8	rs2920296	0	143763109	A	G
8	rs2978982	0	143763490	T	C
8	rs138377917	0	143763531	G	A
8	rs1045531	0	143763547	C	A
8	rs2976393	0	143763618	C	G
8	rs2976394	0	143763622	C	T
8	rs10216533	0	143763690	G	A
8	rs2976395	0	143763750	G	A
8	rs1045547	0	143763757	T	G
8	rs1045574	0	143763958	G	A
8	rs2976396	0	143764001	G	A
8	rs1045605	0	143764101	C	G
8	rs2976397	0	143764613	G	T
8	rs56147230	0	143764729	T	G
8	rs2976398	0	143764879	G	C
8	rs2920295	0	143764937	A	G
8	rs2920294	0	143765326	C	G
8	rs2920292	0	143765699	A	G
8	rs2978983	0	143765842	A	G
8	rs12155758	0	143765885	G	A
8	rs13251365	0	143765932	G	A
8	rs10104383	0	143766035	C	T
8	rs2585183	0	143766059	C	G
8	rs10091779	0	143766089	A	G
8	rs73714670	0	143766396	C	T
8	rs73714671	0	143767140	G	A
8	rs181356868	0	143767810	C	G
8	rs28449345	0	143767822	A	G
8	rs73714672	0	143769150	G	A
8	rs2717609	0	143769252	A	T
8	rs116997037	0	143769685	G	A
8	rs2572910	0	143770135	C	G
8	rs140667216	0	143770563	C	G
8	rs73714673	0	143771364	A	G
8	rs2585181	0	143771714	C	A
8	rs117939532	0	143771882	T	C
8	rs55924374	0	143772655	G	A
8	rs4736371	0	143773166	A	G
8	rs2585179	0	143774193	G	A
8	rs1836633	0	143774592	G	A
8	rs2717562	0	143776668	T	C
8	rs1865552	0	143776873	T	G
8	rs2717561	0	143777010	T	C
8	rs61525114	0	143777579	C	T
8	rs141713562	0	143778311	G	T
8	rs2585176	0	143778381	A	T
8	rs77460657	0	143778434	G	A
8	rs6990857	0	143779367	A	G
8	rs79588673	0	143780067	A	G
8	rs1836632	0	143780452	G	T
8	rs1435453	0	143780775	C	T
8	rs2572896	0	143781058	C	T
8	rs12548797	0	143781115	A	G
8	rs117893364	0	143781183	C	G
8	rs2585175	0	143781289	G	C
8	rs1048831	0	143781858	G	A
8	rs2585174	0	143782044	A	G
8	rs2572898	0	143782274	G	C
8	rs13272904	0	143782614	T	C
8	rs6987246	0	143783164	G	A
8	rs2585154	0	143783485	C	T
8	rs2294012	0	143784275	C	T
8	rs2244163	0	143784500	T	G
8	rs2244152	0	143784885	C	A
8	rs2294011	0	143784971	A	C
8	rs2585153	0	143785345	G	A
8	rs28719133	0	143785548	C	T
8	rs2572899	0	143785549	A	G
8	rs2164308	0	143785659	C	T
8	rs2585152	0	143786214	A	T
8	rs2082801	0	143786461	A	G
8	rs6471588	0	143786835	A	G
8	rs150751363	0	143787025	C	G
8	rs75650914	0	143787600	G	A
8	rs2717550	0	143787808	T	A
8	rs1469811	0	143787999	G	A
8	rs76021109	0	143788492	G	A
8	rs2164307	0	143788831	A	T
8	rs1560986	0	143789775	T	C
8	rs2263092	0	143789966	A	G
8	rs9657023	0	143790182	G	A
8	rs1594999	0	143790574	G	A
8	rs10092298	0	143790706	A	G
8	rs2376491	0	143790934	G	A
8	rs2717552	0	143791300	T	C
8	rs146569114	0	143791318	A	C
8	rs2572902	0	143791387	A	G
8	rs2572904	0	143792193	A	C
8	rs4736372	0	143792266	G	A
8	rs4736373	0	143792357	G	C
8	rs2585150	0	143792669	C	T
8	rs2585149	0	143793320	T	C
8	rs10481205	0	143795037	T	G
8	rs147907282	0	143795038	C	T
8	rs10481206	0	143795314	C	T
8	rs10481207	0	143795445	A	G
8	rs4736374	0	143795592	A	G
8	rs76679208	0	143796110	A	G
8	rs2585148	0	143796193	C	G
8	rs6471589	0	143796339	T	C
8	rs28708997	0	143797665	C	T
8	rs28375984	0	143797713	T	C
8	rs2572906	0	143798269	G	A
8	rs6471590	0	143798552	G	A
8	rs2585146	0	143798641	G	T
8	rs2585145	0	143799457	G	A
8	rs2717606	0	143799496	G	A
8	rs2585144	0	143800269	A	T
8	rs2717605	0	143801015	T	G
8	rs2572907	0	143801938	G	A
8	rs55916158	0	143801999	T	C
8	rs6998746	0	143802456	C	A
8	rs2572908	0	143802636	A	G
8	rs117619077	0	143802858	A	C
8	rs2717603	0	143803193	T	C
8	rs77103402	0	143803613	G	A
8	rs10111892	0	143803987	G	A
8	rs13250661	0	143804134	C	T
8	rs73714692	0	143804754	G	T
8	rs2717602	0	143805683	G	A
8	rs2585141	0	143806343	G	A
8	rs2572909	0	143806464	C	G
8	rs2585140	0	143806896	A	G
8	rs3758079	0	143807651	G	A
8	rs2717601	0	143807924	T	C
8	rs2585139	0	143808175	C	G
8	rs138227826	0	143808424	G	A
8	rs2280877	0	143808628	G	T
8	rs2257796	0	143808667	T	C
8	rs2585138	0	143808951	C	T
8	rs2257840	0	143809193	C	T
8	rs7000507	0	143810721	A	C
8	rs6991446	0	143810819	T	C
8	rs116878681	0	143811146	G	A
8	rs144818065	0	143811924	C	T
8	rs2585136	0	143812141	A	G
```
