## Supplementary material for "Characterization of shared and ancestry-specific signals driving complex traits using multi-ancestry fine-mapping": s1_snps.txt

```
rs9324554
rs62512982
rs78882655
rs79246231
rs12679521
rs11167091
rs78252114
rs115746190
rs142072007
rs12549657
rs72689001
rs13275144
rs12155631
rs75327751
rs117224774
rs12156174
rs9721305
rs9720181
rs9720679
rs11784579
rs11775168
rs113815069
rs62512983
rs144888055
rs9772153
rs13263520
rs11785612
rs61453208
rs117314309
rs11778614
rs75203493
rs11167092
rs149307122
rs13274472
rs73369656
rs62512986
rs62512987
rs58058193
rs79529732
rs9694154
rs9694100
rs9694190
rs9693309
rs9693323
rs11776017
rs62512989
rs79434366
rs12682375
rs77120891
rs9693774
rs9720892
rs28639741
rs11775314
rs76085530
rs9774290
rs10107266
rs12547520
rs12547535
rs9693553
rs10875474
rs12543543
rs113637322
rs112298469
rs9324555
rs118100372
rs9774266
rs73369681
rs10095793
rs73369683
rs75943313
rs9693810
rs9324556
rs9324557
rs79030326
rs9324558
rs9324559
rs9772779
rs56044564
rs11167095
rs9324560
rs13439357
rs28641121
rs9692720
rs9324561
rs73369699
rs111331788
rs12546857
rs12545168
rs9721191
rs12547368
rs9720547
rs80236348
rs28512212
rs62512991
rs73371605
rs113067703
rs112651084
rs9802100
rs4076924
rs9324562
rs9324563
rs9694951
rs117092594
rs9720958
rs55870511
rs9324564
rs78001382
rs80246137
rs11781672
rs9773681
rs142726194
rs13268765
rs58895084
rs73371627
rs73371630
rs78729988
rs72690723
rs68094446
rs118122826
rs67659622
rs13261351
rs9720781
rs9285637
rs73371641
rs9773931
rs28498063
rs9324566
rs55687951
rs28394724
rs72690727
rs73713482
rs3934993
rs9324567
rs149382796
rs11995875
rs76810788
rs74412296
rs9324568
rs10109869
rs150882889
rs12056948
rs28599470
rs28617681
rs13275139
rs143170547
rs9692925
rs9693871
rs9771932
rs9773076
rs74478821
rs13248064
rs117245329
rs12543585
rs112563922
rs73713485
rs3936067
rs9324569
rs139203260
rs113122796
rs12541756
rs77094987
rs9324570
rs58874513
rs9772881
rs6996982
rs34981395
rs35138854
rs150705874
rs4073246
rs117865728
rs9720495
rs4073248
rs4073247
rs10110082
rs139006094
rs7387227
rs7388571
rs10101158
rs10110903
rs75892502
rs7836736
rs72690733
rs6583654
rs10110226
rs10097855
rs66647381
rs113978995
rs35377219
rs34221852
rs55922321
rs79659138
rs9644544
rs143337705
rs12546304
rs74329068
rs72690741
rs1823148
rs146308710
rs11778716
rs75960007
rs188832905
rs11786376
rs143443965
rs1345144
rs13256308
rs6583557
rs6583558
rs7387130
rs4917230
rs6583559
rs7001012
rs117892032
rs6985874
rs7840260
rs7386266
rs7386267
rs138016613
rs6421317
rs754283
rs6421318
rs117470656
rs117782270
rs6991120
rs6421319
rs7813185
rs10103803
rs151004667
rs6421320
rs72690748
rs6583586
rs10282980
rs76579634
rs7844263
rs6583587
rs7825079
rs28453040
rs78754027
rs13262901
rs77494649
rs7013384
rs2316461
rs6583592
rs2316460
rs6583593
rs2121474
rs74441500
rs6995285
rs7813910
rs56244432
rs12676766
rs12676767
rs11774264
rs7387757
rs143883410
rs10095287
rs60120846
rs80325773
rs12678389
rs6583601
rs6583603
rs7838292
rs7824056
rs10113291
rs141384104
rs79104587
rs6583614
rs79069780
rs6998435
rs9773641
rs7012868
rs7012875
rs1446940
rs6997250
rs6583615
rs140041410
rs1446938
rs72690758
rs1562371
rs13281454
rs13281464
rs11777394
rs7388323
rs9785077
rs9785126
rs9785081
rs1966800
rs3926193
rs11990132
rs6994141
rs11786180
rs55982805
rs11780416
rs6583617
rs140074442
rs7388266
rs117006293
rs1446939
rs7010301
rs6985015
rs6985157
rs6985498
rs11777156
rs190091663
rs935452
rs11988083
rs78767909
rs78446923
rs75653563
rs13267482
rs151164766
rs116370472
rs68094551
rs1542194
rs115842867
rs77937063
rs117776716
rs76075010
rs77938269
rs74779289
rs76166546
rs28657765
rs77524560
rs7388547
rs4917320
rs34694431
rs9792336
rs72690772
rs62512160
rs35223302
rs35460878
rs75199149
rs4917239
rs78304695
rs4917319
rs72690775
rs117027151
rs34509488
rs62512161
rs34024785
rs13271338
rs11167096
rs7813281
rs147903598
rs9792219
rs58746247
rs117146720
rs4917318
rs935454
rs935455
rs935456
rs4917238
rs74950963
rs66873603
rs72690779
rs7008707
rs11785510
rs11774910
rs11775637
rs11782791
rs11167097
rs11167098
rs7843278
rs62512162
rs6989799
rs6583640
rs4917237
rs77093438
rs4917236
rs62512163
rs62512164
rs74632478
rs78975066
rs62512166
rs77628520
rs62512167
rs116642404
rs1992805
rs78906401
rs111239108
rs75859483
rs145565712
rs72690786
rs1446935
rs11167102
rs12546975
rs11167103
rs10875475
rs12547538
rs28549192
rs4917322
rs116927692
rs12549089
rs6987594
rs71516662
rs6987755
rs9644547
rs6583547
rs6988575
rs2028930
rs935461
rs10096662
rs6997165
rs117992377
rs28654384
rs145929586
rs6992390
rs80195667
rs11167104
rs77898497
rs77980764
rs10108313
rs10875476
rs11167105
rs11167106
rs11167107
rs141146329
rs62512207
rs11779226
rs6583548
rs4917324
rs4917325
rs4917326
rs75210113
rs4917243
rs4917327
rs4917244
rs1530590
rs1838905
rs1838904
rs9644548
rs12675549
rs11775705
rs56177626
rs11780731
rs4917328
rs4917329
rs60757198
rs79114588
rs34224344
rs35746087
rs75316669
rs117337018
rs77989810
rs75812220
rs76883459
rs34258588
rs1562369
rs77615252
rs74606040
rs7463711
rs75193193
rs7831570
rs1562374
rs143518073
rs75367017
rs35287277
rs4392941
rs58388633
rs71516664
rs7005204
rs4350018
rs4917247
rs4917212
rs55820740
rs35284804
rs34060275
rs72696797
rs36098728
rs733225
rs35589100
rs34816936
rs6998863
rs4917249
rs4244240
rs4244241
rs4244242
rs75769985
rs4244243
rs3937642
rs7003924
rs112561863
rs74565016
rs117940800
rs7844001
rs6996758
rs34478488
rs12114538
rs4612374
rs116943592
rs75907241
rs34037520
rs113050673
rs138611695
rs72696800
rs12676920
rs4999020
rs4645593
rs76527783
rs935459
rs4541966
rs4333638
rs4541967
rs7845056
rs71516665
rs6583552
rs34053892
rs6583553
rs6991768
rs6583554
rs10216552
rs111363739
rs183426504
rs935458
rs4404952
rs744344
rs744343
rs744342
rs4260922
rs4501617
rs76678776
rs61227053
rs116933938
rs13281152
rs34293962
rs6583555
rs7846274
rs34960479
rs4244244
rs7814977
rs77889234
rs67132476
rs4917250
rs71516667
rs4917217
rs4917251
rs56579226
rs9694428
rs9692923
rs12675513
rs4297064
rs13278238
rs4917252
rs79016392
rs10087678
rs117462872
rs34356284
rs4917253
rs4244245
rs10098773
rs79137459
rs12682599
rs4130074
rs67676203
rs183017949
rs532711852
rs28631761
rs61440821
rs4076554
rs4917255
rs11774404
rs10106516
rs4917256
rs4917257
rs62512243
rs4917258
rs10092183
rs59694261
rs28709344
rs28367088
rs72698411
rs10108030
rs72698412
rs1542758
rs72698413
rs11167109
rs11984902
rs4917259
rs4917260
rs4917261
rs4917262
rs72698416
rs4917263
rs4917264
rs192623219
rs118166243
rs34973588
rs57648918
rs79214229
rs72698418
rs113041767
rs2029619
rs72698419
rs73361540
rs66781889
rs72698420
rs57330724
rs58603452
rs78069950
rs10086245
rs10096413
rs72698425
rs72698426
rs72698428
rs74927291
rs57548001
rs117630928
rs60706888
rs113993830
rs12676273
rs72698430
rs114540800
rs75826482
rs60667701
rs57066332
rs68021851
rs75834034
rs77035579
rs79555782
rs77229149
rs59165388
rs13279953
rs57884141
rs60010892
rs734756
rs734753
rs734754
rs734755
rs55938974
rs150956355
rs56355546
rs56181567
rs4917265
rs78679089
rs114834931
rs10103020
rs10103142
rs10092536
rs28673694
rs12680133
rs12680153
rs181363366
rs72698435
rs67290160
rs72499108
rs66584876
rs67478447
rs117874595
rs55856962
rs72698437
rs58813722
rs59944747
rs79533704
rs117661788
rs142652138
rs72698440
rs72698441
rs79362580
rs74925392
rs72698442
rs28635697
rs28430323
rs116070163
rs71516669
rs72698443
rs73716038
rs66808235
rs72698444
rs57300789
rs4917266
rs13282686
rs4917267
rs6996685
rs6981779
rs7004581
rs75021756
rs55796425
rs4917218
rs4917268
rs117411214
rs72698446
rs79956427
rs75630679
rs13278844
rs72698447
rs4917219
rs13278431
rs13279925
rs72698448
rs73714008
rs13277219
rs13279493
rs878866
rs11998510
rs56804875
rs878867
rs79419657
rs1565627
rs2101663
rs1565626
rs1565625
rs1565624
rs72698452
rs74468414
rs118073580
rs139962689
rs1565623
rs115802807
rs72698456
rs56335736
rs11775578
rs28639945
rs13253173
rs77239244
rs13263726
rs11986080
rs11993443
rs11786119
rs74892065
rs9772780
rs7822369
rs67191919
rs10087126
rs13258110
rs145100558
rs180824430
rs4917220
rs4917270
rs4917271
rs11990118
rs77577805
rs4917272
rs4917273
rs79866448
rs149980933
rs74658352
rs7841868
rs7846227
rs73714012
rs11986103
rs111530519
rs118041161
rs75439189
rs79374381
rs750194
rs117699690
rs750195
rs73363140
rs58922809
rs116842007
rs60036824
rs58603248
rs4917274
rs58400588
rs73363147
rs74590307
rs149592420
rs58696860
rs73363153
rs146403735
rs117612105
rs28712583
rs150671500
rs73363158
rs11782861
rs60318688
rs72683306
rs56032695
rs61385009
rs58473583
rs61037907
rs61585342
rs59401182
rs56696185
rs57781465
rs61232049
rs58682154
rs57191516
rs145779101
rs76897445
rs76267288
rs11777322
rs11781584
rs78762902
rs77537197
rs79394108
rs731794
rs744878
rs902827
rs4917275
rs2172306
rs902826
rs56137154
rs34292923
rs114860979
rs73714032
rs55901436
rs72683307
rs4917276
rs4917277
rs4917278
rs4917279
rs13252175
rs13250335
rs13250596
rs13261328
rs1352949
rs1388796
rs1114799
rs1388797
rs60395191
rs34706841
rs11167110
rs11167111
rs11167112
rs11167113
rs10875478
rs11167114
rs73365203
rs10875479
rs10875480
rs902819
rs11167115
rs2873034
rs55892846
rs72683308
rs902820
rs902821
rs12545923
rs10875481
rs7009641
rs75495724
rs57375001
rs7015050
rs10113617
rs7002923
rs7003047
rs72683314
rs56352096
rs67626817
rs78030257
rs75945489
rs4917280
rs72683317
rs4917281
rs4917282
rs11786894
rs62514173
rs10093158
rs10094072
rs10094207
rs66545034
rs10108708
rs13274788
rs5003835
rs1492365
rs1492366
rs1492367
rs4596687
rs66984531
rs28375965
rs7824432
rs7846625
rs11167116
rs1492368
rs1492369
rs902822
rs139386142
rs879431
rs879430
rs1388800
rs11167117
rs1388801
rs117494552
rs1492370
rs7816988
rs7840462
rs7826964
rs7813106
rs7840899
rs11167118
rs13275086
rs7817688
rs7832678
rs6583560
rs7846311
rs7837264
rs7816377
rs12544161
rs12675157
rs12677032
rs11775108
rs56124779
rs150029351
rs72683325
rs7820768
rs4506255
rs67412004
rs2029621
rs2029620
rs7821518
rs118162204
rs75739890
rs56776435
rs58242508
rs77124843
rs7825860
rs7832653
rs67984919
rs57592589
rs61161072
rs13254725
rs4917284
rs4917285
rs4917286
rs4917287
rs4917288
rs118037057
rs4917289
rs4917290
rs7006590
rs6583564
rs6583565
rs6583566
rs6583567
rs7825460
rs7814797
rs7821555
rs4917291
rs191851830
rs4917223
rs4917292
rs6583568
rs6583569
rs117395899
rs6583570
rs72683334
rs183175348
rs4917224
rs4917225
rs4917226
rs4917227
rs11987321
rs4917293
rs6993697
rs146838850
rs12115122
rs7815624
rs12114519
rs2315960
rs68001570
rs2220696
rs2201176
rs67206295
rs2201177
rs4917294
rs4917295
rs13268779
rs13272465
rs13272748
rs4917296
rs4917297
rs4917298
rs118038055
rs13254582
rs4917299
rs4917300
rs4917301
rs4917302
rs4917303
rs4917304
rs67639949
rs7829749
rs73714054
rs72614023
rs67425859
rs13257943
rs67564501
rs67842927
rs67423471
rs7826576
rs7834601
rs7844385
rs7844494
rs7830596
rs7834925
rs7835229
rs66700815
rs111355983
rs67074221
rs56146802
rs55845440
rs56096131
rs55800112
rs11786676
rs77874894
rs7845034
rs6988337
rs6988496
rs6993344
rs10088138
rs10101202
rs10088515
rs11781457
rs11782992
rs7843263
rs7833590
rs7833592
rs750521
rs750520
rs4917229
rs62514197
rs28885114
rs10111972
rs72683364
rs10106206
rs7817581
rs77586137
rs6986353
rs72683367
rs10096860
rs76605772
rs7815360
rs6985033
rs28493130
rs10090986
rs72683368
rs11985865
rs28594706
rs62514203
rs62514204
rs13268100
rs62514205
rs62514206
rs12675852
rs6583571
rs4415353
rs4645594
rs7841750
rs12334532
rs10105961
rs10087584
rs4917305
rs72683382
rs1038850
rs12334425
rs7814978
rs7815093
rs12334799
rs7010485
rs6999830
rs12334475
rs12334479
rs12334480
rs35138130
rs35519719
rs72683386
rs35676192
rs72683387
rs35436917
rs35930412
rs34510203
rs36042959
rs34867078
rs34707678
rs35552777
rs34403780
rs140702652
rs13252767
rs13250640
rs55993181
rs147844365
rs34223520
rs35546418
rs4415352
rs4548216
rs4416858
rs7814958
rs79528776
rs7828766
rs7835599
rs7815097
rs6583572
rs7839901
rs6583573
rs6583574
rs6583575
rs6583576
rs6583577
rs6583578
rs6583579
rs56315363
rs7007347
rs7004209
rs7004344
rs7004517
rs7012025
rs6993975
rs6993985
rs7838418
rs10100137
rs13264715
rs11785036
rs11785037
rs11785097
rs146152305
rs72683393
rs4917231
rs116263378
rs76209772
rs4917232
rs6995120
rs6995130
rs7830328
rs35062801
rs6995940
rs112908912
rs1580643
rs11775269
rs60899365
rs1976214
rs4917306
rs4917307
rs10095194
rs4917308
rs4917309
rs11167119
rs10095654
rs4244246
rs4244247
rs4244248
rs2315958
rs1316892
rs2131222
rs1316891
rs77947291
rs4917235
rs10113104
rs4917311
rs4917312
rs28526252
rs140081576
rs10090087
rs36047641
rs9324575
rs9324576
rs6992003
rs10098391
rs6583581
rs76146512
rs7824033
rs11777775
rs67701591
rs10464984
rs28666596
rs143612324
rs117066928
rs72685505
rs13278722
rs76935319
rs77804184
rs76618419
rs117944739
rs147834395
rs143241675
rs188664687
rs56016625
rs117194047
rs72685507
rs74702439
rs3968640
rs77160407
rs116918621
rs117715610
rs11778852
rs73369587
rs77153897
rs7386204
rs187372044
rs34743069
rs12678560
rs7845878
rs7819659
rs12677839
rs12541998
rs902823
rs12547400
rs12547427
rs13269186
rs11167120
rs11993833
rs902824
rs182145886
rs751755
rs35036524
rs13264302
rs744769
rs1873698
rs1873699
rs1873700
rs1873701
rs1873702
rs79774246
rs11777377
rs11786860
rs10103378
rs35568426
rs2873053
rs902829
rs9969429
rs902830
rs902831
rs902832
rs902833
rs6583582
rs9324577
rs11780280
rs11167121
rs11994416
rs118161136
rs62511316
rs902834
rs2315956
rs902835
rs11777974
rs35327258
rs745145
rs728827
rs11778845
rs145209072
rs10095832
rs11786296
rs10109668
rs1109507
rs10096265
rs11786358
rs1574540
rs4917314
rs4917315
rs11787284
rs902838
rs2316024
rs2316023
rs34441507
rs62511318
rs28477419
rs62511320
rs143892598
rs11785292
rs11778623
rs9324579
rs7017932
rs7018414
rs11780366
rs13253406
rs4917316
rs1873703
rs74963090
rs6986562
rs6981017
rs56252874
rs10091531
rs7010981
rs56368599
rs11782382
rs6996172
rs7011319
rs181744858
rs7350078
rs7350103
rs7350065
rs113191966
rs7386394
rs58523179
rs11167123
rs7835217
rs73371578
rs143656515
rs6994266
rs7011064
rs768803
rs1388803
rs10087556
rs140582105
rs10783167
rs73371587
rs73371588
rs7835207
rs118151966
rs747769
rs747900
rs747899
rs118100875
rs747898
rs76527946
rs11774613
rs10086355
rs11996074
rs7387109
rs7387110
rs7388160
rs78594864
rs747551
rs11167124
rs58401106
rs2316017
rs2316016
rs2316015
rs72685537
rs2316014
rs7388555
rs13275116
rs7833976
rs11167126
rs7464295
rs117559601
rs117048595
rs13265271
rs11987874
rs117010425
rs13280465
rs56281782
rs58631178
rs7823184
rs7016148
rs13265336
rs138028605
rs6988568
rs7834060
rs56228710
rs56125011
rs116940190
rs12543955
rs111471215
rs72685546
rs75011997
rs57688343
rs57214024
rs57614333
rs34347950
rs72685548
rs7013616
rs75785598
rs11997501
rs62514661
rs62514662
rs144379462
rs62514663
rs35213837
rs35514971
rs13248223
rs62514665
rs13282544
rs62514666
rs11167127
rs11167128
rs6583588
rs6583589
rs7461193
rs62514704
rs6583590
rs7017779
rs7003042
rs6991496
rs62514705
rs186184598
rs7822913
rs62514706
rs55965102
rs62514707
rs3934930
rs62514708
rs3934929
rs117882891
rs11996200
rs72685554
rs7461022
rs62514709
rs13259562
rs58490477
rs11996322
rs13277497
rs59539070
rs13267013
rs11167129
rs11167130
rs57304954
rs67088171
rs62514710
rs62514711
rs11167131
rs67089026
rs117292062
rs76607049
rs62514712
rs62641773
rs138461519
rs13266904
rs76013409
rs72685561
rs10110636
rs10113665
rs7817259
rs10085978
rs80171942
rs28571173
rs67297611
rs117144093
rs7461286
rs7465378
rs79059820
rs10099944
rs141016646
rs10090285
rs62514713
rs10087298
rs10100233
rs62514714
rs10104197
rs13258478
rs10093579
rs7463055
rs11996220
rs10093719
rs7828873
rs10090782
rs62514715
rs7829436
rs58659737
rs13248553
rs7463437
rs60375626
rs13261991
rs62514718
rs13259444
rs7843340
rs75597096
rs7820713
rs13248212
rs7461054
rs7463731
rs13255560
rs79542571
rs13263134
rs13275376
rs13264622
rs73716133
rs143745453
rs55977224
rs7831563
rs142727231
rs6583594
rs7463357
rs56651696
rs56651660
rs111161526
rs58705028
rs11991419
rs11995307
rs11996095
rs7462473
rs7000077
rs10429387
rs11167132
rs11781880
rs11997375
rs117763484
rs12550523
rs7832870
rs6583595
rs7823353
rs73716134
rs12543791
rs55801296
rs55881986
rs55749264
rs4976997
rs4976958
rs4976959
rs7823186
rs56239519
rs11785809
rs56254596
rs11776418
rs59162367
rs58192102
rs73375415
rs73375418
rs73375420
rs57070783
rs60325150
rs112601708
rs77374799
rs77148793
rs79913391
rs56041768
rs55671251
rs56217456
rs73716135
rs7003922
rs73716136
rs6999695
rs73375424
rs73375426
rs116949866
rs73375429
rs62514724
rs7831744
rs7817648
rs73375432
rs7845817
rs7846108
rs73375434
rs28655823
rs7007430
rs79033803
rs138217259
rs11167133
rs7460879
rs7460934
rs7464741
rs4075825
rs4075826
rs4075827
rs77446635
rs7828532
rs72685580
rs73375438
rs35275531
rs7836666
rs72685581
rs4075397
rs10107438
rs4976988
rs72685582
rs4976989
rs75012361
rs77230682
rs72685583
rs76024743
rs62514725
rs565961539
rs10090017
rs117887959
rs6984926
rs78911607
rs62514726
rs11781111
rs7011367
rs7827523
rs55919504
rs7821413
rs72685590
rs117391602
rs13270212
rs4075833
rs7462759
rs141606995
rs3935507
rs4075832
rs117828382
rs10113305
rs10096374
rs76249375
rs4976998
rs62511780
rs58903443
rs7845512
rs7825509
rs9801943
rs9801766
rs35984592
rs11778210
rs62511782
rs34476929
rs7465156
rs11785027
rs55822244
rs4976999
rs4977000
rs4977001
rs4977002
rs62511784
rs4977003
rs4976960
rs3923878
rs4976961
rs62511785
rs117679493
rs78497538
rs6583596
rs7460809
rs4977004
rs140733871
rs4977007
rs7388078
rs138460223
rs35705488
rs117344394
rs35956099
rs4977008
rs75640561
rs7465207
rs6583597
rs6583598
rs117391942
rs7463536
rs6583599
rs13282157
rs116894716
rs13282222
rs13249341
rs7839586
rs35291373
rs79231589
rs56127033
rs9650579
rs72685600
rs4976962
rs9644545
rs117406231
rs7819712
rs6583600
rs35975499
rs7813676
rs80010465
rs7813824
rs13254148
rs34724010
rs6991330
rs76135598
rs10093312
rs75092267
rs72685602
rs59445352
rs10104269
rs4523398
rs9657471
rs60219477
rs147716602
rs56040566
rs56379226
rs4976963
rs4976965
rs36101985
rs34335407
rs115994079
rs113059591
rs62512614
rs79480505
rs79711926
rs77277446
rs111065525
rs56207506
rs115030158
rs62512615
rs11990589
rs4333743
rs4345692
rs4075228
rs78740992
rs4976948
rs4413905
rs74855084
rs117068808
rs149687275
rs4976967
rs117180822
rs11992923
rs78564166
rs7463969
rs7464819
rs28697246
rs7841818
rs13269219
rs4976950
rs11777164
rs28540013
rs113182709
rs7460924
rs6583602
rs62512616
rs73716161
rs28640269
rs117158859
rs7844989
rs28460883
rs35675744
rs67288141
rs3935729
rs4327969
rs4072917
rs181862079
rs3935704
rs117218568
rs11167134
rs10216862
rs72687312
rs10216864
rs74865482
rs7460104
rs7464574
rs4976968
rs7463863
rs143630227
rs4976969
rs4976970
rs4976952
rs6583604
rs6583605
rs6583606
rs11786405
rs13260725
rs7016042
rs35414995
rs11988625
rs11167135
rs10089631
rs10102446
rs10102774
rs62512621
rs13281016
rs11787519
rs11784523
rs72687321
rs76653274
rs79265762
rs4976972
rs4976973
rs28594536
rs10098073
rs4976974
rs11167136
rs4976976
rs72687322
rs56031226
rs4458978
rs4129585
rs12676511
rs10100321
rs117658473
rs4976977
rs4976978
rs4976953
rs4976979
rs117319432
rs35358956
rs4976980
rs7465167
rs4325022
rs4976981
rs150537733
rs59554395
rs4976982
rs191972341
rs67498679
rs13262595
rs34643171
rs13438979
rs35747710
rs7828173
rs7828451
rs117242341
rs144782489
rs7830520
rs10464987
rs4436250
rs78946212
rs7465677
rs10092090
rs10110368
rs74592628
rs4284148
rs11991896
rs117203826
rs7832212
rs7822538
rs7822799
rs6583607
rs6583608
rs6583609
rs12545056
rs12545057
rs4976954
rs13282237
rs8180995
rs8180914
rs12234969
rs4976983
rs4976984
rs4976985
rs7820538
rs117452340
rs13256788
rs13248277
rs117208156
rs6985751
rs34870209
rs76508492
rs79293161
rs6583610
rs10875482
rs73364653
rs73364656
rs6583611
rs58070749
rs58302364
rs59019358
rs73364661
rs78778150
rs11996660
rs73364669
rs111405432
rs187805598
rs7012636
rs35538023
rs67756423
rs78125189
rs4366191
rs4633164
rs189231262
rs79141160
rs28694701
rs7462788
rs3935371
rs3935370
rs75013236
rs12548983
rs67736411
rs138845519
rs13250766
rs7460777
rs55637681
rs34259915
rs34477796
rs76751760
rs10095785
rs35828884
rs13274119
rs73366608
rs72687339
rs72687340
rs77487748
rs67439964
rs72687341
rs72687342
rs13249406
rs62513092
rs34721137
rs57757167
rs61131965
rs73366612
rs13260208
rs73366616
rs12544947
rs73366619
rs77053728
rs12547214
rs72687343
rs73366623
rs72687344
rs72687345
rs72687347
rs75857023
rs6583612
rs72687350
rs143675294
rs6996357
rs4269661
rs4601464
rs4578081
rs9644550
rs117301705
rs58862896
rs9644551
rs6985428
rs9657472
rs57634503
rs59160902
rs61546730
rs4259531
rs6583613
rs4976986
rs75057805
rs4976955
rs12675715
rs56161327
rs28472969
rs7014279
rs79248723
rs34469664
rs34066697
rs55667547
rs35674714
rs76669344
rs72687355
rs11989641
rs34667744
rs13254630
rs73366657
rs73366660
rs66519482
rs73714107
rs144336753
rs67717665
rs67295124
rs145959269
rs72687357
rs78527426
rs117523413
rs6983847
rs72687360
rs7825772
rs72687362
rs76873068
rs75634147
rs3923080
rs9886385
rs10109126
rs12541997
rs4976990
rs117297465
rs28653024
rs12679867
rs74418376
rs12679951
rs117980982
rs10086550
rs34819186
rs57310109
rs35951447
rs34853464
rs62513098
rs7834194
rs67317093
rs77702622
rs72687368
rs74576444
rs113457242
rs4610878
rs4976992
rs4976993
rs35916511
rs7814481
rs7818332
rs7814166
rs78690848
rs62513101
rs75135181
rs55878729
rs7817381
rs7817679
rs4976994
rs6998660
rs4325021
rs7833728
rs9644546
rs9644552
rs72687372
rs79291814
rs9324580
rs7832348
rs74717878
rs7832163
rs78686810
rs28758911
rs28396985
rs139557339
rs13265050
rs4350094
rs4468046
rs12682233
rs13272653
rs34695799
rs73368562
rs7817330
rs7822013
rs73368566
rs78792582
rs10099330
rs10099967
rs10102944
rs34125582
rs13255588
rs72687375
rs58635845
rs72687376
rs13264967
rs139445035
rs7830524
rs142161562
rs77954171
rs60811751
rs138312131
rs72614025
rs56151184
rs139302578
rs4412491
rs7821338
rs4581170
rs4454410
rs4075366
rs4075365
rs4075364
rs34190599
rs35605166
rs11988550
rs117431711
rs76356767
rs12717833
rs77119282
rs13439197
rs144644386
rs68023786
rs111788747
rs12678581
rs55768614
rs12679140
rs12679205
rs11167137
rs11167138
rs12680120
rs4325020
rs147187596
rs73368600
rs13267784
rs62636463
rs10107365
rs112603690
rs4259530
rs117247571
rs138103946
rs28469189
rs117866299
rs68144282
rs55720379
rs13261479
rs117936421
rs13252003
rs13252038
rs13252334
rs150032561
rs62513768
rs4514123
rs56055628
rs6981645
rs35210469
rs62513770
rs7009759
rs117942629
rs34143103
rs10104625
rs79497744
rs13266463
rs72614026
rs34132475
rs72687386
rs61119807
rs7814338
rs11988315
rs55635915
rs34292969
rs56047976
rs77065501
rs80338163
rs6983790
rs13278585
rs35317953
rs113367744
rs13253068
rs117037204
rs9969572
rs143236393
rs9969452
rs7000748
rs4370657
rs75359921
rs76083725
rs72687387
rs143863392
rs28517706
rs11984722
rs7014552
rs9969530
rs72687388
rs72687389
rs112548907
rs72687391
rs34722595
rs73714127
rs116424300
rs10435683
rs72687392
rs12676425
rs13281023
rs74543310
rs62513775
rs12678826
rs12678840
rs10088016
rs13275046
rs13264307
rs79945954
rs13265349
rs13257459
rs13257497
rs13255623
rs13255652
rs4427288
rs10441654
rs75855919
rs78109438
rs62513776
rs74583305
rs4076885
rs4501708
rs9324582
rs55676004
rs4076886
rs4518767
rs4553034
rs116921150
rs10095340
rs62513779
rs6984958
rs60070950
rs118117659
rs34238444
rs11994696
rs76571096
rs117036449
rs72614027
rs34120696
rs117642022
rs34362113
rs75534174
rs115052558
rs34942620
rs55949558
rs67990630
rs79460462
rs80309837
rs10100935
rs12156381
rs10110836
rs10101224
rs9644553
rs111547631
rs9324583
rs9324584
rs7844534
rs7838124
rs4073588
rs4073587
rs79343216
rs4510986
rs117253974
rs76077497
rs56725986
rs72614028
rs10448127
rs55744927
rs11996196
rs117918410
rs118134056
rs11997054
rs7823508
rs7827142
rs7835032
rs13268283
rs62513806
rs7463612
rs75610890
rs72614029
rs75092063
rs13250868
rs78197069
rs13279639
rs77706711
rs28579408
rs7814359
rs117750417
rs4520288
rs12682479
rs35770038
rs79038539
rs59948197
rs10091919
rs35850763
rs35417839
rs7831197
rs7842501
rs62511362
rs35860688
rs76833876
rs36117364
rs11986464
rs35947337
rs11985755
rs11985783
rs75360843
rs6984313
rs7007696
rs12682490
rs12682505
rs62511365
rs117713019
rs76039863
rs72614030
rs35831095
rs78654166
rs13253773
rs76917128
rs35979165
rs34530861
rs75403822
rs4419935
rs7388487
rs79477611
rs78608118
rs149928816
rs75777167
rs6583620
rs7845665
rs34954834
rs117989263
rs6583621
rs60788451
rs12676061
rs12677540
rs6989962
rs35209325
rs75972019
rs117839031
rs78462625
rs6983488
rs147471974
rs11985182
rs117940025
rs3935615
rs78133582
rs192638997
rs7013121
rs6998259
rs77094377
rs75964375
rs34714270
rs35573743
rs35640229
rs7829449
rs117452883
rs7833344
rs72689007
rs4244716
rs118080113
rs79996118
rs77210320
rs76941099
rs117512992
rs77544976
rs11990697
rs34033640
rs4928692
rs4576462
rs61596454
rs79736209
rs12386827
rs10101092
rs10091129
rs4928693
rs34762241
rs28706451
rs13278986
rs7822663
rs7813175
rs147368169
rs6583622
rs56182320
rs6997270
rs28393553
rs28586904
rs35755256
rs62511406
rs76844160
rs74886031
rs7387891
rs28433910
rs28611082
rs148604833
rs13277505
rs117769622
rs7011350
rs35556050
rs117521117
rs28481982
rs72614031
rs13272936
rs116862384
rs67369398
rs115343876
rs34655607
rs117659734
rs6583623
rs72614032
rs72614033
rs68095309
rs112795720
rs7015620
rs56084534
rs7357419
rs9324585
rs9324586
rs59366013
rs7011076
rs7001793
rs79015901
rs9801745
rs9802048
rs75368817
rs9802050
rs116757543
rs9801805
rs115537328
rs9801789
rs72689010
rs76048519
rs10092134
rs79028692
rs76956356
rs12543849
rs4977027
rs77733219
rs117886195
rs4301486
rs7462663
rs181040832
rs7463430
rs9324587
rs4567083
rs4509378
rs4509379
rs4291309
rs566674169
rs4398970
rs7834984
rs10109771
rs116082563
rs114756093
rs7838831
rs7829227
rs7386438
rs7387341
rs79251679
rs6583624
rs7010666
rs6991858
rs72689013
rs7004392
rs13248662
rs9692983
rs7844419
rs7386893
rs7387419
rs7388480
rs7387733
rs7827501
rs7834320
rs7827631
rs13268619
rs13261142
rs13260463
rs13260468
rs10093944
rs115061084
rs10093974
rs10093278
rs9324588
rs10093425
rs10108736
rs77746097
rs74677635
rs7388074
rs78891686
rs75872626
rs7388168
rs76753262
rs35153638
rs35767080
rs34023392
rs62511427
rs35042888
rs4928694
rs4928695
rs77603835
rs114533936
rs151090608
rs140154612
rs6583626
rs6583627
rs6986148
rs6583628
rs4928696
rs6583629
rs74727500
rs77156791
rs7387348
rs6583630
rs4073866
rs117526125
rs77253429
rs7465024
rs4073887
rs35773225
rs62511434
rs35109071
rs9720613
rs9720651
rs9720657
rs9324590
rs9692971
rs9692995
rs150700274
rs7828281
rs6991885
rs9792297
rs77439319
rs7823446
rs6583631
rs7822964
rs74520965
rs60570361
rs76193857
rs7827985
rs11167140
rs7461496
rs7464750
rs7013625
rs7003245
rs7465674
rs7459463
rs75669141
rs6583632
rs7008880
rs7000791
rs6985837
rs9324591
rs9657473
rs11167141
rs28558864
rs28713769
rs7386780
rs79094888
rs117577998
rs73717110
rs7843550
rs7386018
rs7386363
rs7827885
rs114412397
rs117005413
rs7827904
rs6988705
rs7388208
rs7001718
rs7012428
rs12550370
rs12548119
rs13249306
rs11992044
rs11984674
rs79095373
rs9720227
rs12541720
rs76926222
rs4977102
rs35676897
rs7012372
rs13271875
rs13280670
rs13272253
rs60002603
rs56095629
rs9801760
rs34719983
rs11785114
rs72689024
rs139260764
rs7827372
rs116988169
rs11776922
rs149767631
rs11787132
rs11780079
rs75573768
rs9801978
rs9801713
rs72614034
rs117431120
rs9802040
rs9801746
rs12544557
rs12546755
rs12544559
rs12545075
rs12541892
rs185941894
rs190660475
rs11167142
rs11167144
rs72689033
rs118034765
rs4977020
rs75442604
rs11167145
rs12544597
rs72614035
rs117597783
rs28753400
rs28578958
rs28557459
rs34687593
rs79462825
rs117026605
rs72689039
rs35543644
rs11779434
rs77823953
rs9693074
rs79582555
rs75911741
rs77599483
rs75092588
rs76971066
rs111710089
rs79881034
rs74952329
rs10092920
rs34003417
rs72499114
rs184438723
rs191049799
rs187499972
rs546931642
rs112132820
rs13275839
rs114216723
rs187439008
rs143076769
rs78317875
rs10102579
rs9324592
rs13255186
rs13256888
rs117692597
rs13263946
rs4977030
rs7460106
rs12682623
rs114780223
rs75115813
rs112057862
rs75769785
rs79657115
rs13276689
rs112278863
rs13251081
rs76320865
rs76397684
rs12679921
rs3934731
rs144517651
rs55887230
rs62511452
rs62511453
rs13281009
rs73714303
rs77185214
rs6583633
rs6583634
rs79517895
rs76317788
rs111161537
rs62511454
rs74590544
rs12548460
rs75135129
rs7822554
rs7815622
rs56294514
rs55731933
rs62511455
rs75381768
rs185779289
rs55875009
rs10481393
rs10481394
rs57661143
rs111988863
rs7386405
rs13279697
rs13252518
rs12682337
rs12680973
rs4509377
rs7006165
rs6583635
rs141733576
rs76346066
rs11782438
rs11776057
rs34794913
rs35459526
rs62513266
rs10875483
rs4074759
rs4074758
rs118061072
rs7386480
rs6583636
rs6583637
rs61595396
rs6583638
rs7386569
rs7386916
rs6583639
rs7462966
rs13255287
rs6984396
rs73714305
rs7825551
rs7826002
rs77387024
rs28661915
rs58146480
rs58977072
rs59317811
rs7843913
rs58657664
rs149328295
rs117594313
rs76993878
rs7386201
rs11167147
rs62513276
rs146575943
rs7386358
rs35760050
rs34509976
rs34071546
rs118083122
rs71516700
rs72689044
rs12546526
rs28668488
rs62513295
rs10107854
rs10107107
rs10108072
rs13278404
rs62513296
rs34649257
rs66787637
rs142600277
rs116139856
rs57276197
rs4977033
rs58371504
rs34667135
rs9694172
rs9693280
rs9694195
rs9657474
rs79488548
rs72689051
rs78496831
rs9771965
rs35665724
rs66615287
rs12542428
rs12550060
rs13281622
rs67091000
rs7386136
rs7839199
rs7828246
rs7462471
rs7460600
rs7465185
rs34031406
rs13267277
rs112471383
rs56050908
rs62513303
rs62513304
rs57073168
rs10109465
rs28430277
rs35318673
rs4977009
rs10283377
rs4977036
rs79085613
rs150372266
rs28626656
rs7838992
rs79395480
rs75669570
rs73374154
rs13249935
rs58746222
rs59966565
rs56074787
rs56070997
rs7846567
rs56897444
rs13250675
rs7387226
rs13270077
rs71518703
rs72689055
rs13271283
rs7837059
rs10095825
rs13269567
rs13272804
rs36121715
rs4394436
rs4394435
rs4977038
rs139018791
rs60262122
rs113189994
rs184848217
rs10097101
rs58307061
rs4977010
rs7386261
rs77931078
rs58624742
rs7460242
rs7462518
rs7460047
rs13276323
rs7387853
rs7388198
rs7462701
rs117442655
rs28449777
rs9644555
rs76137080
rs34364916
rs9650581
rs13265333
rs13265826
rs117079518
rs61549099
rs72689059
rs36026522
rs13260141
rs76254592
rs13260319
rs142692226
rs7387708
rs7387737
rs4977077
rs4977078
rs35123469
rs71518704
rs10435693
rs10435694
rs118128473
rs11987014
rs4128450
rs57209283
rs80137193
rs73374179
rs34685964
rs7387754
rs72689061
rs78090893
rs7387255
rs4977103
rs151045034
rs7386620
rs7386386
rs7824257
rs74967765
rs7834035
rs72689064
rs7387698
rs35289357
rs12680736
rs138805838
rs13269784
rs35147858
rs73714339
rs68105103
rs9772596
rs111984954
rs73714341
rs73714343
rs78707374
rs5002396
rs73714348
rs11167148
rs35187845
rs72689069
rs7460370
rs4977104
rs34980142
rs13266422
rs7386624
rs74531417
rs77729890
rs4977105
rs10086710
rs143031714
rs10086719
rs13250983
rs111250655
rs13251207
rs11992692
rs4977106
rs4977023
rs4977107
rs7386652
rs7386662
rs7388449
rs7388484
rs11997988
rs7387068
rs3935087
rs141461401
rs6996219
rs6996385
rs7016323
rs34839003
rs10105710
rs59132139
rs7388539
rs7387788
rs6583644
rs6583645
rs6583646
rs4977024
rs6583647
rs7459959
rs74709784
rs57412741
rs6583648
rs6583649
rs6999400
rs4977025
rs13262940
rs13274483
rs75570795
rs4073782
rs4073783
rs13273410
rs4073412
rs4073411
rs4073410
rs117951772
rs73714402
rs11984444
rs11167149
rs34080268
rs9693269
rs138013293
rs12550657
rs3934486
rs3934485
rs141439396
rs4977028
rs12550800
rs78106975
rs74371594
rs12114356
rs111519300
rs4977029
rs6981256
rs142831228
rs67544367
rs35975098
rs7830152
rs34968423
rs13276933
rs4977095
rs193071277
rs35198054
rs35388004
rs56997568
rs10105842
rs77365127
rs7829377
rs7829502
rs36065674
rs7008589
rs6996665
rs6982042
rs7009197
rs6583650
rs117137177
rs6583652
rs6583653
rs7838716
rs4977096
rs4977097
rs4977098
rs7465048
rs4977099
rs7843869
rs7813075
rs7827340
rs73375876
rs4977021
rs12543119
rs146474087
rs4977022
rs4977101
rs7463057
rs149636637
rs12545653
rs35036243
rs73716437
rs66671632
rs34492225
rs11167150
rs35775616
rs35083967
rs74460442
rs6985722
rs36050651
rs6985894
rs7002055
rs7835613
rs12546658
rs13250908
rs13250947
rs72689083
rs79477885
rs113140675
rs118099180
rs116905755
rs57469704
rs13259747
rs13258638
rs13257059
rs35476574
rs60970334
rs58986836
rs112292323
rs182482258
rs7017842
rs73375896
rs13276754
rs35868630
rs9694236
rs9694015
rs10087300
rs9324593
rs11994668
rs13254010
rs28532766
rs28675879
rs12680428
rs12678540
rs58105878
rs12680931
rs144494223
rs10103454
rs12544751
rs12544773
rs117589510
rs189156998
rs10110456
rs79657550
rs11167152
rs60275617
rs7465272
rs13252981
rs145258183
rs36044474
rs13260813
rs77080405
rs76315763
rs35900184
rs10097505
rs28686812
rs2234911
rs28403912
rs28641083
rs72614036
rs28420666
rs28427138
rs28734952
rs28489307
rs28625055
rs28451207
rs28620047
rs117299048
rs28584159
rs28400431
rs28410716
rs28626462
rs139569032
rs62513322
rs79905110
rs78210260
rs587620598
rs62513323
rs138072178
rs76360281
rs28585009
rs28593555
rs73716484
rs77107153
rs28682551
rs28473387
rs56370107
rs79830437
rs28406558
rs114495595
rs28712119
rs61618106
rs55882084
rs75061131
rs72690905
rs114002942
rs149686957
rs117478145
rs4545075
rs73716487
rs62513330
rs75947347
rs73716490
rs10105196
rs6991098
rs2280881
rs13279182
rs34087536
rs79263546
rs78866363
rs2280880
rs7017680
rs7017851
rs2280879
rs2280878
rs6996760
rs7000765
rs6984406
rs79641092
rs78178926
rs7007349
rs76398850
rs74829018
rs9297967
rs9297968
rs9297969
rs80345416
rs76031680
rs76131574
rs9297970
rs147515544
rs9297971
rs9297972
rs80153260
rs77600174
rs79282790
rs13258179
rs58252875
rs35422340
rs9720504
rs4256574
rs4256575
rs9771845
rs117918886
rs7017931
rs6995852
rs143262655
rs150933128
rs9721143
rs117520033
rs9694556
rs9297973
rs6990126
rs149905197
rs9772821
rs4430070
rs117886218
rs117303557
rs144171920
rs9773284
rs182915962
rs10104869
rs11785376
rs11785400
rs4484678
rs4294163
rs4357267
rs7460801
rs7463655
rs79707680
rs149547278
rs9773415
rs9774627
rs117145659
rs146612209
rs117435321
rs9721359
rs13265663
rs73714603
rs4297023
rs4327844
rs4579507
rs77558277
rs4457308
rs80023677
rs73714607
rs73714611
rs79468655
rs10099892
rs76511413
rs10100287
rs4736342
rs77517526
rs142867766
rs34875149
rs35985277
rs10956992
rs4266629
rs4403386
rs4467920
rs4581034
rs4644221
rs75047656
rs7459963
rs11776301
rs9694286
rs4371985
rs4518642
rs4301430
rs4430071
rs4567014
rs4587307
rs10103161
rs7459630
rs7002932
rs1137522
rs1137521
rs13248524
rs77519741
rs11543967
rs4336593
rs4401833
rs113894368
rs1801343
rs1056012
rs76081340
rs117839538
rs6988393
rs3735993
rs4736361
rs4736362
rs74911193
rs4736363
rs4736364
rs4736365
rs4736366
rs4736367
rs3735994
rs3808497
rs2976400
rs3824208
rs11781103
rs117093756
rs750529
rs750530
rs74941729
rs35419434
rs2976399
rs3735999
rs3802234
rs754957
rs3802232
rs34800931
rs2978973
rs34288113
rs6997771
rs80003180
rs112673614
rs13255558
rs11780221
rs11785012
rs4736368
rs117400035
rs78167196
rs7007891
rs6995314
rs79782426
rs10108059
rs10110864
rs78969819
rs12546978
rs117625911
rs4736369
rs2978974
rs9297976
rs2976384
rs183654220
rs2920288
rs78169764
rs13264644
rs75914363
rs2920287
rs2920286
rs73714659
rs75452069
rs2978977
rs73714661
rs2920285
rs2978978
rs2920284
rs2920283
rs2978979
rs185644964
rs2976386
rs34335167
rs10956997
rs2978980
rs2920282
rs55783251
rs73714662
rs73714664
rs117707147
rs2978981
rs2976387
rs2976388
rs2976389
rs2920281
rs139153574
rs6471587
rs2920280
rs13262164
rs79646367
rs2294008
rs2920279
rs2294010
rs2976391
rs3736001
rs2976392
rs3736003
rs2920298
rs2920297
rs2920296
rs2978982
rs138377917
rs1045531
rs2976393
rs2976394
rs10216533
rs2976395
rs1045547
rs1045574
rs2976396
rs1045605
rs2976397
rs56147230
rs2976398
rs2920295
rs2920294
rs2920292
rs2978983
rs12155758
rs13251365
rs10104383
rs2585183
rs10091779
rs73714670
rs73714671
rs181356868
rs28449345
rs73714672
rs2717609
rs116997037
rs2572910
rs140667216
rs73714673
rs2585181
rs117939532
rs55924374
rs4736371
rs2585179
rs1836633
rs2717562
rs1865552
rs2717561
rs61525114
rs141713562
rs2585176
rs77460657
rs6990857
rs79588673
rs1836632
rs1435453
rs2572896
rs12548797
rs117893364
rs2585175
rs1048831
rs2585174
rs2572898
rs13272904
rs6987246
rs2585154
rs2294012
rs2244163
rs2244152
rs2294011
rs2585153
rs28719133
rs2572899
rs2164308
rs2585152
rs2082801
rs6471588
rs150751363
rs75650914
rs2717550
rs1469811
rs76021109
rs2164307
rs1560986
rs2263092
rs9657023
rs1594999
rs10092298
rs2376491
rs2717552
rs146569114
rs2572902
rs2572904
rs4736372
rs4736373
rs2585150
rs2585149
rs10481205
rs147907282
rs10481206
rs10481207
rs4736374
rs76679208
rs2585148
rs6471589
rs28708997
rs28375984
rs2572906
rs6471590
rs2585146
rs2585145
rs2717606
rs2585144
rs2717605
rs2572907
rs55916158
rs6998746
rs2572908
rs117619077
rs2717603
rs77103402
rs10111892
rs13250661
rs73714692
rs2717602
rs2585141
rs2572909
rs2585140
rs3758079
rs2717601
rs2585139
rs138227826
rs2280877
rs2257796
rs2585138
rs2257840
rs7000507
rs6991446
rs116878681
rs144818065
rs2585136
```
