## Supplementary material for "Characterization of shared and ancestry-specific signals driving complex traits using multi-ancestry fine-mapping": s2.afreq

```
#CHROM	ID	REF	ALT	ALT_FREQS	OBS_CT
8	rs9285635	G	A	0.0248016	1008
8	rs9324554	T	C	0.747024	1008
8	rs62512982	A	G	0.0525794	1008
8	rs12679521	A	T	0.693452	1008
8	rs11167091	A	C	0.747024	1008
8	rs12549657	T	C	0.746032	1008
8	rs13275144	T	C	0.746032	1008
8	rs12155631	G	T	0.0525794	1008
8	rs74685764	G	C	0.0257937	1008
8	rs12156174	C	A	0.0555556	1008
8	rs9721305	A	T	0.746032	1008
8	rs9720181	T	C	0.746032	1008
8	rs9720679	C	A	0.0535714	1008
8	rs11784579	C	T	0.746032	1008
8	rs11775168	T	C	0.746032	1008
8	rs62512983	C	T	0.0535714	1008
8	rs9772153	A	G	0.75496	1008
8	rs13263520	A	C	0.693452	1008
8	rs11785612	C	T	0.747024	1008
8	rs11778614	G	C	0.75496	1008
8	rs11167092	A	C	0.755952	1008
8	rs140186610	G	A	0.0277778	1008
8	rs13274472	C	T	0.75496	1008
8	rs62512986	G	T	0.0515873	1008
8	rs62512987	T	C	0.103175	1008
8	rs58058193	A	G	0.12996	1008
8	rs9694154	C	T	0.0634921	1008
8	rs9694100	G	A	0.0644841	1008
8	rs9694190	C	T	0.699405	1008
8	rs9693309	T	C	0.0119048	1008
8	rs9693323	T	C	0.0644841	1008
8	rs11776017	A	G	0.702381	1008
8	rs62512989	G	T	0.0525794	1008
8	rs150351238	G	C	0.0267857	1008
8	rs12682375	C	T	0.633929	1008
8	rs9693774	A	G	0.700397	1008
8	rs9720892	A	G	0.700397	1008
8	rs28639741	T	C	0.0109127	1008
8	rs11775314	C	T	0.506944	1008
8	rs9774290	T	G	0.633929	1008
8	rs10107266	A	T	0.633929	1008
8	rs12547520	G	T	0.0644841	1008
8	rs12547535	G	A	0.0525794	1008
8	rs9693553	C	T	0.0109127	1008
8	rs10875474	A	G	0.634921	1008
8	rs12543543	C	T	0.0644841	1008
8	rs9324555	A	G	0.698413	1008
8	rs9774266	T	C	0.698413	1008
8	rs73369681	C	A	0.0644841	1008
8	rs10095793	C	T	0.633929	1008
8	rs9693810	C	T	0.0644841	1008
8	rs9324556	C	T	0.698413	1008
8	rs9324557	T	C	0.698413	1008
8	rs9324558	A	G	0.635913	1008
8	rs145874311	C	T	0.0347222	1008
8	rs9324559	G	A	0.697421	1008
8	rs117044040	G	C	0.0267857	1008
8	rs9772779	T	G	0.699405	1008
8	rs11167095	T	A	0.0644841	1008
8	rs9324560	C	T	0.630952	1008
8	rs9324561	A	G	0.696429	1008
8	rs12546857	G	T	0.0535714	1008
8	rs12545168	T	G	0.0535714	1008
8	rs9721191	A	G	0.642857	1008
8	rs12547368	G	A	0.0535714	1008
8	rs62512991	G	C	0.0535714	1008
8	rs9802100	G	A	0.627976	1008
8	rs9324562	A	G	0.157738	1008
8	rs9324563	C	T	0.127976	1008
8	rs141102041	G	A	0.030754	1008
8	rs9720958	T	C	0.564484	1008
8	rs55870511	C	T	0.0119048	1008
8	rs9324564	T	C	0.599206	1008
8	rs11781672	G	A	0.585317	1008
8	rs9773681	A	G	0.599206	1008
8	rs13268765	C	T	0.544643	1008
8	rs144251942	A	G	0.0347222	1008
8	rs78729988	T	A	0.439484	1008
8	rs72690723	G	A	0.435516	1008
8	rs68094446	G	A	0.433532	1008
8	rs67659622	G	A	0.400794	1008
8	rs13261351	G	C	0.250992	1008
8	rs9720781	T	C	0.287698	1008
8	rs9285637	G	A	0.68254	1008
8	rs9324565	T	C	0.683532	1008
8	rs79981199	C	T	0.0218254	1008
8	rs9324566	C	T	0.428571	1008
8	rs55687951	A	C	0.292659	1008
8	rs117098858	G	A	0.0178571	1008
8	rs73713482	C	T	0.00396825	1008
8	rs3934993	C	T	0.00396825	1008
8	rs9324567	A	C	0.00496032	1008
8	rs11995875	T	C	0.00496032	1008
8	rs76810788	C	T	0.242063	1008
8	rs9324568	C	T	0.669643	1008
8	rs10109869	T	C	0.00496032	1008
8	rs117841548	T	C	0.0853175	1008
8	rs12056948	T	A	0.678571	1008
8	rs28599470	C	G	0.00496032	1008
8	rs28617681	T	C	0.00496032	1008
8	rs13275139	C	T	0.68254	1008
8	rs9692925	T	C	0.68254	1008
8	rs9693871	C	T	0.681548	1008
8	rs9771932	T	C	0.00496032	1008
8	rs9773076	G	A	0.00198413	1008
8	rs74478821	C	T	0.244048	1008
8	rs13248064	G	T	0.65873	1008
8	rs12543585	G	T	0.675595	1008
8	rs73713485	A	G	0.00496032	1008
8	rs3936067	A	T	0.00496032	1008
8	rs9324569	C	T	0.673611	1008
8	rs12541756	G	A	0.659722	1008
8	rs77094987	G	T	0.232143	1008
8	rs9324570	A	G	0.685516	1008
8	rs142616768	C	A	0.015873	1008
8	rs58874513	T	C	0.477183	1008
8	rs9772881	G	A	0.922619	1008
8	rs6996982	A	G	0.00297619	1008
8	rs4073246	G	A	0.936508	1008
8	rs9720495	A	G	0.964286	1008
8	rs4073248	T	C	0.94246	1008
8	rs4073247	A	G	0.94246	1008
8	rs7387227	A	G	0.94246	1008
8	rs7388571	G	A	0.941468	1008
8	rs10101158	T	A	0.0585317	1008
8	rs10110903	G	A	0.0337302	1008
8	rs7836736	T	C	0.0555556	1008
8	rs79434087	C	T	0.015873	1008
8	rs6583654	T	C	0.0515873	1008
8	rs78768659	C	G	0.015873	1008
8	rs151183717	C	T	0.0436508	1008
8	rs79397876	A	G	0.015873	1008
8	rs10110226	A	G	0.0198413	1008
8	rs10097855	G	A	0.0248016	1008
8	rs66647381	T	C	0.489087	1008
8	rs76402454	T	C	0.015873	1008
8	rs35377219	T	C	0.0396825	1008
8	rs34221852	G	A	0.0248016	1008
8	rs80269828	T	C	0.015873	1008
8	rs55922321	A	C	0.0406746	1008
8	rs142608536	C	T	0.015873	1008
8	rs72614019	C	T	0.093254	1008
8	rs74822532	G	A	0.0882937	1008
8	rs9644544	C	T	0.529762	1008
8	rs11991167	A	G	0.015873	1008
8	rs150807082	A	G	0.015873	1008
8	rs12546304	T	G	0.529762	1008
8	rs190655344	G	C	0.0347222	1008
8	rs1823148	C	T	0.0228175	1008
8	rs11778716	C	G	0.0396825	1008
8	rs151127845	C	T	0.015873	1008
8	rs11786376	G	A	0.0337302	1008
8	rs77329890	G	A	0.0178571	1008
8	rs1345144	A	G	0.535714	1008
8	rs148061107	G	A	0.0496032	1008
8	rs13256308	G	A	0.572421	1008
8	rs6583557	C	T	0.571429	1008
8	rs6583558	T	C	0.572421	1008
8	rs7387130	T	C	0.571429	1008
8	rs79419225	C	T	0.0168651	1008
8	rs4917230	T	C	0.0376984	1008
8	rs6583559	C	T	0.568452	1008
8	rs7001012	T	G	0.571429	1008
8	rs117892032	T	A	0.00595238	1008
8	rs6985874	G	A	0.551587	1008
8	rs7840260	A	T	0.568452	1008
8	rs117561140	C	T	0.0168651	1008
8	rs139678442	C	T	0.0168651	1008
8	rs77735250	C	T	0.0168651	1008
8	rs7386266	T	G	0.572421	1008
8	rs7386267	T	C	0.572421	1008
8	rs6421317	C	G	0.569444	1008
8	rs754283	G	A	0.0188492	1008
8	rs6421318	A	C	0.556548	1008
8	rs140200091	C	T	0.014881	1008
8	rs6991120	T	C	0.555556	1008
8	rs6421319	T	G	0.572421	1008
8	rs7813185	A	G	0.572421	1008
8	rs10103803	G	T	0.556548	1008
8	rs72614020	G	C	0.132937	1008
8	rs117585663	T	G	0.031746	1008
8	rs6421320	C	T	0.427579	1008
8	rs6583586	T	A	0.463294	1008
8	rs148373766	C	T	0.0168651	1008
8	rs10282980	C	T	0.0188492	1008
8	rs7844263	C	T	0.0188492	1008
8	rs6583587	C	G	0.447421	1008
8	rs7825079	C	T	0.444444	1008
8	rs28453040	C	T	0.0188492	1008
8	rs78754027	T	C	0.427579	1008
8	rs13262901	G	A	0.0188492	1008
8	rs7013384	G	A	0.445437	1008
8	rs74592801	G	A	0.0238095	1008
8	rs2316461	A	G	0.465278	1008
8	rs6583592	T	C	0.444444	1008
8	rs2316460	T	G	0.465278	1008
8	rs6583593	C	T	0.427579	1008
8	rs2121474	G	A	0.0188492	1008
8	rs76515782	C	T	0.0912698	1008
8	rs6995285	G	A	0.0188492	1008
8	rs7813910	T	A	0.468254	1008
8	rs12676766	A	G	0.447421	1008
8	rs12676767	A	C	0.447421	1008
8	rs11774264	C	T	0.0208333	1008
8	rs78331036	T	C	0.0168651	1008
8	rs114754893	T	C	0.0168651	1008
8	rs7387757	A	G	0.426587	1008
8	rs116400495	G	A	0.0168651	1008
8	rs60120846	G	T	0.426587	1008
8	rs12678389	A	T	0.472222	1008
8	rs6583601	T	G	0.446429	1008
8	rs6583603	G	A	0.426587	1008
8	rs7838292	T	C	0.0208333	1008
8	rs7824056	G	T	0.0208333	1008
8	rs78412236	C	T	0.031746	1008
8	rs10113291	G	T	0.0208333	1008
8	rs143651485	G	A	0.1875	1008
8	rs141509901	T	A	0.0168651	1008
8	rs6583614	A	G	0.426587	1008
8	rs6998435	C	T	0.441468	1008
8	rs117683345	C	A	0.0535714	1008
8	rs9773641	G	T	0.450397	1008
8	rs7012868	T	A	0.424603	1008
8	rs7012875	G	A	0.44246	1008
8	rs1446940	A	G	0.462302	1008
8	rs6997250	C	T	0.0178571	1008
8	rs7007066	G	A	0.0168651	1008
8	rs6583615	T	C	0.427579	1008
8	rs114530977	C	T	0.0168651	1008
8	rs1446938	T	C	0.462302	1008
8	rs114062599	C	T	0.014881	1008
8	rs74336919	A	T	0.0168651	1008
8	rs13281454	G	A	0.0178571	1008
8	rs13281464	G	A	0.0178571	1008
8	rs11777394	C	T	0.0178571	1008
8	rs7388323	A	G	0.462302	1008
8	rs9785077	T	C	0.0347222	1008
8	rs9785126	C	T	0.0347222	1008
8	rs9785081	T	C	0.462302	1008
8	rs145313808	G	A	0.0337302	1008
8	rs1966800	T	C	0.0357143	1008
8	rs3926193	A	G	0.0436508	1008
8	rs11990132	C	T	0.0178571	1008
8	rs72614021	G	T	0.128968	1008
8	rs11786180	G	A	0.0178571	1008
8	rs55982805	A	G	0.434524	1008
8	rs76733963	C	T	0.0347222	1008
8	rs11780416	C	T	0.0178571	1008
8	rs6583617	T	A	0.434524	1008
8	rs7388266	C	T	0.430556	1008
8	rs1446939	C	T	0.473214	1008
8	rs115990186	G	A	0.0178571	1008
8	rs79811719	C	T	0.0168651	1008
8	rs6985157	C	T	0.436508	1008
8	rs74485785	G	A	0.0178571	1008
8	rs6985498	T	C	0.0446429	1008
8	rs78055122	G	C	0.0178571	1008
8	rs78769464	G	A	0.0178571	1008
8	rs11777156	G	C	0.0446429	1008
8	rs149558661	G	T	0.0178571	1008
8	rs935452	C	T	0.0188492	1008
8	rs80169883	G	A	0.0178571	1008
8	rs79718962	G	A	0.0178571	1008
8	rs11988083	G	T	0.0188492	1008
8	rs191370174	C	T	0.0297619	1008
8	rs13267482	T	C	0.0188492	1008
8	rs68094551	G	A	0.0188492	1008
8	rs76660175	C	T	0.0168651	1008
8	rs1542194	A	G	0.0257937	1008
8	rs7388547	G	A	0.0257937	1008
8	rs4917320	A	G	0.0188492	1008
8	rs9792336	G	A	0.446429	1008
8	rs35460878	C	T	0.522817	1008
8	rs75199149	G	A	0.445437	1008
8	rs11167096	G	A	0.0188492	1008
8	rs9792219	C	T	0.444444	1008
8	rs58746247	G	A	0.444444	1008
8	rs4917318	G	A	0.0178571	1008
8	rs935454	A	G	0.0257937	1008
8	rs935455	G	A	0.0178571	1008
8	rs4917238	T	C	0.470238	1008
8	rs78224933	G	A	0.0198413	1008
8	rs66873603	A	G	0.0178571	1008
8	rs72690779	A	G	0.0178571	1008
8	rs7008707	T	C	0.0257937	1008
8	rs11785510	A	G	0.0188492	1008
8	rs11774910	G	T	0.0188492	1008
8	rs11775637	G	A	0.0178571	1008
8	rs11782791	C	T	0.0178571	1008
8	rs11167097	A	G	0.470238	1008
8	rs11167098	G	C	0.0188492	1008
8	rs7843278	T	C	0.0257937	1008
8	rs6989799	A	G	0.0257937	1008
8	rs4917237	A	G	0.0456349	1008
8	rs77093438	G	A	0.44246	1008
8	rs4917236	A	G	0.0446429	1008
8	rs77628520	A	G	0.44246	1008
8	rs1992805	C	T	0.44246	1008
8	rs80114509	C	T	0.0376984	1008
8	rs1446935	G	A	0.537698	1008
8	rs11167102	G	A	0.541667	1008
8	rs11167103	A	G	0.541667	1008
8	rs10875475	A	G	0.541667	1008
8	rs28549192	T	G	0.542659	1008
8	rs4917322	C	A	0.536706	1008
8	rs116927692	T	C	0.0515873	1008
8	rs6987594	G	A	0.537698	1008
8	rs9644547	T	C	0.53869	1008
8	rs6583547	A	G	0.537698	1008
8	rs76421913	C	T	0.0376984	1008
8	rs2028930	A	G	0.543651	1008
8	rs935461	C	T	0.537698	1008
8	rs10096662	A	T	0.53373	1008
8	rs28654384	G	A	0.53373	1008
8	rs11167104	T	C	0.545635	1008
8	rs10108313	A	G	0.547619	1008
8	rs10875476	G	A	0.4375	1008
8	rs67715617	G	A	0.0704365	1008
8	rs11167105	C	A	0.473214	1008
8	rs11167106	T	G	0.462302	1008
8	rs11167107	C	A	0.457341	1008
8	rs10097880	T	C	0.0704365	1008
8	rs11779226	G	A	0.456349	1008
8	rs6583548	G	A	0.47123	1008
8	rs4917324	T	C	0.71131	1008
8	rs4917325	A	G	0.71131	1008
8	rs4917326	G	C	0.71131	1008
8	rs4917243	C	T	0.641865	1008
8	rs4917327	T	C	0.718254	1008
8	rs4917244	G	A	0.641865	1008
8	rs66770164	C	T	0.0763889	1008
8	rs1530590	A	G	0.718254	1008
8	rs61178094	C	T	0.0763889	1008
8	rs1838905	G	A	0.718254	1008
8	rs1838904	T	G	0.718254	1008
8	rs9644548	C	T	0.641865	1008
8	rs67325768	G	A	0.0763889	1008
8	rs12675549	C	T	0.719246	1008
8	rs11775705	C	T	0.280754	1008
8	rs117411290	C	A	0.0277778	1008
8	rs56177626	C	T	0.247024	1008
8	rs11780731	T	A	0.0357143	1008
8	rs4917328	C	T	0.885913	1008
8	rs4917329	G	A	0.751984	1008
8	rs60757198	G	T	0.228175	1008
8	rs79114588	A	G	0.0257937	1008
8	rs34224344	C	G	0.78373	1008
8	rs35746087	G	A	0.659722	1008
8	rs75316669	C	A	0.183532	1008
8	rs75812220	C	G	0.14881	1008
8	rs1562369	C	T	0.306548	1008
8	rs74829784	G	A	0.119048	1008
8	rs77615252	T	C	0.147817	1008
8	rs74606040	G	A	0.178571	1008
8	rs67301410	A	G	0.077381	1008
8	rs7463711	G	A	0.741071	1008
8	rs75193193	C	T	0.178571	1008
8	rs7831570	A	T	0.147817	1008
8	rs12550163	G	T	0.118056	1008
8	rs1562374	A	G	0.21627	1008
8	rs35287277	T	C	0.141865	1008
8	rs4392941	G	A	0.15873	1008
8	rs58388633	G	A	0.21627	1008
8	rs71516664	G	T	0.141865	1008
8	rs7005204	G	A	0.624008	1008
8	rs74324906	G	A	0.0178571	1008
8	rs4350018	C	T	0.0168651	1008
8	rs76173738	G	A	0.0138889	1008
8	rs4917247	A	C	0.159722	1008
8	rs4917212	C	G	0.159722	1008
8	rs55820740	C	T	0.0952381	1008
8	rs35284804	C	T	0.141865	1008
8	rs34060275	C	T	0.142857	1008
8	rs36098728	T	C	0.15873	1008
8	rs35589100	C	T	0.609127	1008
8	rs34816936	G	A	0.15873	1008
8	rs6998863	T	C	0.175595	1008
8	rs4917249	A	G	0.0168651	1008
8	rs76396609	G	A	0.111111	1008
8	rs4244240	G	A	0.175595	1008
8	rs4244241	C	T	0.0168651	1008
8	rs4244242	G	A	0.175595	1008
8	rs75769985	C	T	0.0168651	1008
8	rs4244243	T	C	0.175595	1008
8	rs3937642	T	C	0.175595	1008
8	rs74565016	T	C	0.0168651	1008
8	rs143923955	G	A	0.0297619	1008
8	rs77279182	T	C	0.0952381	1008
8	rs7844001	A	C	0.174603	1008
8	rs6996758	T	A	0.394841	1008
8	rs34478488	G	A	0.00297619	1008
8	rs12114538	T	C	0.174603	1008
8	rs4612374	C	T	0.015873	1008
8	rs4917213	A	G	0.201389	1008
8	rs78855949	C	T	0.201389	1008
8	rs34037520	T	C	0.15873	1008
8	rs117698149	C	T	0.0208333	1008
8	rs113050673	C	T	0.015873	1008
8	rs72696800	C	T	0.0952381	1008
8	rs12676920	A	T	0.15873	1008
8	rs4999020	A	G	0.984127	1008
8	rs4645593	C	T	0.825397	1008
8	rs935459	C	T	0.222222	1008
8	rs4541966	G	A	0.825397	1008
8	rs4333638	G	A	0.825397	1008
8	rs4541967	G	A	0.825397	1008
8	rs7845056	C	T	0.397817	1008
8	rs71516665	T	G	0.157738	1008
8	rs6583552	C	T	0.825397	1008
8	rs34053892	G	C	0.157738	1008
8	rs6583553	C	G	0.605159	1008
8	rs6991768	A	G	0.984127	1008
8	rs6583554	T	C	0.984127	1008
8	rs10216552	T	G	0.984127	1008
8	rs935458	C	G	0.826389	1008
8	rs4404952	G	A	0.984127	1008
8	rs744344	G	C	0.826389	1008
8	rs744343	C	G	0.604167	1008
8	rs744342	C	A	0.826389	1008
8	rs4260922	A	C	0.984127	1008
8	rs4501617	A	C	0.984127	1008
8	rs76678776	T	C	0.015873	1008
8	rs61227053	G	A	0.156746	1008
8	rs116933938	C	T	0.0168651	1008
8	rs143828203	G	A	0.0178571	1008
8	rs13281152	A	T	0.828373	1008
8	rs34293962	C	T	0.828373	1008
8	rs6583555	G	A	0.828373	1008
8	rs7846274	A	T	0.606151	1008
8	rs78547199	G	A	0.0367063	1008
8	rs34960479	C	T	0.00198413	1008
8	rs4244244	C	T	0.604167	1008
8	rs7814977	G	A	0.825397	1008
8	rs77889234	C	T	0.00198413	1008
8	rs67132476	T	C	0.223214	1008
8	rs4917250	G	T	0.827381	1008
8	rs71516667	C	A	0.175595	1008
8	rs4917216	C	T	0.201389	1008
8	rs4917217	C	T	0.595238	1008
8	rs4917251	C	T	0.824405	1008
8	rs56579226	C	A	0.382937	1008
8	rs9694428	C	T	0.824405	1008
8	rs9692923	C	T	0.824405	1008
8	rs12675513	G	T	0.159722	1008
8	rs4297064	T	C	0.824405	1008
8	rs13278238	T	C	0.159722	1008
8	rs4917252	A	G	0.824405	1008
8	rs10087678	T	C	0.824405	1008
8	rs34356284	C	G	0.175595	1008
8	rs4917253	T	G	0.59623	1008
8	rs4244245	G	A	0.824405	1008
8	rs10098773	T	C	0.84127	1008
8	rs79137459	G	A	0.015873	1008
8	rs12682599	C	T	0.142857	1008
8	rs4130074	A	C	0.698413	1008
8	rs67676203	C	T	0.14881	1008
8	rs553860338	T	C	0.00198413	1008
8	rs28631761	T	G	0.47123	1008
8	rs61440821	A	G	0.0327381	1008
8	rs77338466	G	A	0.10119	1008
8	rs73716024	C	A	0.00694444	1008
8	rs4076554	T	A	0.259921	1008
8	rs117787119	A	G	0.0456349	1008
8	rs79324153	C	A	0.093254	1008
8	rs4917255	G	A	0.16369	1008
8	rs142613450	C	T	0.046627	1008
8	rs10106516	T	C	0.37996	1008
8	rs4917256	C	T	0.355159	1008
8	rs4917257	A	G	0.355159	1008
8	rs62512243	T	C	0.0972222	1008
8	rs4917258	A	G	0.355159	1008
8	rs76329314	C	G	0.0863095	1008
8	rs10092183	G	A	0.375992	1008
8	rs59694261	A	G	0.354167	1008
8	rs28709344	A	G	0.353175	1008
8	rs28367088	G	A	0.353175	1008
8	rs72698411	C	G	0.00396825	1008
8	rs10108030	A	T	0.358135	1008
8	rs72698412	C	T	0.0218254	1008
8	rs1542758	A	G	0.356151	1008
8	rs73716025	G	T	0.0882937	1008
8	rs72698413	G	A	0.0218254	1008
8	rs11167109	A	G	0.354167	1008
8	rs11984902	A	C	0.354167	1008
8	rs4917259	T	C	0.355159	1008
8	rs4917260	G	C	0.354167	1008
8	rs117614411	C	T	0.0347222	1008
8	rs4917261	C	A	0.355159	1008
8	rs4917262	C	A	0.355159	1008
8	rs72698416	T	G	0.0218254	1008
8	rs4917263	G	A	0.355159	1008
8	rs4917264	A	T	0.355159	1008
8	rs118166243	C	T	0.00198413	1008
8	rs12164219	C	T	0.0892857	1008
8	rs76174887	G	A	0.119048	1008
8	rs34973588	C	A	0.330357	1008
8	rs57648918	A	C	0.355159	1008
8	rs7836086	T	C	0.0902778	1008
8	rs74699011	C	T	0.0277778	1008
8	rs72698419	G	A	0.390873	1008
8	rs73361540	T	C	0.390873	1008
8	rs66781889	A	G	0.390873	1008
8	rs72698420	C	G	0.00793651	1008
8	rs57330724	C	T	0.418651	1008
8	rs58603452	C	G	0.510913	1008
8	rs10086245	T	C	0.418651	1008
8	rs79386544	G	A	0.0892857	1008
8	rs10096413	G	A	0.418651	1008
8	rs72698425	G	A	0.00793651	1008
8	rs72698426	C	T	0.00694444	1008
8	rs72698428	C	T	0.00694444	1008
8	rs74927291	T	C	0.00694444	1008
8	rs57548001	G	A	0.41369	1008
8	rs60706888	T	C	0.41369	1008
8	rs12676273	A	G	0.414683	1008
8	rs72698430	G	A	0.00694444	1008
8	rs60667701	T	C	0.510913	1008
8	rs57066332	G	A	0.41369	1008
8	rs68021851	C	G	0.510913	1008
8	rs139633212	G	T	0.00396825	1008
8	rs79555782	A	G	0.00694444	1008
8	rs77229149	G	A	0.00694444	1008
8	rs73716027	C	T	0.0902778	1008
8	rs59165388	G	T	0.41369	1008
8	rs13279953	T	C	0.828373	1008
8	rs57884141	G	A	0.41369	1008
8	rs60010892	T	C	0.414683	1008
8	rs734756	T	C	0.41369	1008
8	rs734753	T	C	0.41369	1008
8	rs734754	C	T	0.41369	1008
8	rs734755	C	T	0.41369	1008
8	rs55938974	G	A	0.41369	1008
8	rs56355546	A	G	0.510913	1008
8	rs56181567	C	T	0.414683	1008
8	rs4917265	G	C	0.511905	1008
8	rs10103020	C	T	0.41369	1008
8	rs10103142	C	T	0.41369	1008
8	rs10092536	T	C	0.41369	1008
8	rs28673694	C	T	0.41369	1008
8	rs12680133	T	C	0.41369	1008
8	rs12680153	T	C	0.41369	1008
8	rs72499107	A	G	0.0902778	1008
8	rs72698435	T	C	0.00694444	1008
8	rs67290160	T	C	0.0972222	1008
8	rs72499108	C	G	0.0972222	1008
8	rs66584876	T	C	0.0972222	1008
8	rs67478447	G	A	0.0972222	1008
8	rs72499109	A	G	0.0902778	1008
8	rs117874595	C	T	0.0972222	1008
8	rs55856962	G	T	0.0972222	1008
8	rs77399073	C	T	0.141865	1008
8	rs72698437	A	G	0.0972222	1008
8	rs58813722	C	T	0.0972222	1008
8	rs59944747	G	A	0.0972222	1008
8	rs72698440	G	A	0.0972222	1008
8	rs72698441	C	T	0.0972222	1008
8	rs143211381	G	A	0.0357143	1008
8	rs79362580	G	A	0.00198413	1008
8	rs72698442	C	T	0.0972222	1008
8	rs28635697	A	G	0.511905	1008
8	rs28430323	C	T	0.414683	1008
8	rs72698443	A	T	0.0972222	1008
8	rs73716038	A	T	0.0902778	1008
8	rs66808235	T	C	0.511905	1008
8	rs72698444	G	A	0.416667	1008
8	rs77214423	G	A	0.137897	1008
8	rs4917266	T	A	0.593254	1008
8	rs13282686	C	G	0.178571	1008
8	rs4917267	T	A	0.593254	1008
8	rs76619472	G	A	0.0357143	1008
8	rs6996685	C	A	0.593254	1008
8	rs6981779	G	A	0.592262	1008
8	rs7004581	A	C	0.690476	1008
8	rs75021756	C	A	0.0902778	1008
8	rs4917218	G	A	0.594246	1008
8	rs4917268	G	A	0.592262	1008
8	rs72698446	C	T	0.00694444	1008
8	rs79956427	T	G	0.0902778	1008
8	rs13278844	A	T	0.1875	1008
8	rs72698447	C	T	0.00694444	1008
8	rs4917219	G	T	0.410714	1008
8	rs13278431	C	A	0.18254	1008
8	rs13279925	A	G	0.271825	1008
8	rs72698448	G	A	0.00694444	1008
8	rs13277219	G	A	0.27877	1008
8	rs13279493	C	T	0.18254	1008
8	rs878866	G	A	0.181548	1008
8	rs11998510	A	G	0.68254	1008
8	rs56804875	C	T	0.411706	1008
8	rs878867	C	G	0.418651	1008
8	rs79419657	C	G	0.0892857	1008
8	rs1565627	G	A	0.411706	1008
8	rs2101663	T	G	0.00694444	1008
8	rs1565626	G	T	0.411706	1008
8	rs1565625	G	A	0.418651	1008
8	rs1565624	G	A	0.418651	1008
8	rs72698452	G	T	0.00694444	1008
8	rs74468414	C	T	0.00694444	1008
8	rs1565623	G	T	0.418651	1008
8	rs72698456	A	G	0.00694444	1008
8	rs56335736	G	A	0.411706	1008
8	rs11775578	A	G	0.181548	1008
8	rs28639945	T	C	0.411706	1008
8	rs13253173	G	A	0.277778	1008
8	rs13263726	G	A	0.279762	1008
8	rs11986080	G	A	0.378968	1008
8	rs11993443	C	T	0.378968	1008
8	rs11786119	A	C	0.194444	1008
8	rs9772780	C	T	0.19246	1008
8	rs7822369	A	G	0.614087	1008
8	rs67191919	C	G	0.509921	1008
8	rs10087126	A	C	0.00694444	1008
8	rs13258110	G	A	0.666667	1008
8	rs4917220	A	G	0.710317	1008
8	rs76405917	A	C	0.0396825	1008
8	rs4917270	G	A	0.685516	1008
8	rs4917271	C	T	0.709325	1008
8	rs77577805	A	G	0.267857	1008
8	rs4917272	T	C	0.709325	1008
8	rs4917273	T	C	0.979167	1008
8	rs75623842	G	A	0.121032	1008
8	rs79866448	T	C	0.0505952	1008
8	rs74658352	C	T	0.340278	1008
8	rs7841868	A	C	0.97619	1008
8	rs7846227	T	C	0.97619	1008
8	rs73714012	T	C	0.253968	1008
8	rs750194	C	T	0.252976	1008
8	rs750195	G	A	0.306548	1008
8	rs116842007	C	T	0.0396825	1008
8	rs58603248	A	T	0.251984	1008
8	rs4917274	A	C	0.975198	1008
8	rs58400588	G	A	0.252976	1008
8	rs74590307	C	A	0.0396825	1008
8	rs149592420	G	A	0.0396825	1008
8	rs28712583	C	T	0.251984	1008
8	rs58473583	A	G	0.251984	1008
8	rs61037907	C	G	0.252976	1008
8	rs61585342	C	T	0.252976	1008
8	rs59401182	A	G	0.252976	1008
8	rs56696185	C	T	0.251984	1008
8	rs57781465	T	C	0.251984	1008
8	rs61232049	G	C	0.251984	1008
8	rs58682154	A	G	0.251984	1008
8	rs57191516	G	A	0.251984	1008
8	rs76803575	C	T	0.015873	1008
8	rs76897445	C	G	0.251984	1008
8	rs76267288	T	C	0.251984	1008
8	rs11777322	C	T	0.723214	1008
8	rs11781584	T	G	0.975198	1008
8	rs78762902	C	T	0.251984	1008
8	rs77537197	C	T	0.251984	1008
8	rs117718641	G	A	0.015873	1008
8	rs79394108	T	C	0.251984	1008
8	rs731794	C	A	0.251984	1008
8	rs76652244	C	T	0.0257937	1008
8	rs744878	G	A	0.251984	1008
8	rs78003800	G	A	0.047619	1008
8	rs902827	A	G	0.212302	1008
8	rs4917275	A	T	0.382937	1008
8	rs2172306	T	G	0.244048	1008
8	rs902826	T	C	0.975198	1008
8	rs56137154	A	G	0.224206	1008
8	rs34292923	G	C	0.737103	1008
8	rs114860979	G	C	0.0297619	1008
8	rs73714032	T	G	0.237103	1008
8	rs55901436	T	C	0.946429	1008
8	rs4917276	A	C	0.947421	1008
8	rs75952676	T	A	0.0238095	1008
8	rs4917277	C	G	0.947421	1008
8	rs4917278	A	T	0.947421	1008
8	rs4917279	C	T	0.414683	1008
8	rs13252175	C	T	0.736111	1008
8	rs117079547	C	T	0.031746	1008
8	rs13250335	G	C	0.947421	1008
8	rs13250596	G	A	0.319444	1008
8	rs13261328	T	C	0.946429	1008
8	rs1352949	G	C	0.418651	1008
8	rs117825516	G	A	0.0853175	1008
8	rs1388796	A	G	0.426587	1008
8	rs78738119	C	T	0.0416667	1008
8	rs1388797	G	C	0.947421	1008
8	rs34706841	G	A	0.209325	1008
8	rs11167110	A	G	0.947421	1008
8	rs11167111	G	C	0.739087	1008
8	rs118112213	C	T	0.0257937	1008
8	rs11167112	A	G	0.946429	1008
8	rs11167113	C	G	0.208333	1008
8	rs75414211	G	A	0.0803571	1008
8	rs10875478	T	C	0.947421	1008
8	rs11167114	G	A	0.208333	1008
8	rs73365203	G	A	0.320437	1008
8	rs10875479	C	T	0.208333	1008
8	rs10875480	G	A	0.208333	1008
8	rs902819	C	T	0.417659	1008
8	rs11167115	A	G	0.530754	1008
8	rs2873034	C	T	0.626984	1008
8	rs55892846	G	A	0.320437	1008
8	rs78681300	G	A	0.108135	1008
8	rs902820	A	T	0.626984	1008
8	rs902821	G	A	0.418651	1008
8	rs12545923	C	T	0.208333	1008
8	rs10875481	G	A	0.0525794	1008
8	rs7009641	A	C	0.320437	1008
8	rs75495724	G	A	0.207341	1008
8	rs57375001	C	T	0.320437	1008
8	rs7015050	T	A	0.949405	1008
8	rs78428530	C	T	0.014881	1008
8	rs10113617	G	A	0.014881	1008
8	rs7002923	C	T	0.527778	1008
8	rs7003047	C	T	0.527778	1008
8	rs72683314	C	T	0.320437	1008
8	rs56352096	C	G	0.525794	1008
8	rs67626817	C	T	0.308532	1008
8	rs75945489	C	T	0.218254	1008
8	rs4917280	C	G	0.419643	1008
8	rs4917281	A	G	0.420635	1008
8	rs4917282	G	T	0.420635	1008
8	rs11786894	T	A	0.420635	1008
8	rs10093158	G	A	0.420635	1008
8	rs10094072	C	G	0.420635	1008
8	rs10094207	C	T	0.420635	1008
8	rs66545034	C	G	0.309524	1008
8	rs10108708	A	G	0.420635	1008
8	rs13274788	G	A	0.420635	1008
8	rs5003835	G	C	0.948413	1008
8	rs1492365	G	A	0.420635	1008
8	rs1492366	T	G	0.420635	1008
8	rs1492367	T	C	0.930556	1008
8	rs4596687	G	T	0.218254	1008
8	rs66984531	C	T	0.308532	1008
8	rs28375965	A	G	0.421627	1008
8	rs79382669	C	G	0.108135	1008
8	rs7824432	T	G	0.948413	1008
8	rs7846625	G	A	0.532738	1008
8	rs11167116	C	T	0.218254	1008
8	rs1492368	G	A	0.640873	1008
8	rs902822	T	C	0.948413	1008
8	rs879431	G	C	0.640873	1008
8	rs879430	G	T	0.306548	1008
8	rs148653364	G	A	0.0386905	1008
8	rs1388800	A	G	0.422619	1008
8	rs80235997	C	G	0.0178571	1008
8	rs11167117	G	A	0.015873	1008
8	rs1388801	C	T	0.640873	1008
8	rs1492370	G	A	0.217262	1008
8	rs7816988	T	G	0.954365	1008
8	rs7840462	C	G	0.640873	1008
8	rs7826964	G	A	0.422619	1008
8	rs7813106	A	T	0.948413	1008
8	rs7840899	C	G	0.640873	1008
8	rs11167118	C	T	0.639881	1008
8	rs13275086	A	G	0.640873	1008
8	rs7817688	A	T	0.640873	1008
8	rs7832678	G	A	0.640873	1008
8	rs6583560	C	T	0.422619	1008
8	rs7846311	C	A	0.640873	1008
8	rs7837264	G	A	0.640873	1008
8	rs7816377	C	T	0.640873	1008
8	rs12544161	G	T	0.218254	1008
8	rs12675157	A	C	0.30754	1008
8	rs12677032	G	A	0.30754	1008
8	rs11775108	A	G	0.422619	1008
8	rs56124779	T	C	0.286706	1008
8	rs72683325	C	G	0.30754	1008
8	rs7820768	C	T	0.421627	1008
8	rs4506255	A	C	0.947421	1008
8	rs67412004	C	T	0.30754	1008
8	rs2029621	T	C	0.947421	1008
8	rs2029620	T	C	0.947421	1008
8	rs7821518	C	T	0.639881	1008
8	rs56776435	G	A	0.30754	1008
8	rs58242508	A	T	0.30754	1008
8	rs77124843	A	G	0.030754	1008
8	rs7825860	C	T	0.639881	1008
8	rs7832653	A	G	0.947421	1008
8	rs67984919	A	G	0.30754	1008
8	rs57592589	A	G	0.30754	1008
8	rs61161072	C	G	0.30754	1008
8	rs4917284	G	A	0.947421	1008
8	rs76809991	C	A	0.0228175	1008
8	rs4917285	C	A	0.30754	1008
8	rs4917286	A	G	0.947421	1008
8	rs4917287	A	G	0.947421	1008
8	rs4917288	C	T	0.947421	1008
8	rs4917289	G	A	0.947421	1008
8	rs4917290	A	C	0.30754	1008
8	rs7006590	C	T	0.639881	1008
8	rs6583564	G	T	0.947421	1008
8	rs6583565	C	T	0.947421	1008
8	rs6583566	G	A	0.947421	1008
8	rs6583567	T	C	0.947421	1008
8	rs7825460	T	C	0.947421	1008
8	rs7814797	C	T	0.947421	1008
8	rs4917291	A	G	0.947421	1008
8	rs4917223	C	T	0.421627	1008
8	rs4917292	T	C	0.947421	1008
8	rs6583568	T	C	0.947421	1008
8	rs6583569	G	A	0.947421	1008
8	rs6583570	A	G	0.947421	1008
8	rs72683334	T	C	0.306548	1008
8	rs4917224	C	A	0.306548	1008
8	rs4917225	T	C	0.945437	1008
8	rs4917226	G	A	0.304563	1008
8	rs4917227	A	G	0.305556	1008
8	rs11987321	T	C	0.217262	1008
8	rs4917293	G	T	0.946429	1008
8	rs6993697	C	T	0.639881	1008
8	rs74680321	G	A	0.0704365	1008
8	rs12115122	C	G	0.220238	1008
8	rs7815624	G	A	0.451389	1008
8	rs12114519	G	A	0.22123	1008
8	rs2315960	A	T	0.220238	1008
8	rs79391251	C	T	0.0218254	1008
8	rs68001570	A	G	0.296627	1008
8	rs2220696	C	G	0.757937	1008
8	rs2201176	A	G	0.460317	1008
8	rs67206295	G	A	0.297619	1008
8	rs2201177	T	C	0.757937	1008
8	rs4917294	C	A	0.462302	1008
8	rs4917295	A	T	0.757937	1008
8	rs13268779	G	A	0.757937	1008
8	rs13272465	C	T	0.449405	1008
8	rs13272748	C	T	0.410714	1008
8	rs4917296	G	A	0.318452	1008
8	rs4917297	T	C	0.319444	1008
8	rs4917298	A	G	0.748016	1008
8	rs118038055	G	A	0.030754	1008
8	rs13254582	T	G	0.445437	1008
8	rs4917299	A	G	0.246032	1008
8	rs4917300	T	C	0.691468	1008
8	rs4917301	C	T	0.242063	1008
8	rs4917302	C	T	0.242063	1008
8	rs4917303	T	G	0.242063	1008
8	rs4917304	G	A	0.242063	1008
8	rs67639949	C	A	0.242063	1008
8	rs7829749	T	C	0.690476	1008
8	rs73714054	A	G	0.242063	1008
8	rs72614023	C	T	0.242063	1008
8	rs67425859	A	G	0.242063	1008
8	rs13257943	A	G	0.690476	1008
8	rs67564501	T	G	0.242063	1008
8	rs67842927	G	A	0.242063	1008
8	rs12677066	C	T	0.105159	1008
8	rs67423471	G	A	0.242063	1008
8	rs7826576	A	C	0.242063	1008
8	rs7834601	T	C	0.242063	1008
8	rs7844385	G	A	0.242063	1008
8	rs7844494	G	A	0.332341	1008
8	rs7830596	A	C	0.242063	1008
8	rs7834925	T	C	0.690476	1008
8	rs7835229	T	C	0.239087	1008
8	rs66700815	G	A	0.238095	1008
8	rs111355983	A	T	0.238095	1008
8	rs67074221	T	G	0.238095	1008
8	rs56146802	C	T	0.238095	1008
8	rs55845440	C	A	0.239087	1008
8	rs56096131	C	G	0.236111	1008
8	rs55800112	G	A	0.236111	1008
8	rs11786676	G	A	0.696429	1008
8	rs7845034	A	C	0.458333	1008
8	rs140336768	A	G	0.0168651	1008
8	rs6988337	A	G	0.759921	1008
8	rs6988496	A	G	0.458333	1008
8	rs6993344	T	C	0.458333	1008
8	rs10088138	T	C	0.465278	1008
8	rs141005972	G	A	0.0178571	1008
8	rs10101202	G	A	0.459325	1008
8	rs10088515	A	G	0.781746	1008
8	rs11781457	A	G	0.483135	1008
8	rs11782992	T	C	0.469246	1008
8	rs7843263	G	A	0.397817	1008
8	rs117276516	C	T	0.0248016	1008
8	rs7833590	T	A	0.400794	1008
8	rs7833592	T	C	0.400794	1008
8	rs750521	A	G	0.397817	1008
8	rs750520	A	G	0.397817	1008
8	rs4917229	T	C	0.396825	1008
8	rs62514197	T	C	0.396825	1008
8	rs117049574	C	T	0.0486111	1008
8	rs10111972	A	G	0.394841	1008
8	rs117379841	C	T	0.0208333	1008
8	rs10106206	C	T	0.181548	1008
8	rs7817581	G	A	0.350198	1008
8	rs6986353	T	G	0.795635	1008
8	rs10096860	C	T	0.391865	1008
8	rs7815360	C	T	0.392857	1008
8	rs6985033	C	T	0.394841	1008
8	rs28493130	C	T	0.364087	1008
8	rs10090986	A	G	0.397817	1008
8	rs11985865	A	G	0.39881	1008
8	rs28594706	G	A	0.328373	1008
8	rs62514203	C	A	0.306548	1008
8	rs62514204	C	T	0.306548	1008
8	rs62514205	A	G	0.434524	1008
8	rs62514206	C	A	0.426587	1008
8	rs12675852	A	G	0.434524	1008
8	rs6583571	C	T	0.310516	1008
8	rs4415353	C	T	0.50496	1008
8	rs4645594	A	C	0.848214	1008
8	rs7841750	T	C	0.852183	1008
8	rs12334532	A	G	0.853175	1008
8	rs10105961	T	C	0.031746	1008
8	rs10087584	G	A	0.031746	1008
8	rs4917305	T	G	0.855159	1008
8	rs9644549	C	T	0.0456349	1008
8	rs72683382	A	C	0.0327381	1008
8	rs1038850	A	G	0.852183	1008
8	rs12334425	C	T	0.0327381	1008
8	rs7814978	C	T	0.674603	1008
8	rs12334799	T	G	0.0327381	1008
8	rs7010485	G	T	0.818452	1008
8	rs6999830	T	C	0.85119	1008
8	rs12334475	C	T	0.0327381	1008
8	rs12334479	C	T	0.0327381	1008
8	rs12334480	C	T	0.0327381	1008
8	rs35138130	G	A	0.209325	1008
8	rs35519719	G	A	0.176587	1008
8	rs72683386	G	A	0.0327381	1008
8	rs35676192	G	A	0.176587	1008
8	rs72683387	G	A	0.0337302	1008
8	rs35436917	A	G	0.209325	1008
8	rs35930412	T	A	0.209325	1008
8	rs34510203	C	T	0.210317	1008
8	rs36042959	C	T	0.220238	1008
8	rs34867078	T	G	0.210317	1008
8	rs34707678	G	A	0.209325	1008
8	rs35552777	A	G	0.209325	1008
8	rs34403780	T	G	0.209325	1008
8	rs13252767	C	T	0.205357	1008
8	rs13250640	G	A	0.213294	1008
8	rs59841668	G	A	0.030754	1008
8	rs34223520	A	G	0.154762	1008
8	rs4415352	G	T	0.154762	1008
8	rs4548216	T	C	0.154762	1008
8	rs4416858	A	G	0.155754	1008
8	rs7814958	G	A	0.16369	1008
8	rs7828766	C	T	0.164683	1008
8	rs7835599	A	G	0.131944	1008
8	rs7815097	G	A	0.164683	1008
8	rs6583572	T	C	0.132937	1008
8	rs7839901	T	A	0.132937	1008
8	rs6583573	A	T	0.165675	1008
8	rs116068944	C	T	0.0327381	1008
8	rs6583574	T	C	0.165675	1008
8	rs6583575	A	G	0.165675	1008
8	rs6583576	A	C	0.165675	1008
8	rs6583577	A	C	0.165675	1008
8	rs6583578	G	A	0.165675	1008
8	rs6583579	C	T	0.164683	1008
8	rs56315363	A	G	0.00198413	1008
8	rs7007347	A	G	0.6875	1008
8	rs7004209	C	G	0.164683	1008
8	rs7004344	C	T	0.164683	1008
8	rs7004517	C	T	0.164683	1008
8	rs7012025	A	G	0.164683	1008
8	rs6993975	G	A	0.164683	1008
8	rs6993985	G	C	0.164683	1008
8	rs7838418	C	T	0.686508	1008
8	rs61229666	C	T	0.144841	1008
8	rs10100137	C	A	0.0327381	1008
8	rs13264715	T	C	0.164683	1008
8	rs11785036	C	G	0.854167	1008
8	rs11785037	C	T	0.821429	1008
8	rs11785097	C	T	0.689484	1008
8	rs146152305	A	G	0.0327381	1008
8	rs72683393	G	A	0.0337302	1008
8	rs4917231	T	C	0.69246	1008
8	rs116263378	G	C	0.0337302	1008
8	rs4917232	A	C	0.693452	1008
8	rs6995120	T	C	0.694444	1008
8	rs6995130	T	A	0.69246	1008
8	rs117994974	G	C	0.014881	1008
8	rs7830328	T	A	0.0337302	1008
8	rs35062801	C	T	0.737103	1008
8	rs6995940	A	G	0.795635	1008
8	rs112908912	A	T	0.0327381	1008
8	rs1580643	C	A	0.0327381	1008
8	rs79094118	A	C	0.0565476	1008
8	rs11775269	C	T	0.698413	1008
8	rs60899365	G	A	0.0337302	1008
8	rs149421259	C	T	0.0396825	1008
8	rs1976214	G	A	0.732143	1008
8	rs4917306	C	A	0.638889	1008
8	rs4917307	A	G	0.732143	1008
8	rs10095194	G	A	0.0327381	1008
8	rs4917308	A	G	0.699405	1008
8	rs10106065	C	T	0.0327381	1008
8	rs4917309	T	C	0.699405	1008
8	rs11167119	A	C	0.0565476	1008
8	rs10095654	T	C	0.699405	1008
8	rs4244246	C	T	0.699405	1008
8	rs4244247	A	G	0.699405	1008
8	rs4244248	A	G	0.699405	1008
8	rs2315958	G	A	0.702381	1008
8	rs1316892	G	C	0.699405	1008
8	rs2131222	C	T	0.0277778	1008
8	rs1316891	C	T	0.0277778	1008
8	rs78735997	G	C	0.0208333	1008
8	rs4917235	T	G	0.697421	1008
8	rs10113104	G	A	0.0287698	1008
8	rs4917311	T	C	0.732143	1008
8	rs4917312	A	G	0.730159	1008
8	rs28526252	G	T	0.0287698	1008
8	rs76616315	T	C	0.0109127	1008
8	rs10090087	G	A	0.72619	1008
8	rs36047641	C	T	0.697421	1008
8	rs9324575	G	A	0.725198	1008
8	rs9324576	T	C	0.730159	1008
8	rs6992003	G	A	0.725198	1008
8	rs10098391	C	G	0.0287698	1008
8	rs6583581	T	A	0.272817	1008
8	rs72685503	G	A	0.0337302	1008
8	rs7824033	G	A	0.679563	1008
8	rs11777775	C	T	0.16369	1008
8	rs67701591	C	T	0.116071	1008
8	rs181116919	C	G	0.0694444	1008
8	rs10464984	G	A	0.848214	1008
8	rs7388281	G	A	0.0496032	1008
8	rs79138852	A	G	0.077381	1008
8	rs111994419	T	C	0.0218254	1008
8	rs141935531	G	A	0.0228175	1008
8	rs78267869	C	T	0.0337302	1008
8	rs117194047	C	T	0.00694444	1008
8	rs3968640	T	C	0.698413	1008
8	rs76200113	C	T	0.0188492	1008
8	rs7386204	G	A	0.6875	1008
8	rs34743069	G	A	0.634921	1008
8	rs12678560	G	A	0.685516	1008
8	rs7845878	T	C	0.695437	1008
8	rs7819659	A	G	0.695437	1008
8	rs12677839	T	C	0.704365	1008
8	rs12541998	C	T	0.0515873	1008
8	rs902823	A	G	0.640873	1008
8	rs12547400	G	C	0.0525794	1008
8	rs12547427	G	T	0.0525794	1008
8	rs11167120	C	A	0.0456349	1008
8	rs11993833	G	A	0.0386905	1008
8	rs902824	G	C	0.705357	1008
8	rs751755	G	A	0.0496032	1008
8	rs35036524	C	T	0.0496032	1008
8	rs13264302	C	T	0.0525794	1008
8	rs744769	T	C	0.0515873	1008
8	rs1873698	T	C	0.647817	1008
8	rs1873699	A	G	0.0515873	1008
8	rs1873700	G	A	0.647817	1008
8	rs1873701	C	A	0.647817	1008
8	rs1873702	C	T	0.644841	1008
8	rs11777377	T	C	0.0515873	1008
8	rs11786860	C	T	0.0515873	1008
8	rs10103378	T	C	0.696429	1008
8	rs74843064	C	T	0.031746	1008
8	rs2873053	C	T	0.644841	1008
8	rs902829	A	G	0.699405	1008
8	rs9969429	G	A	0.0515873	1008
8	rs902831	C	T	0.645833	1008
8	rs902832	A	G	0.644841	1008
8	rs902833	C	T	0.645833	1008
8	rs6583582	A	G	0.700397	1008
8	rs9324577	T	C	0.710317	1008
8	rs11780280	T	A	0.0515873	1008
8	rs11167121	T	A	0.0515873	1008
8	rs11994416	G	C	0.0515873	1008
8	rs77831101	C	T	0.0625	1008
8	rs117886706	G	C	0.0168651	1008
8	rs902834	A	G	0.700397	1008
8	rs2315956	C	T	0.640873	1008
8	rs902835	A	G	0.69246	1008
8	rs11777974	C	T	0.161706	1008
8	rs35327258	G	C	0.0515873	1008
8	rs745145	A	G	0.891865	1008
8	rs728827	T	C	0.892857	1008
8	rs11778845	C	G	0.188492	1008
8	rs75352922	C	T	0.0367063	1008
8	rs10095832	T	C	0.189484	1008
8	rs11786296	G	A	0.188492	1008
8	rs10109668	C	A	0.189484	1008
8	rs1109507	T	C	0.892857	1008
8	rs10096265	A	G	0.189484	1008
8	rs11786358	G	A	0.188492	1008
8	rs1574540	A	G	0.888889	1008
8	rs4917314	C	T	0.189484	1008
8	rs4917315	C	A	0.189484	1008
8	rs11787284	G	A	0.0486111	1008
8	rs182174484	C	T	0.00892857	1008
8	rs902838	G	A	0.656746	1008
8	rs2316024	C	T	0.641865	1008
8	rs2316023	G	A	0.655754	1008
8	rs34441507	T	G	0.155754	1008
8	rs62511318	G	C	0.189484	1008
8	rs28477419	C	T	0.0992063	1008
8	rs62511320	A	C	0.27877	1008
8	rs11785292	G	A	0.149802	1008
8	rs11778623	C	T	0.271825	1008
8	rs9324579	A	G	0.728175	1008
8	rs7017932	G	A	0.717262	1008
8	rs7018414	G	A	0.149802	1008
8	rs11780366	C	T	0.274802	1008
8	rs13253406	T	G	0.149802	1008
8	rs4917316	G	A	0.27877	1008
8	rs1873703	G	A	0.565476	1008
8	rs6986562	G	A	0.71627	1008
8	rs6981017	T	C	0.149802	1008
8	rs141404042	G	A	0.0228175	1008
8	rs10091531	G	T	0.576389	1008
8	rs7010981	C	T	0.154762	1008
8	rs56368599	C	T	0.272817	1008
8	rs11782382	C	T	0.272817	1008
8	rs6996172	G	T	0.149802	1008
8	rs7011319	C	G	0.149802	1008
8	rs7350078	T	C	0.149802	1008
8	rs7350103	G	C	0.149802	1008
8	rs7350065	A	G	0.150794	1008
8	rs7386394	A	G	0.572421	1008
8	rs58523179	C	T	0.270833	1008
8	rs7835217	T	A	0.144841	1008
8	rs117013624	T	C	0.0188492	1008
8	rs73371578	G	A	0.272817	1008
8	rs6994266	C	T	0.145833	1008
8	rs7011064	T	C	0.0962302	1008
8	rs768803	A	G	0.571429	1008
8	rs1388803	G	T	0.720238	1008
8	rs10087556	C	T	0.0972222	1008
8	rs10783167	C	G	0.790675	1008
8	rs73371588	C	G	0.0952381	1008
8	rs7835207	C	T	0.849206	1008
8	rs747769	C	T	0.819444	1008
8	rs747900	G	C	0.834325	1008
8	rs747899	C	G	0.970238	1008
8	rs747898	T	C	0.970238	1008
8	rs116941710	C	T	0.0297619	1008
8	rs76527946	C	T	0.00198413	1008
8	rs11774613	T	A	0.96131	1008
8	rs10086355	A	G	0.914683	1008
8	rs74519284	T	C	0.0168651	1008
8	rs11996074	C	A	0.747024	1008
8	rs7387109	A	G	0.758929	1008
8	rs7387110	A	G	0.756944	1008
8	rs7388160	G	A	0.75496	1008
8	rs78594864	T	G	0.150794	1008
8	rs747551	C	T	0.755952	1008
8	rs117834769	A	C	0.0615079	1008
8	rs11167124	G	A	0.75496	1008
8	rs58401106	C	T	0.143849	1008
8	rs2316017	C	T	0.759921	1008
8	rs2316016	C	T	0.759921	1008
8	rs2316015	A	G	0.759921	1008
8	rs72685537	G	A	0.149802	1008
8	rs2316014	T	C	0.909722	1008
8	rs7388555	G	A	0.759921	1008
8	rs13275116	G	A	0.0902778	1008
8	rs7833976	G	C	0.0912698	1008
8	rs11167126	G	A	0.759921	1008
8	rs7464295	G	A	0.759921	1008
8	rs13265271	C	A	0.239087	1008
8	rs11987874	T	C	0.354167	1008
8	rs13280465	G	A	0.238095	1008
8	rs75169052	C	T	0.0257937	1008
8	rs56281782	C	T	0.147817	1008
8	rs58631178	C	T	0.147817	1008
8	rs7823184	G	A	0.0902778	1008
8	rs7016148	A	G	0.238095	1008
8	rs13265336	G	T	0.0902778	1008
8	rs6988568	T	G	0.499008	1008
8	rs7834060	G	A	0.240079	1008
8	rs56228710	G	A	0.147817	1008
8	rs56125011	C	T	0.147817	1008
8	rs111471215	C	A	0.147817	1008
8	rs75011997	T	C	0.116071	1008
8	rs57688343	A	G	0.116071	1008
8	rs57214024	G	T	0.116071	1008
8	rs57614333	A	T	0.355159	1008
8	rs34347950	T	C	0.0912698	1008
8	rs72685548	G	A	0.147817	1008
8	rs7013616	A	T	0.356151	1008
8	rs75785598	G	A	0.147817	1008
8	rs11997501	G	C	0.355159	1008
8	rs62514661	A	T	0.263889	1008
8	rs62514662	G	A	0.263889	1008
8	rs62514663	C	T	0.263889	1008
8	rs35213837	G	A	0.0912698	1008
8	rs35514971	T	C	0.356151	1008
8	rs13248223	A	G	0.0912698	1008
8	rs62514665	C	T	0.263889	1008
8	rs13282544	C	A	0.355159	1008
8	rs62514666	G	A	0.116071	1008
8	rs11167127	C	T	0.0912698	1008
8	rs11167128	G	A	0.0912698	1008
8	rs6583588	C	G	0.355159	1008
8	rs6583589	G	A	0.147817	1008
8	rs7461193	T	C	0.356151	1008
8	rs62514704	C	T	0.116071	1008
8	rs6583590	C	G	0.354167	1008
8	rs7017779	C	T	0.239087	1008
8	rs7003042	G	A	0.239087	1008
8	rs6991496	A	T	0.354167	1008
8	rs62514705	C	T	0.115079	1008
8	rs7822913	A	G	0.0912698	1008
8	rs62514706	G	A	0.135913	1008
8	rs55965102	C	T	0.147817	1008
8	rs62514707	G	T	0.115079	1008
8	rs3934930	A	G	0.239087	1008
8	rs62514708	T	C	0.115079	1008
8	rs3934929	G	A	0.239087	1008
8	rs11996200	G	A	0.258929	1008
8	rs72685554	C	T	0.147817	1008
8	rs7461022	C	T	0.239087	1008
8	rs62514709	C	A	0.115079	1008
8	rs13259562	G	A	0.0912698	1008
8	rs58490477	G	A	0.147817	1008
8	rs11996322	G	C	0.354167	1008
8	rs13277497	T	G	0.354167	1008
8	rs59539070	G	A	0.147817	1008
8	rs13267013	G	C	0.239087	1008
8	rs11167129	C	A	0.0912698	1008
8	rs11167130	C	T	0.233135	1008
8	rs57304954	G	A	0.239087	1008
8	rs67088171	G	A	0.239087	1008
8	rs62514710	G	C	0.355159	1008
8	rs62514711	A	G	0.115079	1008
8	rs67089026	G	T	0.141865	1008
8	rs117339349	T	C	0.00992063	1008
8	rs62514712	G	A	0.116071	1008
8	rs13266904	A	G	0.207341	1008
8	rs10110636	A	G	0.0912698	1008
8	rs10113665	T	C	0.0912698	1008
8	rs7817259	A	G	0.349206	1008
8	rs10085978	T	C	0.207341	1008
8	rs28571173	T	A	0.0912698	1008
8	rs67297611	A	C	0.141865	1008
8	rs7461286	T	C	0.0912698	1008
8	rs7465378	G	A	0.141865	1008
8	rs10099944	G	A	0.0912698	1008
8	rs10090285	T	C	0.349206	1008
8	rs62514713	C	T	0.116071	1008
8	rs10087298	A	G	0.0912698	1008
8	rs10100233	G	C	0.0912698	1008
8	rs62514714	C	A	0.116071	1008
8	rs10104197	C	G	0.0912698	1008
8	rs13258478	C	G	0.0912698	1008
8	rs10093579	T	C	0.350198	1008
8	rs7463055	A	G	0.742063	1008
8	rs11996220	C	T	0.141865	1008
8	rs10093719	T	C	0.100198	1008
8	rs7828873	C	T	0.143849	1008
8	rs10090782	A	G	0.0912698	1008
8	rs62514715	A	G	0.116071	1008
8	rs7829436	C	T	0.141865	1008
8	rs58659737	G	A	0.116071	1008
8	rs13248553	G	A	0.0902778	1008
8	rs7463437	C	T	0.0912698	1008
8	rs60375626	C	T	0.116071	1008
8	rs13261991	T	G	0.0922619	1008
8	rs62514718	C	T	0.116071	1008
8	rs13259444	G	A	0.0922619	1008
8	rs7843340	C	T	0.339286	1008
8	rs7820713	A	G	0.354167	1008
8	rs13248212	A	G	0.354167	1008
8	rs7461054	A	C	0.353175	1008
8	rs7463731	G	A	0.352183	1008
8	rs13255560	G	A	0.210317	1008
8	rs79542571	G	A	0.140873	1008
8	rs13263134	G	A	0.35119	1008
8	rs574442531	C	T	0.015873	1008
8	rs13275376	T	C	0.352183	1008
8	rs13264622	G	A	0.210317	1008
8	rs73716133	G	T	0.140873	1008
8	rs78487052	G	A	0.0277778	1008
8	rs7831563	A	T	0.140873	1008
8	rs6583594	C	T	0.352183	1008
8	rs7463357	C	T	0.140873	1008
8	rs56651696	G	A	0.348214	1008
8	rs56651660	G	A	0.209325	1008
8	rs111161526	C	T	0.209325	1008
8	rs58705028	T	C	0.354167	1008
8	rs11991419	T	G	0.353175	1008
8	rs11995307	A	G	0.353175	1008
8	rs11996095	T	C	0.355159	1008
8	rs7462473	A	G	0.355159	1008
8	rs7000077	A	G	0.348214	1008
8	rs10429387	A	C	0.348214	1008
8	rs11167132	T	C	0.352183	1008
8	rs11781880	C	T	0.0575397	1008
8	rs11997375	T	C	0.156746	1008
8	rs77058448	G	A	0.0704365	1008
8	rs189044927	C	T	0.0208333	1008
8	rs12550523	T	C	0.492063	1008
8	rs7832870	C	T	0.10119	1008
8	rs6583595	T	C	0.518849	1008
8	rs7823353	G	A	0.372024	1008
8	rs73716134	A	G	0.106151	1008
8	rs12543791	G	A	0.267857	1008
8	rs55801296	G	A	0.031746	1008
8	rs55881986	C	A	0.031746	1008
8	rs55749264	T	C	0.412698	1008
8	rs4976997	G	A	0.308532	1008
8	rs4976958	T	C	0.448413	1008
8	rs4976959	T	C	0.285714	1008
8	rs7823186	T	C	0.539683	1008
8	rs56239519	G	A	0.272817	1008
8	rs11785809	C	T	0.236111	1008
8	rs56254596	T	G	0.425595	1008
8	rs11776418	T	C	0.271825	1008
8	rs59162367	A	G	0.290675	1008
8	rs58192102	G	A	0.286706	1008
8	rs73375415	A	G	0.291667	1008
8	rs73375418	G	A	0.295635	1008
8	rs73375420	G	A	0.292659	1008
8	rs57070783	A	G	0.289683	1008
8	rs60325150	C	T	0.140873	1008
8	rs112601708	C	T	0.292659	1008
8	rs77374799	G	A	0.292659	1008
8	rs77148793	C	T	0.292659	1008
8	rs79913391	G	A	0.292659	1008
8	rs56041768	T	C	0.140873	1008
8	rs55671251	G	A	0.144841	1008
8	rs56217456	T	C	0.140873	1008
8	rs73716135	T	C	0.140873	1008
8	rs7003922	T	C	0.430556	1008
8	rs185890368	C	T	0.0257937	1008
8	rs73716136	G	A	0.140873	1008
8	rs182421732	G	A	0.0208333	1008
8	rs6999695	A	G	0.438492	1008
8	rs73375424	A	G	0.290675	1008
8	rs73375426	G	T	0.290675	1008
8	rs73375429	G	C	0.290675	1008
8	rs7831744	G	C	0.115079	1008
8	rs7817648	A	G	0.108135	1008
8	rs73375432	T	C	0.305556	1008
8	rs7845817	C	T	0.443452	1008
8	rs7846108	C	T	0.133929	1008
8	rs73375434	A	G	0.303571	1008
8	rs28655823	G	C	0.137897	1008
8	rs7007430	G	C	0.303571	1008
8	rs11167133	T	C	0.561508	1008
8	rs7460879	C	T	0.136905	1008
8	rs7460934	C	T	0.137897	1008
8	rs7464741	G	A	0.106151	1008
8	rs4075825	T	A	0.418651	1008
8	rs4075826	C	G	0.553571	1008
8	rs7828532	A	C	0.110119	1008
8	rs73375438	C	T	0.311508	1008
8	rs35275531	C	A	0.0347222	1008
8	rs7836666	T	C	0.116071	1008
8	rs4075397	A	G	0.0277778	1008
8	rs4976988	T	C	0.667659	1008
8	rs4976989	G	A	0.416667	1008
8	rs75012361	G	C	0.114087	1008
8	rs77230682	G	C	0.0188492	1008
8	rs10090017	T	C	0.72619	1008
8	rs6984926	T	C	0.100198	1008
8	rs78911607	G	A	0.0615079	1008
8	rs62514726	G	A	0.0922619	1008
8	rs116958303	T	C	0.014881	1008
8	rs11781111	A	G	0.180556	1008
8	rs7011367	C	G	0.260913	1008
8	rs7827523	G	A	0.246032	1008
8	rs55919504	C	T	0.0734127	1008
8	rs7821413	T	C	0.633929	1008
8	rs72685590	T	G	0.0744048	1008
8	rs13270212	A	G	0.707341	1008
8	rs4075833	G	A	0.458333	1008
8	rs7462759	A	G	0.712302	1008
8	rs3935507	T	C	0.632937	1008
8	rs4075832	A	G	0.459325	1008
8	rs10113305	T	C	0.460317	1008
8	rs10096374	C	T	0.717262	1008
8	rs76249375	C	G	0.287698	1008
8	rs4976998	C	T	0.699405	1008
8	rs62511780	T	C	0.208333	1008
8	rs58903443	T	G	0.078373	1008
8	rs7845512	A	G	0.212302	1008
8	rs7825509	G	C	0.0763889	1008
8	rs9801943	G	A	0.412698	1008
8	rs9801766	A	G	0.703373	1008
8	rs35984592	G	A	0.124008	1008
8	rs11778210	C	G	0.197421	1008
8	rs62511782	G	A	0.209325	1008
8	rs76869339	A	G	0.152778	1008
8	rs34476929	G	A	0.41369	1008
8	rs7465156	C	T	0.41369	1008
8	rs11785027	G	A	0.209325	1008
8	rs55822244	C	T	0.077381	1008
8	rs4976999	A	G	0.621032	1008
8	rs4977000	G	C	0.41369	1008
8	rs4977001	A	G	0.41369	1008
8	rs4977002	A	G	0.699405	1008
8	rs79783289	G	A	0.0198413	1008
8	rs62511784	T	G	0.0763889	1008
8	rs4977003	C	T	0.708333	1008
8	rs4976960	G	C	0.699405	1008
8	rs3923878	C	T	0.41369	1008
8	rs4976961	A	G	0.699405	1008
8	rs62511785	G	A	0.077381	1008
8	rs6583596	C	T	0.699405	1008
8	rs7460809	C	T	0.699405	1008
8	rs4977004	C	T	0.41369	1008
8	rs4977006	C	A	0.260913	1008
8	rs4977007	A	T	0.699405	1008
8	rs7388078	T	G	0.491071	1008
8	rs35705488	T	C	0.490079	1008
8	rs35956099	C	T	0.208333	1008
8	rs190230831	C	T	0.015873	1008
8	rs4977008	C	T	0.698413	1008
8	rs75640561	C	G	0.0188492	1008
8	rs7465207	G	A	0.411706	1008
8	rs6583597	A	G	0.699405	1008
8	rs6583598	A	C	0.698413	1008
8	rs80321173	G	A	0.155754	1008
8	rs3922899	C	T	0.27877	1008
8	rs7463536	A	G	0.698413	1008
8	rs6583599	A	G	0.698413	1008
8	rs13282157	G	A	0.487103	1008
8	rs13282222	G	A	0.0763889	1008
8	rs13249341	C	T	0.487103	1008
8	rs7839586	A	G	0.697421	1008
8	rs35291373	G	A	0.487103	1008
8	rs372157680	G	T	0.0138889	1008
8	rs79231589	C	T	0.412698	1008
8	rs56127033	G	A	0.209325	1008
8	rs9650579	G	A	0.180556	1008
8	rs4976962	A	C	0.696429	1008
8	rs9644545	T	C	0.197421	1008
8	rs7819712	T	C	0.210317	1008
8	rs6583600	G	T	0.210317	1008
8	rs35975499	G	C	0.0753968	1008
8	rs7813676	C	A	0.207341	1008
8	rs80010465	C	T	0.109127	1008
8	rs7813824	C	T	0.696429	1008
8	rs182650751	T	C	0.0198413	1008
8	rs13254148	C	T	0.0744048	1008
8	rs34724010	C	T	0.0744048	1008
8	rs75599729	G	A	0.0873016	1008
8	rs76135598	T	C	0.416667	1008
8	rs10093312	A	G	0.698413	1008
8	rs59445352	C	G	0.378968	1008
8	rs10104269	A	G	0.593254	1008
8	rs4523398	C	T	0.0615079	1008
8	rs60219477	T	G	0.831349	1008
8	rs56040566	A	G	0.0753968	1008
8	rs56379226	A	G	0.830357	1008
8	rs4976963	T	C	0.829365	1008
8	rs4976965	A	G	0.240079	1008
8	rs36101985	T	C	0.829365	1008
8	rs34335407	A	G	0.830357	1008
8	rs115994079	C	G	0.0178571	1008
8	rs62512614	C	T	0.0744048	1008
8	rs79711926	C	G	0.0625	1008
8	rs77277446	G	C	0.0615079	1008
8	rs111065525	C	G	0.169643	1008
8	rs56207506	A	G	0.925595	1008
8	rs115030158	G	A	0.496032	1008
8	rs62512615	C	A	0.170635	1008
8	rs78761200	G	A	0.0188492	1008
8	rs11990589	T	A	0.258929	1008
8	rs4333743	A	G	0.829365	1008
8	rs116984396	G	A	0.0138889	1008
8	rs4345692	T	C	0.827381	1008
8	rs4075228	C	T	0.497024	1008
8	rs4075227	T	C	0.0287698	1008
8	rs4976948	C	T	0.829365	1008
8	rs4413905	G	T	0.828373	1008
8	rs74855084	G	A	0.12004	1008
8	rs4976967	G	A	0.0257937	1008
8	rs112970850	C	T	0.0555556	1008
8	rs11992923	A	G	0.834325	1008
8	rs78564166	G	A	0.506944	1008
8	rs79028082	G	A	0.0555556	1008
8	rs7463969	G	A	0.0605159	1008
8	rs7464819	G	A	0.565476	1008
8	rs28697246	C	T	0.823413	1008
8	rs7841818	A	G	0.826389	1008
8	rs13269219	G	A	0.823413	1008
8	rs4976950	C	A	0.0595238	1008
8	rs11777164	C	T	0.176587	1008
8	rs28540013	C	T	0.00198413	1008
8	rs7460924	T	C	0.825397	1008
8	rs6583602	A	G	0.825397	1008
8	rs62512616	C	T	0.178571	1008
8	rs73716161	G	A	0.0595238	1008
8	rs28640269	G	A	0.589286	1008
8	rs7844989	C	T	0.0595238	1008
8	rs28460883	G	A	0.589286	1008
8	rs7835585	G	T	0.0585317	1008
8	rs35675744	G	A	0.178571	1008
8	rs57296186	C	G	0.0585317	1008
8	rs67288141	T	C	0.826389	1008
8	rs3935729	G	T	0.271825	1008
8	rs4327969	C	T	0.858135	1008
8	rs4072917	G	A	0.546627	1008
8	rs4075095	G	A	0.0585317	1008
8	rs3935704	G	A	0.212302	1008
8	rs117218568	C	A	0.184524	1008
8	rs11167134	G	A	0.212302	1008
8	rs10216862	T	C	0.858135	1008
8	rs72687312	C	T	0.00297619	1008
8	rs10216864	T	C	0.858135	1008
8	rs74865482	C	A	0.0406746	1008
8	rs7460104	G	A	0.857143	1008
8	rs7464574	T	C	0.857143	1008
8	rs4976968	T	C	0.858135	1008
8	rs7463863	A	C	0.58631	1008
8	rs4976969	T	A	0.858135	1008
8	rs4976970	A	G	0.858135	1008
8	rs4976952	G	A	0.856151	1008
8	rs6583604	C	A	0.645833	1008
8	rs6583605	A	G	0.858135	1008
8	rs6583606	C	T	0.645833	1008
8	rs11786405	T	C	0.212302	1008
8	rs13260725	G	A	0.858135	1008
8	rs74196695	T	C	0.0605159	1008
8	rs7016042	C	T	0.858135	1008
8	rs35414995	C	T	0.642857	1008
8	rs11988625	G	A	0.218254	1008
8	rs11167135	C	T	0.217262	1008
8	rs10089631	A	G	0.860119	1008
8	rs10102446	G	C	0.860119	1008
8	rs10102774	G	A	0.860119	1008
8	rs75213180	G	T	0.0555556	1008
8	rs13281016	G	A	0.587302	1008
8	rs73362774	G	A	0.0555556	1008
8	rs4976971	C	T	0.0555556	1008
8	rs11787519	G	A	0.231151	1008
8	rs11784523	A	G	0.874008	1008
8	rs4976972	C	A	0.58631	1008
8	rs4976973	G	A	0.875	1008
8	rs73362779	C	T	0.0535714	1008
8	rs28594536	T	C	0.106151	1008
8	rs10098073	C	A	0.268849	1008
8	rs4976974	A	G	0.0982143	1008
8	rs190165666	C	G	0.0178571	1008
8	rs4976975	C	T	0.0565476	1008
8	rs11167136	G	A	0.49504	1008
8	rs4976976	G	A	0.50496	1008
8	rs4458978	G	A	0.503968	1008
8	rs4129585	A	C	0.736111	1008
8	rs12676511	A	G	0.503968	1008
8	rs10100321	A	T	0.503968	1008
8	rs117159192	G	A	0.0327381	1008
8	rs142998613	T	C	0.0277778	1008
8	rs79751487	C	T	0.014881	1008
8	rs4976977	T	A	0.502976	1008
8	rs4976978	A	G	0.502976	1008
8	rs4976953	G	T	0.503968	1008
8	rs4976979	G	C	0.503968	1008
8	rs117269539	C	T	0.0208333	1008
8	rs4976980	C	T	0.503968	1008
8	rs7465167	T	G	0.503968	1008
8	rs4325022	A	G	0.503968	1008
8	rs4976981	A	G	0.505952	1008
8	rs59554395	C	T	0.50496	1008
8	rs4976982	G	A	0.50496	1008
8	rs67498679	A	C	0.078373	1008
8	rs13262595	A	G	0.735119	1008
8	rs34643171	A	G	0.509921	1008
8	rs13438979	A	G	0.508929	1008
8	rs35747710	T	C	0.078373	1008
8	rs7828173	A	C	0.502976	1008
8	rs7828451	A	C	0.503968	1008
8	rs7830520	C	T	0.077381	1008
8	rs10464987	T	C	0.50496	1008
8	rs4436250	A	T	0.077381	1008
8	rs150589092	G	A	0.0188492	1008
8	rs78946212	C	T	0.0753968	1008
8	rs111716736	C	T	0.014881	1008
8	rs7465677	T	C	0.505952	1008
8	rs10092090	G	A	0.512897	1008
8	rs10110368	T	C	0.512897	1008
8	rs74592628	C	T	0.0406746	1008
8	rs4284148	T	C	0.505952	1008
8	rs11991896	A	C	0.505952	1008
8	rs7832212	G	A	0.505952	1008
8	rs7822538	T	C	0.505952	1008
8	rs7822799	A	G	0.505952	1008
8	rs6583607	T	C	0.505952	1008
8	rs6583608	G	A	0.50496	1008
8	rs6583609	C	A	0.50496	1008
8	rs12545056	C	A	0.497024	1008
8	rs12545057	C	T	0.497024	1008
8	rs4976954	A	G	0.118056	1008
8	rs13282237	A	G	0.50496	1008
8	rs8180995	A	G	0.50496	1008
8	rs8180914	G	A	0.501984	1008
8	rs12234969	A	T	0.502976	1008
8	rs4976983	A	G	0.502976	1008
8	rs4976984	A	G	0.503968	1008
8	rs4976985	G	A	0.501984	1008
8	rs7820538	T	C	0.502976	1008
8	rs13256788	T	A	0.502976	1008
8	rs6985751	A	G	0.503968	1008
8	rs34870209	C	T	0.503968	1008
8	rs76508492	C	T	0.0396825	1008
8	rs79293161	T	C	0.0396825	1008
8	rs6583610	A	G	0.503968	1008
8	rs10875482	T	C	0.46627	1008
8	rs73364653	G	A	0.0406746	1008
8	rs73364656	C	T	0.0386905	1008
8	rs6583611	A	G	0.50496	1008
8	rs58070749	T	C	0.0386905	1008
8	rs58302364	G	A	0.0386905	1008
8	rs59019358	G	A	0.0396825	1008
8	rs73364661	T	C	0.0386905	1008
8	rs78778150	G	A	0.0386905	1008
8	rs76815107	C	G	0.0178571	1008
8	rs11996660	A	G	0.503968	1008
8	rs73364669	T	C	0.0386905	1008
8	rs111405432	C	T	0.0386905	1008
8	rs7012636	A	G	0.505952	1008
8	rs35538023	G	T	0.077381	1008
8	rs67756423	A	C	0.388889	1008
8	rs117670171	C	T	0.0228175	1008
8	rs372461787	C	T	0.0406746	1008
8	rs58530789	T	C	0.0555556	1008
8	rs4366191	A	G	0.46627	1008
8	rs4633164	C	T	0.46627	1008
8	rs79141160	C	T	0.0386905	1008
8	rs28694701	C	T	0.465278	1008
8	rs7462788	G	T	0.447421	1008
8	rs79271066	C	T	0.0297619	1008
8	rs3935371	G	A	0.0386905	1008
8	rs3935370	G	A	0.44246	1008
8	rs75013236	G	C	0.0386905	1008
8	rs12548983	T	C	0.446429	1008
8	rs67736411	G	C	0.446429	1008
8	rs117251831	C	T	0.0218254	1008
8	rs13250766	T	C	0.444444	1008
8	rs116369844	G	A	0.0763889	1008
8	rs7460777	G	A	0.132937	1008
8	rs55637681	G	C	0.311508	1008
8	rs34259915	A	C	0.484127	1008
8	rs34477796	A	C	0.132937	1008
8	rs56844227	C	T	0.0545635	1008
8	rs76751760	G	A	0.0376984	1008
8	rs140410914	A	G	0.0337302	1008
8	rs10095785	T	C	0.530754	1008
8	rs35828884	A	G	0.237103	1008
8	rs13274119	C	A	0.28373	1008
8	rs73366608	G	C	0.0347222	1008
8	rs72687339	C	T	0.116071	1008
8	rs72687340	T	G	0.128968	1008
8	rs77487748	C	T	0.0347222	1008
8	rs67439964	T	C	0.156746	1008
8	rs72687341	T	G	0.122024	1008
8	rs72687342	T	C	0.122024	1008
8	rs34721137	C	T	0.123016	1008
8	rs57757167	C	T	0.263889	1008
8	rs61131965	C	T	0.264881	1008
8	rs73366612	T	G	0.0347222	1008
8	rs13260208	A	G	0.200397	1008
8	rs73366616	G	A	0.0347222	1008
8	rs12544947	A	T	0.200397	1008
8	rs73366619	C	A	0.0347222	1008
8	rs12547214	G	A	0.199405	1008
8	rs72687343	C	T	0.125992	1008
8	rs73366623	C	T	0.0347222	1008
8	rs72687344	G	A	0.124008	1008
8	rs72687345	C	T	0.124008	1008
8	rs72687347	G	A	0.121032	1008
8	rs75857023	G	C	0.274802	1008
8	rs6583612	G	A	0.077381	1008
8	rs72687350	C	A	0.122024	1008
8	rs6996357	T	G	0.122024	1008
8	rs4269661	C	T	0.507937	1008
8	rs4601464	C	T	0.507937	1008
8	rs117832836	C	T	0.0257937	1008
8	rs4578081	C	T	0.077381	1008
8	rs9644550	A	C	0.511905	1008
8	rs58862896	C	T	0.0376984	1008
8	rs9644551	C	T	0.30754	1008
8	rs6985428	C	T	0.0376984	1008
8	rs9657472	G	A	0.200397	1008
8	rs57634503	G	A	0.0386905	1008
8	rs117215528	C	T	0.0367063	1008
8	rs59160902	A	C	0.0376984	1008
8	rs61546730	T	C	0.27381	1008
8	rs4259531	A	G	0.077381	1008
8	rs6583613	A	G	0.508929	1008
8	rs4976986	A	C	0.077381	1008
8	rs75057805	T	G	0.122024	1008
8	rs4976955	T	C	0.077381	1008
8	rs12675715	T	G	0.510913	1008
8	rs28472969	T	C	0.511905	1008
8	rs7014279	A	C	0.238095	1008
8	rs79248723	G	A	0.077381	1008
8	rs34469664	C	G	0.225198	1008
8	rs34066697	T	C	0.238095	1008
8	rs55667547	T	C	0.123016	1008
8	rs35674714	C	T	0.077381	1008
8	rs147518573	G	A	0.0248016	1008
8	rs11989641	T	C	0.077381	1008
8	rs117867188	T	G	0.0367063	1008
8	rs34667744	T	C	0.474206	1008
8	rs73366657	C	T	0.0376984	1008
8	rs73366660	C	T	0.0376984	1008
8	rs66519482	T	C	0.123016	1008
8	rs73714107	G	A	0.00297619	1008
8	rs77996094	G	A	0.0763889	1008
8	rs67717665	T	C	0.310516	1008
8	rs67295124	A	C	0.310516	1008
8	rs117466083	G	T	0.0287698	1008
8	rs72687357	G	A	0.109127	1008
8	rs78527426	C	T	0.00297619	1008
8	rs115240988	G	A	0.0406746	1008
8	rs6983847	T	C	0.124008	1008
8	rs72687360	A	G	0.00297619	1008
8	rs72687362	C	A	0.15873	1008
8	rs76873068	C	G	0.0367063	1008
8	rs3923080	C	T	0.105159	1008
8	rs117828454	C	T	0.0426587	1008
8	rs10109126	T	C	0.311508	1008
8	rs4976990	A	G	0.756944	1008
8	rs117297465	G	A	0.0406746	1008
8	rs28653024	C	T	0.311508	1008
8	rs181999584	G	A	0.0238095	1008
8	rs12679867	G	A	0.308532	1008
8	rs74418376	G	C	0.0396825	1008
8	rs12679951	G	A	0.391865	1008
8	rs117980982	C	T	0.0396825	1008
8	rs10086550	A	G	0.311508	1008
8	rs34819186	A	C	0.534722	1008
8	rs57310109	G	A	0.0793651	1008
8	rs35951447	T	C	0.575397	1008
8	rs34853464	T	C	0.574405	1008
8	rs117457718	C	G	0.0763889	1008
8	rs148488504	C	T	0.0218254	1008
8	rs62513098	T	C	0.3125	1008
8	rs9801827	T	C	0.0793651	1008
8	rs4976991	G	T	0.0793651	1008
8	rs187642133	C	T	0.0267857	1008
8	rs551878643	G	A	0.0178571	1008
8	rs7834194	T	C	0.311508	1008
8	rs67317093	C	T	0.223214	1008
8	rs72687368	C	T	0.143849	1008
8	rs74576444	T	C	0.756944	1008
8	rs4610878	A	T	0.223214	1008
8	rs4976992	C	T	0.756944	1008
8	rs4976993	C	A	0.575397	1008
8	rs145796275	G	A	0.0138889	1008
8	rs35916511	A	G	0.181548	1008
8	rs7814481	T	C	0.311508	1008
8	rs7818332	T	C	0.311508	1008
8	rs7814166	A	T	0.756944	1008
8	rs75135181	T	G	0.0396825	1008
8	rs55878729	C	T	0.223214	1008
8	rs7817381	C	G	0.3125	1008
8	rs7817679	C	T	0.311508	1008
8	rs144329989	G	T	0.0178571	1008
8	rs4976994	A	G	0.534722	1008
8	rs112198156	A	G	0.0793651	1008
8	rs6998660	A	G	0.534722	1008
8	rs4325021	A	G	0.3125	1008
8	rs7833728	T	C	0.142857	1008
8	rs9644546	G	A	0.3125	1008
8	rs9644552	C	T	0.3125	1008
8	rs72687372	C	A	0.142857	1008
8	rs79291814	C	T	0.0396825	1008
8	rs9324580	C	T	0.3125	1008
8	rs7832348	C	T	0.3125	1008
8	rs74717878	G	A	0.142857	1008
8	rs7832163	T	C	0.456349	1008
8	rs78686810	T	C	0.142857	1008
8	rs28758911	G	A	0.3125	1008
8	rs28396985	A	G	0.3125	1008
8	rs13265050	C	G	0.3125	1008
8	rs4350094	C	T	0.575397	1008
8	rs4468046	G	A	0.181548	1008
8	rs12682233	T	C	0.3125	1008
8	rs13272653	G	A	0.3125	1008
8	rs189362403	G	A	0.0327381	1008
8	rs78532560	G	C	0.0793651	1008
8	rs34695799	G	A	0.181548	1008
8	rs73368562	C	G	0.0793651	1008
8	rs7817330	T	C	0.391865	1008
8	rs7822013	T	C	0.534722	1008
8	rs58992978	G	A	0.0426587	1008
8	rs112688496	T	C	0.0793651	1008
8	rs73368566	C	T	0.0793651	1008
8	rs78792582	G	A	0.0396825	1008
8	rs10099330	A	G	0.534722	1008
8	rs10099967	A	G	0.3125	1008
8	rs10102944	A	G	0.573413	1008
8	rs34125582	G	A	0.180556	1008
8	rs13255588	C	G	0.755952	1008
8	rs58635845	C	T	0.222222	1008
8	rs72687376	C	T	0.142857	1008
8	rs75130989	C	T	0.0793651	1008
8	rs13264967	C	T	0.180556	1008
8	rs139445035	G	C	0.0406746	1008
8	rs7830524	C	T	0.3125	1008
8	rs4976996	T	C	0.91369	1008
8	rs77954171	G	A	0.0386905	1008
8	rs60811751	T	C	0.313492	1008
8	rs72614025	G	A	0.311508	1008
8	rs56151184	G	A	0.0793651	1008
8	rs4412491	C	A	0.311508	1008
8	rs7821338	A	G	0.311508	1008
8	rs4581170	C	T	0.529762	1008
8	rs4454410	T	C	0.611111	1008
8	rs4075366	G	A	0.35119	1008
8	rs4075364	G	A	0.0386905	1008
8	rs34190599	T	C	0.344246	1008
8	rs35605166	G	A	0.308532	1008
8	rs11988550	A	G	0.549603	1008
8	rs79527629	C	T	0.0793651	1008
8	rs76356767	C	T	0.0386905	1008
8	rs12717833	T	C	0.308532	1008
8	rs13439197	A	G	0.309524	1008
8	rs68023786	G	A	0.308532	1008
8	rs111788747	A	C	0.122024	1008
8	rs143830808	G	A	0.0267857	1008
8	rs12678581	A	G	0.549603	1008
8	rs145106907	C	A	0.0357143	1008
8	rs55768614	C	T	0.00297619	1008
8	rs12679140	A	G	0.308532	1008
8	rs12679205	A	T	0.30754	1008
8	rs11167137	A	G	0.549603	1008
8	rs11167138	T	C	0.549603	1008
8	rs12680120	T	C	0.268849	1008
8	rs4325020	T	C	0.510913	1008
8	rs199530982	G	C	0.0257937	1008
8	rs73368600	C	T	0.202381	1008
8	rs13267784	C	T	0.752976	1008
8	rs62636463	C	T	0.308532	1008
8	rs10107365	G	A	0.309524	1008
8	rs112603690	G	A	0.122024	1008
8	rs141404394	T	C	0.0416667	1008
8	rs4259530	C	T	0.308532	1008
8	rs62000450	C	T	0.0793651	1008
8	rs28469189	T	C	0.309524	1008
8	rs117866299	G	A	0.0386905	1008
8	rs68144282	G	A	0.12996	1008
8	rs77908480	G	A	0.078373	1008
8	rs55720379	A	G	0.330357	1008
8	rs13261479	T	C	0.331349	1008
8	rs117936421	C	T	0.0386905	1008
8	rs13252003	G	A	0.384921	1008
8	rs13252038	G	A	0.449405	1008
8	rs13252334	G	A	0.431548	1008
8	rs62513768	C	T	0.203373	1008
8	rs4514123	T	C	0.354167	1008
8	rs56055628	G	T	0.115079	1008
8	rs150344204	G	A	0.0416667	1008
8	rs6981645	C	T	0.478175	1008
8	rs35210469	C	T	0.204365	1008
8	rs7009759	G	C	0.431548	1008
8	rs570959625	C	T	0.00892857	1008
8	rs34143103	C	G	0.314484	1008
8	rs10104625	A	G	0.314484	1008
8	rs79497744	A	G	0.0386905	1008
8	rs13266463	G	A	0.752976	1008
8	rs72614026	T	C	0.274802	1008
8	rs34132475	T	C	0.433532	1008
8	rs72687386	C	T	0.119048	1008
8	rs79724827	G	A	0.0297619	1008
8	rs61119807	T	C	0.201389	1008
8	rs7814338	T	C	0.300595	1008
8	rs11988315	G	A	0.542659	1008
8	rs55635915	T	A	0.201389	1008
8	rs56047976	C	T	0.203373	1008
8	rs80338163	C	T	0.0853175	1008
8	rs74455537	C	T	0.046627	1008
8	rs6983790	A	G	0.744048	1008
8	rs13278585	G	C	0.300595	1008
8	rs184847677	C	T	0.0168651	1008
8	rs35317953	C	T	0.300595	1008
8	rs113367744	G	C	0.201389	1008
8	rs13253068	G	A	0.241071	1008
8	rs117037204	A	G	0.27877	1008
8	rs9969572	A	G	0.743056	1008
8	rs9969452	C	G	0.298611	1008
8	rs7000748	C	T	0.542659	1008
8	rs4370657	G	A	0.213294	1008
8	rs75359921	T	C	0.0853175	1008
8	rs76083725	C	T	0.0853175	1008
8	rs11984722	A	G	0.115079	1008
8	rs7014552	A	G	0.744048	1008
8	rs76950995	C	A	0.0386905	1008
8	rs9969530	G	A	0.298611	1008
8	rs72687388	G	A	0.114087	1008
8	rs72687389	T	C	0.115079	1008
8	rs72687391	G	A	0.114087	1008
8	rs34722595	T	C	0.290675	1008
8	rs73714127	C	T	0.114087	1008
8	rs10435683	C	T	0.474206	1008
8	rs77817150	A	G	0.0446429	1008
8	rs60488223	G	A	0.0664683	1008
8	rs72687392	C	T	0.115079	1008
8	rs12676425	A	C	0.604167	1008
8	rs74543310	T	C	0.0873016	1008
8	rs80240461	G	A	0.030754	1008
8	rs62513775	G	A	0.212302	1008
8	rs12678826	G	A	0.261905	1008
8	rs12678840	G	A	0.260913	1008
8	rs10088016	G	T	0.62996	1008
8	rs78932790	C	T	0.0287698	1008
8	rs13275046	T	C	0.286706	1008
8	rs13264307	G	A	0.287698	1008
8	rs79945954	G	A	0.0873016	1008
8	rs13265349	T	C	0.280754	1008
8	rs73370362	G	A	0.0396825	1008
8	rs13257459	C	T	0.212302	1008
8	rs13257497	C	T	0.280754	1008
8	rs13255623	G	A	0.213294	1008
8	rs13255652	G	A	0.281746	1008
8	rs78499036	A	G	0.0287698	1008
8	rs4427288	G	A	0.369048	1008
8	rs78109438	G	A	0.0813492	1008
8	rs62513776	C	T	0.285714	1008
8	rs116127930	G	A	0.030754	1008
8	rs4076885	C	T	0.0813492	1008
8	rs4501708	C	T	0.262897	1008
8	rs9324582	G	A	0.261905	1008
8	rs55676004	C	T	0.21627	1008
8	rs4076886	A	C	0.62996	1008
8	rs4518767	C	T	0.0813492	1008
8	rs4553034	G	A	0.0813492	1008
8	rs10095340	C	T	0.262897	1008
8	rs60070950	C	G	0.290675	1008
8	rs118117659	G	A	0.0823413	1008
8	rs34238444	C	A	0.282738	1008
8	rs11994696	G	A	0.628968	1008
8	rs76571096	T	G	0.0823413	1008
8	rs72614027	C	T	0.260913	1008
8	rs34120696	T	C	0.366071	1008
8	rs34362113	A	G	0.367063	1008
8	rs149327731	G	A	0.0396825	1008
8	rs75534174	G	A	0.0833333	1008
8	rs115052558	G	A	0.0833333	1008
8	rs34942620	C	T	0.261905	1008
8	rs77442058	G	A	0.0287698	1008
8	rs111352636	C	T	0.0396825	1008
8	rs55949558	C	T	0.347222	1008
8	rs67990630	C	A	0.347222	1008
8	rs79460462	C	T	0.0396825	1008
8	rs80309837	C	T	0.0833333	1008
8	rs61741289	C	T	0.0396825	1008
8	rs150043017	G	A	0.0228175	1008
8	rs10100935	T	C	0.630952	1008
8	rs10110836	G	A	0.262897	1008
8	rs10101224	T	C	0.347222	1008
8	rs143059674	C	G	0.0257937	1008
8	rs58650040	T	C	0.0396825	1008
8	rs58013430	C	T	0.0396825	1008
8	rs74515896	A	G	0.0218254	1008
8	rs9644553	G	A	0.263889	1008
8	rs9324583	A	C	0.630952	1008
8	rs9324584	T	C	0.347222	1008
8	rs7844534	A	G	0.28373	1008
8	rs7838124	C	G	0.263889	1008
8	rs4073588	C	T	0.215278	1008
8	rs4073587	A	G	0.263889	1008
8	rs4510986	A	C	0.630952	1008
8	rs56725986	G	A	0.0833333	1008
8	rs72614028	G	C	0.261905	1008
8	rs77032307	T	C	0.102183	1008
8	rs10448127	G	A	0.262897	1008
8	rs113902798	C	T	0.0396825	1008
8	rs55744927	C	T	0.347222	1008
8	rs11996196	T	C	0.347222	1008
8	rs150439839	G	A	0.0178571	1008
8	rs11997054	T	C	0.347222	1008
8	rs7823508	C	G	0.630952	1008
8	rs7827142	C	A	0.347222	1008
8	rs7835032	A	G	0.636905	1008
8	rs13268283	C	A	0.262897	1008
8	rs7463612	A	G	0.347222	1008
8	rs74851190	C	T	0.0287698	1008
8	rs75610890	T	A	0.0833333	1008
8	rs72614029	G	A	0.261905	1008
8	rs139538973	C	T	0.0287698	1008
8	rs78000032	G	A	0.0396825	1008
8	rs78197069	C	T	0.0833333	1008
8	rs13279639	C	A	0.215278	1008
8	rs77706711	C	T	0.0803571	1008
8	rs28579408	C	A	0.347222	1008
8	rs79790304	C	T	0.0287698	1008
8	rs7814359	A	G	0.347222	1008
8	rs78297359	C	G	0.0912698	1008
8	rs117750417	G	T	0.0833333	1008
8	rs117862544	G	A	0.0287698	1008
8	rs145038178	C	T	0.0406746	1008
8	rs4520288	C	T	0.347222	1008
8	rs12682479	G	A	0.263889	1008
8	rs79038539	A	G	0.0833333	1008
8	rs77775615	C	T	0.0257937	1008
8	rs59948197	G	A	0.0833333	1008
8	rs10091919	G	A	0.347222	1008
8	rs35417839	G	T	0.215278	1008
8	rs117449392	G	A	0.0396825	1008
8	rs7831197	C	G	0.264881	1008
8	rs7842501	A	G	0.347222	1008
8	rs62511362	G	A	0.21627	1008
8	rs35860688	C	G	0.263889	1008
8	rs76833876	G	A	0.0843254	1008
8	rs77321201	G	A	0.0287698	1008
8	rs36117364	G	A	0.28373	1008
8	rs11986464	T	C	0.368056	1008
8	rs35947337	G	A	0.263889	1008
8	rs11985755	A	G	0.631944	1008
8	rs11985783	A	G	0.368056	1008
8	rs75360843	G	T	0.0833333	1008
8	rs75838296	C	G	0.0287698	1008
8	rs6984313	C	T	0.284722	1008
8	rs7007696	G	C	0.284722	1008
8	rs12682490	C	T	0.261905	1008
8	rs79365211	G	A	0.0287698	1008
8	rs12682505	C	A	0.263889	1008
8	rs76039863	G	A	0.0843254	1008
8	rs72614030	C	A	0.261905	1008
8	rs35831095	C	T	0.21627	1008
8	rs78654166	G	A	0.0853175	1008
8	rs13253773	G	A	0.28373	1008
8	rs76917128	C	A	0.0833333	1008
8	rs35979165	G	T	0.368056	1008
8	rs143416861	A	G	0.0287698	1008
8	rs75403822	A	C	0.00198413	1008
8	rs4419935	C	T	0.632937	1008
8	rs57417714	C	T	0.0386905	1008
8	rs7388487	C	T	0.632937	1008
8	rs116909360	T	C	0.0287698	1008
8	rs79074199	G	C	0.0575397	1008
8	rs78608118	A	G	0.0833333	1008
8	rs75777167	G	A	0.0833333	1008
8	rs6583620	G	C	0.284722	1008
8	rs34954834	T	C	0.368056	1008
8	rs6583621	G	A	0.631944	1008
8	rs60788451	G	A	0.0833333	1008
8	rs12676061	T	A	0.631944	1008
8	rs12677540	G	A	0.262897	1008
8	rs6989962	G	A	0.284722	1008
8	rs111632729	C	T	0.0287698	1008
8	rs35209325	G	A	0.214286	1008
8	rs75972019	G	A	0.0843254	1008
8	rs567161340	T	C	0.0119048	1008
8	rs59519997	T	G	0.0396825	1008
8	rs11984886	C	T	0.0396825	1008
8	rs141750280	C	T	0.0396825	1008
8	rs6983488	C	A	0.630952	1008
8	rs147471974	T	C	0.0833333	1008
8	rs149214675	G	C	0.0396825	1008
8	rs142440311	A	C	0.0287698	1008
8	rs11985182	A	G	0.631944	1008
8	rs3935615	C	G	0.631944	1008
8	rs78133582	C	G	0.0833333	1008
8	rs4398971	G	A	0.784722	1008
8	rs77959846	C	A	0.0684524	1008
8	rs7013121	C	A	0.348214	1008
8	rs6998259	G	T	0.264881	1008
8	rs57683501	G	A	0.0168651	1008
8	rs77094377	A	G	0.0833333	1008
8	rs75964375	T	C	0.0833333	1008
8	rs76278996	G	T	0.0396825	1008
8	rs34714270	C	T	0.214286	1008
8	rs35573743	C	T	0.281746	1008
8	rs148846840	G	T	0.0396825	1008
8	rs117966797	G	A	0.0396825	1008
8	rs143482261	G	A	0.0396825	1008
8	rs78735317	G	A	0.0396825	1008
8	rs140661407	C	T	0.0396825	1008
8	rs150177656	C	T	0.0396825	1008
8	rs116918444	G	C	0.0396825	1008
8	rs117117155	T	C	0.0396825	1008
8	rs77998256	G	A	0.0287698	1008
8	rs35640229	C	T	0.214286	1008
8	rs7829449	T	C	0.632937	1008
8	rs146612954	C	G	0.0396825	1008
8	rs7833344	T	C	0.632937	1008
8	rs139830312	C	T	0.0297619	1008
8	rs116862452	G	C	0.0396825	1008
8	rs4244716	T	C	0.635913	1008
8	rs118080113	C	T	0.0803571	1008
8	rs79996118	T	C	0.0456349	1008
8	rs76941099	C	T	0.0585317	1008
8	rs74788062	T	C	0.030754	1008
8	rs11990697	C	T	0.28869	1008
8	rs34033640	A	G	0.289683	1008
8	rs118176463	G	A	0.030754	1008
8	rs74581158	G	A	0.0188492	1008
8	rs4928692	A	G	0.28869	1008
8	rs75072850	A	G	0.0267857	1008
8	rs77029546	C	T	0.0922619	1008
8	rs4576462	C	T	0.203373	1008
8	rs61596454	A	G	0.0595238	1008
8	rs12386827	C	T	0.28869	1008
8	rs10091129	A	G	0.28869	1008
8	rs4928693	T	C	0.203373	1008
8	rs34762241	C	T	0.28869	1008
8	rs28706451	C	T	0.28869	1008
8	rs7822663	G	T	0.230159	1008
8	rs7813175	T	G	0.28869	1008
8	rs6583622	G	A	0.28869	1008
8	rs6997270	G	A	0.284722	1008
8	rs28393553	G	C	0.28869	1008
8	rs28586904	C	T	0.28869	1008
8	rs74886031	C	A	0.0585317	1008
8	rs74736440	A	C	0.0367063	1008
8	rs7387891	A	G	0.604167	1008
8	rs28433910	A	G	0.28869	1008
8	rs28611082	G	A	0.28869	1008
8	rs13277505	C	A	0.202381	1008
8	rs7011350	G	A	0.28869	1008
8	rs35556050	T	C	0.28869	1008
8	rs11167139	G	A	0.972222	1008
8	rs144083945	G	A	0.015873	1008
8	rs28481982	C	G	0.203373	1008
8	rs72614031	T	G	0.286706	1008
8	rs13272936	T	G	0.315476	1008
8	rs115343876	C	T	0.0585317	1008
8	rs6583623	G	A	0.28869	1008
8	rs72614032	G	A	0.285714	1008
8	rs77953648	G	A	0.0277778	1008
8	rs116812613	C	A	0.0267857	1008
8	rs72614033	G	A	0.286706	1008
8	rs68095309	G	A	0.374008	1008
8	rs75691137	C	T	0.0277778	1008
8	rs112795720	A	G	0.0585317	1008
8	rs146005641	T	C	0.0277778	1008
8	rs7015620	C	T	0.739087	1008
8	rs7357419	A	G	0.797619	1008
8	rs9324585	G	A	0.769841	1008
8	rs9324586	A	G	0.769841	1008
8	rs59366013	T	C	0.395833	1008
8	rs7011076	G	A	0.315476	1008
8	rs7001793	T	C	0.769841	1008
8	rs9801745	G	C	0.316468	1008
8	rs9802048	G	T	0.71131	1008
8	rs115313761	T	C	0.0277778	1008
8	rs75368817	C	T	0.0585317	1008
8	rs142653767	C	G	0.0267857	1008
8	rs9802050	G	A	0.71131	1008
8	rs116757543	A	G	0.0585317	1008
8	rs9801805	T	C	0.769841	1008
8	rs115537328	G	A	0.0585317	1008
8	rs9801789	A	G	0.796627	1008
8	rs72689010	T	C	0.394841	1008
8	rs76048519	G	A	0.0585317	1008
8	rs10092134	G	C	0.71131	1008
8	rs79028692	G	A	0.0585317	1008
8	rs76956356	C	T	0.0585317	1008
8	rs12543849	G	A	0.394841	1008
8	rs4977027	T	C	0.71131	1008
8	rs117886195	A	G	0.0585317	1008
8	rs4301486	T	G	0.71131	1008
8	rs7462663	G	C	0.71131	1008
8	rs7463430	G	A	0.71131	1008
8	rs9324587	C	T	0.287698	1008
8	rs4567083	C	T	0.71131	1008
8	rs4509378	T	C	0.71131	1008
8	rs4509379	A	C	0.71131	1008
8	rs4291309	G	A	0.71131	1008
8	rs4398970	T	C	0.71131	1008
8	rs7834984	G	T	0.712302	1008
8	rs10109771	A	G	0.767857	1008
8	rs116082563	C	T	0.0585317	1008
8	rs114756093	C	T	0.0585317	1008
8	rs7838831	G	C	0.769841	1008
8	rs7829227	T	C	0.71131	1008
8	rs7386438	C	T	0.71131	1008
8	rs7387341	T	C	0.71131	1008
8	rs77569169	G	T	0.0267857	1008
8	rs79251679	G	A	0.0585317	1008
8	rs6583624	C	T	0.769841	1008
8	rs7010666	G	A	0.71131	1008
8	rs6991858	C	T	0.71131	1008
8	rs72689013	C	T	0.0585317	1008
8	rs7004392	T	C	0.71131	1008
8	rs13248662	A	G	0.796627	1008
8	rs187233580	A	G	0.0585317	1008
8	rs9692983	C	T	0.0585317	1008
8	rs7844419	G	A	0.71131	1008
8	rs7386893	C	A	0.71131	1008
8	rs7387419	A	G	0.71131	1008
8	rs7388480	G	C	0.71131	1008
8	rs77810321	G	A	0.0376984	1008
8	rs7387733	T	C	0.71131	1008
8	rs7827501	C	G	0.71131	1008
8	rs7834320	A	G	0.71131	1008
8	rs7827631	C	T	0.71131	1008
8	rs13268619	C	T	0.71131	1008
8	rs13261142	C	A	0.71131	1008
8	rs13260463	T	C	0.769841	1008
8	rs13260468	G	C	0.769841	1008
8	rs116948179	T	C	0.0208333	1008
8	rs10093944	A	C	0.796627	1008
8	rs115061084	C	T	0.0585317	1008
8	rs10093974	A	C	0.71131	1008
8	rs10093278	A	G	0.769841	1008
8	rs10093425	A	G	0.71131	1008
8	rs10108736	C	A	0.71131	1008
8	rs77746097	G	C	0.0585317	1008
8	rs74677635	T	C	0.0585317	1008
8	rs7388074	A	T	0.71131	1008
8	rs78891686	G	A	0.0585317	1008
8	rs75872626	T	C	0.0575397	1008
8	rs7388168	A	G	0.767857	1008
8	rs76753262	T	C	0.0625	1008
8	rs145882048	C	T	0.0277778	1008
8	rs35153638	C	A	0.767857	1008
8	rs35767080	C	T	0.705357	1008
8	rs34023392	C	G	0.767857	1008
8	rs62511427	A	C	0.705357	1008
8	rs35042888	T	C	0.707341	1008
8	rs4928694	T	G	0.767857	1008
8	rs4928695	C	A	0.705357	1008
8	rs77603835	G	A	0.0625	1008
8	rs114533936	C	G	0.0902778	1008
8	rs553591667	C	T	0.0615079	1008
8	rs76949418	A	G	0.0277778	1008
8	rs151090608	T	C	0.0625	1008
8	rs79092898	T	C	0.0188492	1008
8	rs140154612	T	C	0.0625	1008
8	rs6583626	T	C	0.705357	1008
8	rs6583627	T	C	0.705357	1008
8	rs6986148	C	T	0.397817	1008
8	rs6583628	T	C	0.705357	1008
8	rs4928696	G	A	0.30754	1008
8	rs6583629	C	T	0.767857	1008
8	rs74727500	C	T	0.0625	1008
8	rs117458383	G	A	0.0267857	1008
8	rs77156791	C	T	0.0625	1008
8	rs7387348	T	C	0.767857	1008
8	rs6583630	A	G	0.705357	1008
8	rs4073866	G	A	0.397817	1008
8	rs140052215	C	T	0.0446429	1008
8	rs7465024	T	G	0.715278	1008
8	rs4073887	G	A	0.397817	1008
8	rs35773225	A	G	0.705357	1008
8	rs62511434	T	C	0.705357	1008
8	rs35109071	C	T	0.767857	1008
8	rs9720613	A	G	0.767857	1008
8	rs9720651	A	C	0.795635	1008
8	rs9720657	T	C	0.705357	1008
8	rs9324590	A	C	0.287698	1008
8	rs9692971	C	T	0.795635	1008
8	rs9692995	C	T	0.705357	1008
8	rs7828281	G	C	0.314484	1008
8	rs6991885	T	C	0.418651	1008
8	rs9792297	G	A	0.418651	1008
8	rs77439319	G	A	0.0634921	1008
8	rs7823446	T	C	0.418651	1008
8	rs145509303	T	A	0.0267857	1008
8	rs7822964	A	G	0.418651	1008
8	rs60570361	G	A	0.0625	1008
8	rs76193857	G	A	0.0625	1008
8	rs7827985	T	C	0.418651	1008
8	rs11167140	A	G	0.418651	1008
8	rs7461496	A	G	0.418651	1008
8	rs7464750	G	A	0.419643	1008
8	rs112553033	G	C	0.0267857	1008
8	rs7013625	G	A	0.418651	1008
8	rs7003245	T	A	0.481151	1008
8	rs7465674	G	A	0.419643	1008
8	rs7459463	G	A	0.418651	1008
8	rs75669141	C	T	0.00297619	1008
8	rs77036885	G	A	0.0277778	1008
8	rs75002248	G	A	0.0277778	1008
8	rs6583632	A	C	0.418651	1008
8	rs7008880	C	T	0.390873	1008
8	rs7000791	A	C	0.417659	1008
8	rs6985837	G	A	0.0277778	1008
8	rs9324591	C	T	0.418651	1008
8	rs9657473	C	T	0.390873	1008
8	rs11167141	G	A	0.418651	1008
8	rs28558864	A	G	0.795635	1008
8	rs28713769	T	C	0.795635	1008
8	rs7386780	A	G	0.419643	1008
8	rs78723507	C	T	0.0267857	1008
8	rs79094888	A	T	0.0625	1008
8	rs73717110	G	A	0.391865	1008
8	rs7843550	G	A	0.419643	1008
8	rs7386018	G	A	0.391865	1008
8	rs7386363	C	T	0.419643	1008
8	rs76280215	G	A	0.0277778	1008
8	rs7827885	G	C	0.286706	1008
8	rs114412397	G	C	0.0625	1008
8	rs7827904	A	G	0.482143	1008
8	rs118003385	G	C	0.0277778	1008
8	rs6988705	G	C	0.796627	1008
8	rs7388208	A	G	0.47619	1008
8	rs7001718	C	T	0.419643	1008
8	rs7012428	A	G	0.796627	1008
8	rs140344541	C	T	0.00595238	1008
8	rs12550370	G	A	0.420635	1008
8	rs12548119	A	G	0.483135	1008
8	rs77227816	T	C	0.0277778	1008
8	rs13249306	A	G	0.796627	1008
8	rs11992044	C	G	0.419643	1008
8	rs11984674	G	A	0.420635	1008
8	rs79095373	C	A	0.0625	1008
8	rs9720227	C	A	0.420635	1008
8	rs11984765	G	A	0.0178571	1008
8	rs12541720	G	T	0.482143	1008
8	rs76325201	C	G	0.0188492	1008
8	rs76926222	T	C	0.0803571	1008
8	rs116904515	C	T	0.0287698	1008
8	rs4977102	A	T	0.313492	1008
8	rs35676897	C	A	0.284722	1008
8	rs7012372	G	A	0.393849	1008
8	rs13271875	C	A	0.284722	1008
8	rs13280670	T	C	0.796627	1008
8	rs13272253	C	T	0.767857	1008
8	rs117759986	C	T	0.0287698	1008
8	rs60002603	C	T	0.483135	1008
8	rs116078239	C	T	0.0267857	1008
8	rs56095629	T	A	0.483135	1008
8	rs9801760	T	C	0.797619	1008
8	rs34719983	C	T	0.284722	1008
8	rs11785114	C	G	0.418651	1008
8	rs117699537	G	A	0.0287698	1008
8	rs72689024	C	A	0.481151	1008
8	rs117352140	C	T	0.0188492	1008
8	rs7827372	A	C	0.793651	1008
8	rs77316958	T	C	0.030754	1008
8	rs11776922	A	G	0.441468	1008
8	rs11787132	C	T	0.793651	1008
8	rs11780079	G	C	0.440476	1008
8	rs75573768	G	A	0.0605159	1008
8	rs112475173	G	A	0.0277778	1008
8	rs9801978	A	G	0.440476	1008
8	rs9801713	G	A	0.411706	1008
8	rs72614034	A	T	0.262897	1008
8	rs9802040	T	G	0.412698	1008
8	rs9801746	C	T	0.412698	1008
8	rs12544557	A	G	0.41369	1008
8	rs12546755	G	T	0.795635	1008
8	rs12544559	A	C	0.414683	1008
8	rs12545075	T	C	0.41369	1008
8	rs12541892	C	T	0.41369	1008
8	rs182060509	T	C	0.030754	1008
8	rs185941894	A	G	0.0605159	1008
8	rs190660475	A	T	0.0605159	1008
8	rs11167142	A	G	0.412698	1008
8	rs11167144	G	A	0.794643	1008
8	rs72689033	G	A	0.00198413	1008
8	rs4977020	C	T	0.41369	1008
8	rs11167145	T	C	0.791667	1008
8	rs12544597	G	A	0.412698	1008
8	rs72614035	C	G	0.363095	1008
8	rs184914688	C	T	0.0198413	1008
8	rs77727475	G	A	0.0287698	1008
8	rs28557459	T	G	0.105159	1008
8	rs34687593	G	A	0.107143	1008
8	rs79462825	C	T	0.106151	1008
8	rs192568508	G	A	0.0634921	1008
8	rs118016924	G	A	0.10119	1008
8	rs35543644	A	T	0.343254	1008
8	rs11779434	A	G	0.696429	1008
8	rs144836698	C	T	0.0277778	1008
8	rs77823953	C	T	0.102183	1008
8	rs9693074	T	C	0.697421	1008
8	rs79582555	G	C	0.0585317	1008
8	rs75911741	A	G	0.103175	1008
8	rs77599483	G	A	0.103175	1008
8	rs75092588	C	G	0.103175	1008
8	rs76971066	C	A	0.103175	1008
8	rs79881034	C	A	0.103175	1008
8	rs74952329	T	C	0.344246	1008
8	rs10092920	A	G	0.697421	1008
8	rs72499114	C	T	0.196429	1008
8	rs201722467	G	A	0.0277778	1008
8	rs191049799	C	T	0.0585317	1008
8	rs140108627	G	A	0.0436508	1008
8	rs114216723	G	A	0.102183	1008
8	rs12543637	C	T	0.112103	1008
8	rs78317875	G	A	0.0575397	1008
8	rs10102579	T	C	0.319444	1008
8	rs9324592	G	A	0.304563	1008
8	rs189042750	T	C	0.124008	1008
8	rs13256888	A	G	0.624008	1008
8	rs371249984	C	T	0.0228175	1008
8	rs117692597	G	T	0.178571	1008
8	rs13263946	C	T	0.622024	1008
8	rs534878084	C	T	0.0357143	1008
8	rs7460106	T	C	0.623016	1008
8	rs139519888	G	T	0.0228175	1008
8	rs12682623	T	C	0.329365	1008
8	rs114780223	C	T	0.10119	1008
8	rs75115813	T	C	0.0724206	1008
8	rs112057862	A	G	0.190476	1008
8	rs117758048	C	T	0.0178571	1008
8	rs75769785	G	A	0.168651	1008
8	rs79657115	A	G	0.217262	1008
8	rs116673732	C	T	0.031746	1008
8	rs13276689	G	C	0.546627	1008
8	rs112278863	A	G	0.217262	1008
8	rs13251081	C	T	0.241071	1008
8	rs78807668	G	A	0.094246	1008
8	rs76320865	A	G	0.217262	1008
8	rs142204633	C	A	0.0168651	1008
8	rs78451724	G	C	0.094246	1008
8	rs76397684	C	A	0.199405	1008
8	rs12679921	C	T	0.199405	1008
8	rs3934731	A	G	0.24504	1008
8	rs140615269	C	T	0.0119048	1008
8	rs76599288	C	T	0.0724206	1008
8	rs55887230	C	T	0.209325	1008
8	rs62511453	T	C	0.503968	1008
8	rs73714303	C	T	0.0664683	1008
8	rs6583633	T	C	0.277778	1008
8	rs6583634	C	T	0.277778	1008
8	rs79517895	G	T	0.203373	1008
8	rs76317788	G	A	0.21131	1008
8	rs180800852	G	A	0.0347222	1008
8	rs111161537	C	T	0.21131	1008
8	rs62511454	A	G	0.00198413	1008
8	rs74590544	A	T	0.21131	1008
8	rs145149434	C	T	0.0257937	1008
8	rs12548460	G	C	0.279762	1008
8	rs75135129	T	C	0.214286	1008
8	rs7822554	T	C	0.781746	1008
8	rs7815622	C	T	0.015873	1008
8	rs56294514	G	A	0.281746	1008
8	rs55731933	C	T	0.292659	1008
8	rs80245449	C	T	0.0376984	1008
8	rs75381768	G	T	0.251984	1008
8	rs55875009	G	A	0.300595	1008
8	rs10481393	T	C	0.769841	1008
8	rs148729677	A	C	0.015873	1008
8	rs10481394	T	C	0.704365	1008
8	rs111988863	T	C	0.0297619	1008
8	rs7386405	T	C	0.761905	1008
8	rs13279697	A	G	0.702381	1008
8	rs13252518	T	C	0.705357	1008
8	rs12682337	G	A	0.705357	1008
8	rs12680973	T	C	0.764881	1008
8	rs4509377	G	A	0.705357	1008
8	rs7006165	T	C	0.780754	1008
8	rs6583635	C	G	0.72619	1008
8	rs11782438	C	G	0.514881	1008
8	rs11776057	G	A	0.519841	1008
8	rs34794913	C	T	0.516865	1008
8	rs35459526	G	A	0.789683	1008
8	rs62513266	T	G	0.259921	1008
8	rs10875483	A	G	0.780754	1008
8	rs4074759	G	A	0.257937	1008
8	rs4074758	T	G	0.258929	1008
8	rs7386480	C	A	0.257937	1008
8	rs6583636	C	T	0.257937	1008
8	rs6583637	T	C	0.263889	1008
8	rs61595396	A	G	0.167659	1008
8	rs6583638	G	A	0.257937	1008
8	rs7386569	C	T	0.257937	1008
8	rs7386916	C	T	0.262897	1008
8	rs6583639	T	C	0.782738	1008
8	rs7462966	A	G	0.524802	1008
8	rs78507385	G	A	0.0287698	1008
8	rs13255287	T	C	0.261905	1008
8	rs6984396	G	A	0.776786	1008
8	rs73714305	G	A	0.521825	1008
8	rs7825551	A	G	0.782738	1008
8	rs142947883	T	G	0.0119048	1008
8	rs7826002	A	G	0.521825	1008
8	rs28661915	G	A	0.255952	1008
8	rs58146480	A	G	0.519841	1008
8	rs58977072	C	T	0.519841	1008
8	rs59317811	G	A	0.518849	1008
8	rs7843913	T	C	0.786706	1008
8	rs58657664	T	G	0.00595238	1008
8	rs118117992	A	T	0.0208333	1008
8	rs7386201	G	A	0.772817	1008
8	rs540034505	C	T	0.0128968	1008
8	rs11167147	C	T	0.777778	1008
8	rs4977037	G	A	0.228175	1008
8	rs7386358	G	A	0.78373	1008
8	rs34071546	G	T	0.00595238	1008
8	rs12546526	T	C	0.804563	1008
8	rs13278404	C	G	0.802579	1008
8	rs62513296	A	T	0.794643	1008
8	rs34649257	T	C	0.00595238	1008
8	rs76894564	G	A	0.015873	1008
8	rs66787637	C	T	0.195437	1008
8	rs188760884	C	T	0.0198413	1008
8	rs4977033	G	A	0.75496	1008
8	rs58371504	T	C	0.00297619	1008
8	rs35062832	G	A	0.0644841	1008
8	rs9694172	C	T	0.68254	1008
8	rs9657474	C	T	0.12004	1008
8	rs79488548	G	A	0.0446429	1008
8	rs79976015	A	G	0.0367063	1008
8	rs80114748	G	A	0.0168651	1008
8	rs78496831	G	A	0.0634921	1008
8	rs9771965	G	A	0.294643	1008
8	rs35665724	G	A	0.618056	1008
8	rs114459079	T	C	0.0267857	1008
8	rs77558925	G	A	0.0357143	1008
8	rs66615287	A	G	0.963294	1008
8	rs116796451	C	T	0.0257937	1008
8	rs12542428	G	T	0.907738	1008
8	rs114566481	C	T	0.0257937	1008
8	rs77949034	G	A	0.0257937	1008
8	rs77066672	C	T	0.0257937	1008
8	rs75573695	C	T	0.0257937	1008
8	rs13281622	A	G	0.964286	1008
8	rs12674888	T	C	0.0386905	1008
8	rs67091000	T	G	0.615079	1008
8	rs114997687	G	A	0.0257937	1008
8	rs7386136	G	C	0.917659	1008
8	rs7839199	T	C	0.962302	1008
8	rs7828246	C	G	0.875992	1008
8	rs77248631	G	T	0.0367063	1008
8	rs7462471	C	T	0.603175	1008
8	rs7460600	G	C	0.962302	1008
8	rs7465185	T	C	0.918651	1008
8	rs34031406	T	G	0.315476	1008
8	rs13267277	G	A	0.310516	1008
8	rs115725932	T	C	0.0367063	1008
8	rs56050908	G	A	0.337302	1008
8	rs62513303	C	A	0.306548	1008
8	rs62513304	T	C	0.308532	1008
8	rs57073168	C	T	0.306548	1008
8	rs10109465	C	T	0.563492	1008
8	rs28430277	G	A	0.30754	1008
8	rs4977009	C	G	0.611111	1008
8	rs10283377	G	T	0.352183	1008
8	rs4977036	G	A	0.339286	1008
8	rs73714311	A	G	0.0357143	1008
8	rs28626656	G	A	0.50496	1008
8	rs7838992	T	C	0.646825	1008
8	rs79395480	G	T	0.217262	1008
8	rs78416774	G	A	0.0436508	1008
8	rs75669570	G	A	0.270833	1008
8	rs73374154	T	C	0.00496032	1008
8	rs186944042	G	A	0.111111	1008
8	rs117454032	G	A	0.031746	1008
8	rs13249935	T	C	0.558532	1008
8	rs58746222	C	T	0.235119	1008
8	rs59966565	G	A	0.28373	1008
8	rs56074787	A	T	0.282738	1008
8	rs118002779	G	A	0.0178571	1008
8	rs56070997	G	A	0.28373	1008
8	rs7846567	C	A	0.988095	1008
8	rs56897444	C	G	0.28373	1008
8	rs13250675	G	C	0.554563	1008
8	rs7387226	T	C	0.989087	1008
8	rs117250494	G	A	0.0198413	1008
8	rs13270077	T	C	0.639881	1008
8	rs71518703	A	G	0.093254	1008
8	rs13271283	T	C	0.321429	1008
8	rs75777031	T	C	0.0803571	1008
8	rs7837059	T	C	0.707341	1008
8	rs10095825	A	G	0.415675	1008
8	rs13269567	G	A	0.693452	1008
8	rs13272804	A	G	0.724206	1008
8	rs36121715	G	A	0.322421	1008
8	rs4394436	A	G	0.990079	1008
8	rs4394435	A	G	0.699405	1008
8	rs4977038	T	C	0.430556	1008
8	rs139018791	G	A	0.0119048	1008
8	rs60262122	A	C	0.56746	1008
8	rs75397944	C	T	0.0674603	1008
8	rs10097101	T	C	0.990079	1008
8	rs58307061	T	C	0.248016	1008
8	rs4977010	G	C	0.322421	1008
8	rs7386261	C	T	0.322421	1008
8	rs77931078	C	A	0.244048	1008
8	rs58624742	C	T	0.319444	1008
8	rs7460242	C	T	0.56746	1008
8	rs7462518	C	T	0.224206	1008
8	rs7460047	G	A	0.223214	1008
8	rs13276323	G	A	0.326389	1008
8	rs7387853	A	G	0.78869	1008
8	rs7388198	T	C	0.990079	1008
8	rs7462701	C	A	0.990079	1008
8	rs28449777	A	G	0.455357	1008
8	rs9644555	T	C	0.291667	1008
8	rs76137080	C	T	0.250992	1008
8	rs61755064	C	A	0.0863095	1008
8	rs34364916	G	T	0.25	1008
8	rs9650581	G	C	0.600198	1008
8	rs13265333	G	C	0.593254	1008
8	rs13265826	G	A	0.849206	1008
8	rs61549099	A	G	0.261905	1008
8	rs36026522	T	C	0.59623	1008
8	rs13260141	A	G	0.847222	1008
8	rs76254592	C	T	0.197421	1008
8	rs7387708	C	T	0.847222	1008
8	rs7387737	C	T	0.847222	1008
8	rs4977077	T	A	0.258929	1008
8	rs4977078	A	T	0.588294	1008
8	rs71518704	G	A	0.532738	1008
8	rs10435693	G	T	0.585317	1008
8	rs10435694	C	T	0.594246	1008
8	rs4128450	G	A	0.255952	1008
8	rs57209283	C	T	0.588294	1008
8	rs73374179	G	A	0.256944	1008
8	rs34685964	C	T	0.265873	1008
8	rs7387754	A	G	0.844246	1008
8	rs7387255	G	T	0.844246	1008
8	rs4977103	C	A	0.587302	1008
8	rs7386620	A	C	0.844246	1008
8	rs7386386	C	T	0.844246	1008
8	rs7824257	A	T	0.844246	1008
8	rs7834035	A	G	0.990079	1008
8	rs7387698	A	G	0.844246	1008
8	rs77213507	G	A	0.0406746	1008
8	rs57230132	C	T	0.0208333	1008
8	rs12543680	C	G	0.0357143	1008
8	rs35289357	A	G	0.587302	1008
8	rs12680736	G	A	0.588294	1008
8	rs149369414	C	T	0.0357143	1008
8	rs13269784	T	C	0.989087	1008
8	rs73714339	G	A	0.255952	1008
8	rs68105103	C	A	0.844246	1008
8	rs111984954	G	A	0.255952	1008
8	rs73714341	G	A	0.845238	1008
8	rs73714343	A	C	0.844246	1008
8	rs189680005	G	A	0.0228175	1008
8	rs78707374	T	C	0.844246	1008
8	rs5002396	C	T	0.844246	1008
8	rs73714348	C	T	0.259921	1008
8	rs11167148	A	G	0.844246	1008
8	rs35187845	C	T	0.844246	1008
8	rs72689069	C	T	0.145833	1008
8	rs7460370	T	C	0.844246	1008
8	rs4977104	G	A	0.589286	1008
8	rs13266422	A	G	0.847222	1008
8	rs80276142	G	C	0.0535714	1008
8	rs7386624	G	A	0.847222	1008
8	rs117126018	T	C	0.0208333	1008
8	rs74531417	C	T	0.323413	1008
8	rs4977105	G	A	0.585317	1008
8	rs10086710	A	G	0.845238	1008
8	rs10086719	A	C	0.847222	1008
8	rs13250983	A	C	0.847222	1008
8	rs13251207	A	G	0.847222	1008
8	rs11992692	A	G	0.84623	1008
8	rs4977106	C	T	0.584325	1008
8	rs4977023	G	A	0.585317	1008
8	rs4977107	G	T	0.58631	1008
8	rs7386652	T	G	0.847222	1008
8	rs7386662	T	G	0.847222	1008
8	rs7388449	C	T	0.847222	1008
8	rs7388484	C	T	0.847222	1008
8	rs369832230	G	C	0.0267857	1008
8	rs11997988	G	A	0.58631	1008
8	rs7387068	A	C	0.847222	1008
8	rs3935087	G	A	0.847222	1008
8	rs6996219	A	G	0.261905	1008
8	rs6996385	A	G	0.261905	1008
8	rs7016323	G	A	0.847222	1008
8	rs34839003	G	A	0.585317	1008
8	rs10105710	T	C	0.847222	1008
8	rs59132139	C	T	0.261905	1008
8	rs7388539	G	A	0.847222	1008
8	rs7387788	T	G	0.847222	1008
8	rs6583644	T	C	0.848214	1008
8	rs6583645	G	A	0.848214	1008
8	rs6583646	T	G	0.848214	1008
8	rs4977024	C	T	0.263889	1008
8	rs6583647	T	C	0.84623	1008
8	rs7459959	G	A	0.585317	1008
8	rs57412741	G	T	0.261905	1008
8	rs6583648	G	C	0.848214	1008
8	rs6583649	T	C	0.847222	1008
8	rs6999400	C	T	0.261905	1008
8	rs117921199	A	G	0.0505952	1008
8	rs4977025	G	A	0.583333	1008
8	rs13262940	G	A	0.584325	1008
8	rs13274483	T	C	0.845238	1008
8	rs79484845	A	G	0.0218254	1008
8	rs75570795	G	A	0.326389	1008
8	rs4977026	C	G	0.0327381	1008
8	rs4073782	C	T	0.261905	1008
8	rs4073783	A	C	0.261905	1008
8	rs13273410	G	A	0.583333	1008
8	rs4073412	G	A	0.262897	1008
8	rs4073411	G	A	0.262897	1008
8	rs4073410	G	A	0.262897	1008
8	rs73714402	G	A	0.261905	1008
8	rs11984444	G	A	0.263889	1008
8	rs587657619	A	G	0.0238095	1008
8	rs11167149	T	C	0.260913	1008
8	rs34080268	G	A	0.262897	1008
8	rs77101793	T	A	0.0248016	1008
8	rs9693269	G	A	0.165675	1008
8	rs12550657	T	A	0.264881	1008
8	rs3934486	A	G	0.266865	1008
8	rs3934485	T	G	0.264881	1008
8	rs4977028	T	C	0.264881	1008
8	rs12550800	A	C	0.230159	1008
8	rs74371594	C	A	0.230159	1008
8	rs12114356	G	A	0.230159	1008
8	rs144843977	C	G	0.0168651	1008
8	rs4977029	T	A	0.417659	1008
8	rs6981256	C	A	0.231151	1008
8	rs67544367	G	T	0.59623	1008
8	rs35975098	A	G	0.162698	1008
8	rs7830152	A	G	0.829365	1008
8	rs34968423	G	A	0.229167	1008
8	rs13276933	C	A	0.231151	1008
8	rs4977095	T	C	0.232143	1008
8	rs35198054	C	A	0.232143	1008
8	rs35388004	G	C	0.232143	1008
8	rs56997568	G	A	0.59623	1008
8	rs183519373	T	C	0.0337302	1008
8	rs10105842	C	T	0.59623	1008
8	rs147533842	A	G	0.0248016	1008
8	rs7829377	A	G	0.232143	1008
8	rs7829502	A	G	0.232143	1008
8	rs36065674	A	G	0.16369	1008
8	rs7008589	T	C	0.231151	1008
8	rs6996665	C	T	0.231151	1008
8	rs6982042	G	A	0.231151	1008
8	rs7009197	T	C	0.231151	1008
8	rs6583650	T	C	0.231151	1008
8	rs117137177	C	T	0.00198413	1008
8	rs6583652	C	G	0.232143	1008
8	rs6583653	T	G	0.231151	1008
8	rs7838716	A	G	0.231151	1008
8	rs4977096	C	T	0.231151	1008
8	rs4977097	G	A	0.231151	1008
8	rs4977098	A	G	0.231151	1008
8	rs7465048	A	G	0.231151	1008
8	rs4977099	T	C	0.231151	1008
8	rs7843869	A	G	0.232143	1008
8	rs7813075	A	C	0.231151	1008
8	rs7827340	G	A	0.231151	1008
8	rs73375876	T	C	0.230159	1008
8	rs4977021	C	T	0.231151	1008
8	rs12543119	C	G	0.223214	1008
8	rs4977022	C	T	0.230159	1008
8	rs4977101	A	G	0.232143	1008
8	rs12544970	G	A	0.0833333	1008
8	rs7463057	T	C	0.230159	1008
8	rs12545653	G	C	0.232143	1008
8	rs35036243	T	C	0.231151	1008
8	rs73716437	A	C	0.231151	1008
8	rs76055870	C	T	0.0218254	1008
8	rs66671632	C	T	0.484127	1008
8	rs78792008	T	C	0.0218254	1008
8	rs34492225	G	C	0.249008	1008
8	rs35775616	C	T	0.159722	1008
8	rs57758512	G	A	0.0654762	1008
8	rs35083967	G	A	0.233135	1008
8	rs74460442	C	T	0.0228175	1008
8	rs6985722	A	G	0.993056	1008
8	rs36050651	A	G	0.196429	1008
8	rs6985894	A	G	0.993056	1008
8	rs7002055	G	T	0.215278	1008
8	rs7835613	G	A	0.186508	1008
8	rs12546658	T	C	0.993056	1008
8	rs13250908	A	G	0.993056	1008
8	rs13250947	A	G	0.993056	1008
8	rs79477885	A	G	0.21627	1008
8	rs57469704	G	A	0.217262	1008
8	rs13259747	A	C	0.188492	1008
8	rs13258638	C	T	0.188492	1008
8	rs13257059	G	A	0.993056	1008
8	rs35476574	C	A	0.1875	1008
8	rs60970334	C	G	0.590278	1008
8	rs58986836	C	T	0.992063	1008
8	rs7017842	G	A	0.161706	1008
8	rs117465043	G	A	0.0248016	1008
8	rs73375896	T	C	0.402778	1008
8	rs13276754	G	A	0.590278	1008
8	rs35868630	G	A	0.186508	1008
8	rs9694236	T	G	0.993056	1008
8	rs9694015	A	G	0.993056	1008
8	rs10087300	G	A	0.599206	1008
8	rs9324593	A	G	0.588294	1008
8	rs11994668	G	T	0.1875	1008
8	rs13254010	T	C	0.993056	1008
8	rs28532766	C	T	0.590278	1008
8	rs28675879	C	A	0.590278	1008
8	rs12680428	G	A	0.590278	1008
8	rs12678540	A	G	0.993056	1008
8	rs58105878	T	C	0.402778	1008
8	rs12680931	G	C	0.993056	1008
8	rs10103454	C	A	0.993056	1008
8	rs76316876	C	G	0.0327381	1008
8	rs145195977	C	T	0.0228175	1008
8	rs12544751	C	T	0.993056	1008
8	rs12544773	C	G	0.405754	1008
8	rs10110456	G	A	0.597222	1008
8	rs79657550	C	G	0.208333	1008
8	rs11167152	G	C	0.993056	1008
8	rs60275617	A	G	0.208333	1008
8	rs7465272	T	A	0.183532	1008
8	rs13252981	A	C	0.993056	1008
8	rs36044474	G	C	0.393849	1008
8	rs13260813	A	C	0.598214	1008
8	rs185469710	C	T	0.0238095	1008
8	rs77080405	C	T	0.209325	1008
8	rs76315763	G	C	0.397817	1008
8	rs35900184	C	T	0.183532	1008
8	rs10097505	G	A	0.395833	1008
8	rs28686812	G	C	0.394841	1008
8	rs2234911	G	A	0.604167	1008
8	rs28403912	A	G	0.8125	1008
8	rs28641083	G	C	0.8125	1008
8	rs72614036	C	T	0.598214	1008
8	rs28420666	C	G	0.8125	1008
8	rs28427138	A	G	0.59623	1008
8	rs28734952	A	G	0.595238	1008
8	rs28489307	C	G	0.595238	1008
8	rs28625055	G	A	0.208333	1008
8	rs28451207	A	C	0.604167	1008
8	rs28620047	G	A	0.1875	1008
8	rs28584159	G	A	0.00595238	1008
8	rs28400431	C	A	0.394841	1008
8	rs28410716	A	G	0.828373	1008
8	rs28626462	A	C	0.814484	1008
8	rs62513322	T	C	0.00595238	1008
8	rs144214555	T	C	0.0238095	1008
8	rs79905110	G	A	0.301587	1008
8	rs79040151	G	T	0.0347222	1008
8	rs28585009	T	C	0.693452	1008
8	rs28593555	A	T	0.00297619	1008
8	rs73716484	C	G	0.0248016	1008
8	rs77107153	G	A	0.0248016	1008
8	rs189393533	C	T	0.046627	1008
8	rs28682551	A	G	0.525794	1008
8	rs28473387	T	C	0.22123	1008
8	rs56370107	C	T	0.175595	1008
8	rs79830437	C	T	0.0287698	1008
8	rs28406558	C	T	0.460317	1008
8	rs114495595	T	C	0.0297619	1008
8	rs28712119	T	C	0.513889	1008
8	rs61618106	C	T	0.460317	1008
8	rs55882084	G	A	0.517857	1008
8	rs75061131	C	T	0.0257937	1008
8	rs76766066	C	T	0.0674603	1008
8	rs72690905	C	T	0.300595	1008
8	rs114002942	C	A	0.0297619	1008
8	rs117629073	G	A	0.0367063	1008
8	rs77263645	C	T	0.0228175	1008
8	rs4545075	G	T	0.485119	1008
8	rs73716487	C	G	0.0287698	1008
8	rs75947347	G	A	0.0287698	1008
8	rs73716490	G	A	0.0287698	1008
8	rs6991098	C	T	0.0287698	1008
8	rs2280881	G	C	0.487103	1008
8	rs13279182	A	G	0.515873	1008
8	rs192714610	C	T	0.0376984	1008
8	rs34087536	G	A	0.485119	1008
8	rs78866363	G	T	0.0267857	1008
8	rs2280880	C	A	0.484127	1008
8	rs7017680	C	T	0.349206	1008
8	rs7017851	G	T	0.485119	1008
8	rs2280879	T	C	0.483135	1008
8	rs2280878	G	A	0.512897	1008
8	rs6996760	G	A	0.484127	1008
8	rs7000765	G	A	0.483135	1008
8	rs6984406	C	T	0.487103	1008
8	rs79641092	G	C	0.0297619	1008
8	rs78178926	G	A	0.0297619	1008
8	rs7007349	T	C	0.486111	1008
8	rs76398850	C	G	0.0297619	1008
8	rs74829018	A	T	0.0297619	1008
8	rs9297967	A	C	0.484127	1008
8	rs9297968	A	G	0.484127	1008
8	rs9297969	A	G	0.484127	1008
8	rs80345416	G	A	0.0297619	1008
8	rs4354287	A	G	0.96131	1008
8	rs76031680	G	T	0.0297619	1008
8	rs76131574	C	T	0.031746	1008
8	rs9297970	C	T	0.484127	1008
8	rs147515544	T	C	0.0297619	1008
8	rs9297971	T	C	0.484127	1008
8	rs9297972	C	T	0.484127	1008
8	rs80153260	G	A	0.030754	1008
8	rs77600174	A	C	0.0297619	1008
8	rs79282790	G	A	0.0297619	1008
8	rs13258179	T	A	0.484127	1008
8	rs58252875	C	T	0.0297619	1008
8	rs9720504	T	C	0.485119	1008
8	rs4256574	C	T	0.485119	1008
8	rs4256575	A	T	0.481151	1008
8	rs9771845	C	G	0.513889	1008
8	rs117918886	A	G	0.0297619	1008
8	rs7017931	A	G	0.484127	1008
8	rs6995852	C	T	0.484127	1008
8	rs143262655	C	T	0.0297619	1008
8	rs150933128	C	T	0.0297619	1008
8	rs9721143	A	T	0.484127	1008
8	rs117520033	T	C	0.0297619	1008
8	rs9694556	A	G	0.484127	1008
8	rs9297973	T	C	0.527778	1008
8	rs6990126	T	C	0.513889	1008
8	rs76102800	T	C	0.0347222	1008
8	rs149905197	T	C	0.0297619	1008
8	rs9772821	C	T	0.514881	1008
8	rs4430070	G	C	0.485119	1008
8	rs117886218	G	T	0.0297619	1008
8	rs117303557	T	C	0.0297619	1008
8	rs144171920	T	C	0.0297619	1008
8	rs9773284	C	T	0.514881	1008
8	rs10104869	C	T	0.858135	1008
8	rs11785376	C	T	0.485119	1008
8	rs11785400	C	T	0.514881	1008
8	rs4484678	A	G	0.514881	1008
8	rs4294163	G	T	0.485119	1008
8	rs4357267	C	G	0.356151	1008
8	rs7460801	C	A	0.485119	1008
8	rs7463655	G	C	0.485119	1008
8	rs79707680	C	T	0.0327381	1008
8	rs9773415	G	A	0.485119	1008
8	rs9774627	G	A	0.485119	1008
8	rs117145659	G	T	0.0297619	1008
8	rs146612209	C	T	0.0297619	1008
8	rs117435321	T	C	0.0297619	1008
8	rs9721359	G	A	0.485119	1008
8	rs13265663	A	C	0.514881	1008
8	rs73714603	C	G	0.0297619	1008
8	rs4297023	C	A	0.514881	1008
8	rs4327844	T	C	0.514881	1008
8	rs4579507	C	G	0.514881	1008
8	rs77558277	C	T	0.0297619	1008
8	rs4457308	G	A	0.485119	1008
8	rs80023677	G	A	0.0327381	1008
8	rs73714607	G	A	0.0297619	1008
8	rs73714611	A	C	0.0297619	1008
8	rs79468655	T	A	0.0297619	1008
8	rs10099892	C	T	0.514881	1008
8	rs76511413	A	C	0.030754	1008
8	rs10100287	C	T	0.514881	1008
8	rs4736342	A	G	0.514881	1008
8	rs77517526	G	A	0.0297619	1008
8	rs74190058	C	T	0.047619	1008
8	rs34875149	G	A	0.490079	1008
8	rs35985277	C	T	0.490079	1008
8	rs10956992	A	C	0.489087	1008
8	rs4266629	A	G	0.518849	1008
8	rs4403386	C	G	0.490079	1008
8	rs4467920	C	T	0.489087	1008
8	rs4581034	G	A	0.490079	1008
8	rs4644221	T	C	0.489087	1008
8	rs75047656	C	T	0.0297619	1008
8	rs7459963	C	T	0.490079	1008
8	rs11776301	A	G	0.519841	1008
8	rs9694286	G	T	0.490079	1008
8	rs4371985	C	T	0.489087	1008
8	rs4518642	T	C	0.518849	1008
8	rs4301430	T	C	0.482143	1008
8	rs4430071	T	C	0.489087	1008
8	rs4567014	G	C	0.489087	1008
8	rs4587307	G	A	0.489087	1008
8	rs10103161	A	G	0.489087	1008
8	rs7459630	A	C	0.518849	1008
8	rs7002932	C	A	0.518849	1008
8	rs1137522	A	C	0.489087	1008
8	rs1137521	C	T	0.489087	1008
8	rs13248524	T	C	0.489087	1008
8	rs77519741	C	T	0.0297619	1008
8	rs11543967	C	T	0.490079	1008
8	rs4336593	G	T	0.488095	1008
8	rs76079990	G	A	0.0198413	1008
8	rs4401833	A	T	0.489087	1008
8	rs1801343	C	T	0.0297619	1008
8	rs1056012	A	G	0.489087	1008
8	rs76081340	C	T	0.0297619	1008
8	rs117839538	A	C	0.0297619	1008
8	rs6988393	A	G	0.518849	1008
8	rs144181850	G	C	0.030754	1008
8	rs3735993	G	A	0.482143	1008
8	rs4736361	G	A	0.356151	1008
8	rs4736362	G	A	0.489087	1008
8	rs4736363	C	A	0.487103	1008
8	rs4736364	C	T	0.489087	1008
8	rs4736365	A	G	0.518849	1008
8	rs4736366	C	T	0.482143	1008
8	rs12675227	T	C	0.325397	1008
8	rs4736367	G	A	0.489087	1008
8	rs3735994	C	T	0.518849	1008
8	rs3808497	C	G	0.0297619	1008
8	rs2976400	G	A	0.489087	1008
8	rs3824208	C	G	0.518849	1008
8	rs117093756	G	T	0.0297619	1008
8	rs750529	G	C	0.518849	1008
8	rs750530	G	A	0.489087	1008
8	rs74941729	C	G	0.0297619	1008
8	rs141192000	G	A	0.0218254	1008
8	rs35419434	G	A	0.0297619	1008
8	rs2976399	C	T	0.484127	1008
8	rs3735999	T	C	0.518849	1008
8	rs3802234	G	A	0.0287698	1008
8	rs754957	A	G	0.518849	1008
8	rs3802232	A	G	0.518849	1008
8	rs34800931	C	T	0.0297619	1008
8	rs2978973	C	G	0.482143	1008
8	rs34288113	G	A	0.030754	1008
8	rs141751250	T	C	0.0208333	1008
8	rs77776229	C	T	0.0208333	1008
8	rs6997771	T	G	0.519841	1008
8	rs80003180	G	A	0.0297619	1008
8	rs13255558	C	T	0.490079	1008
8	rs11780221	T	A	0.519841	1008
8	rs11785012	G	A	0.491071	1008
8	rs4736368	G	C	0.519841	1008
8	rs117400035	C	T	0.0297619	1008
8	rs78167196	G	C	0.0297619	1008
8	rs7007891	C	T	0.509921	1008
8	rs6995314	A	G	0.480159	1008
8	rs10108059	G	T	0.480159	1008
8	rs10110864	C	T	0.516865	1008
8	rs12546978	T	A	0.510913	1008
8	rs79161653	G	A	0.0674603	1008
8	rs4736369	T	C	0.691468	1008
8	rs2978974	G	A	0.290675	1008
8	rs184389994	G	C	0.0267857	1008
8	rs9297976	T	C	0.34127	1008
8	rs2976384	T	C	0.339286	1008
8	rs2920288	C	T	0.334325	1008
8	rs13264644	A	G	0.00396825	1008
8	rs2920287	G	A	0.327381	1008
8	rs2920286	G	A	0.340278	1008
8	rs73714659	G	A	0.112103	1008
8	rs2978977	C	A	0.227183	1008
8	rs73714661	G	A	0.112103	1008
8	rs2920285	G	C	0.340278	1008
8	rs2978978	T	C	0.340278	1008
8	rs2920284	A	G	0.340278	1008
8	rs2920283	T	C	0.340278	1008
8	rs2978979	C	A	0.340278	1008
8	rs2976386	G	A	0.340278	1008
8	rs34335167	G	A	0.131944	1008
8	rs10956997	A	T	0.0962302	1008
8	rs2978980	T	G	0.340278	1008
8	rs2920282	T	C	0.340278	1008
8	rs73714662	G	A	0.112103	1008
8	rs587606222	G	C	0.00992063	1008
8	rs73714664	C	T	0.112103	1008
8	rs2978981	C	T	0.340278	1008
8	rs117919141	G	T	0.0248016	1008
8	rs2976387	G	A	0.228175	1008
8	rs2976388	G	A	0.229167	1008
8	rs2976389	T	C	0.340278	1008
8	rs2920281	C	T	0.228175	1008
8	rs6471587	C	G	0.112103	1008
8	rs2920280	G	C	0.229167	1008
8	rs13262164	C	T	0.131944	1008
8	rs2294008	C	T	0.342262	1008
8	rs2920279	A	C	0.342262	1008
8	rs2294010	A	G	0.34127	1008
8	rs2976391	C	A	0.332341	1008
8	rs3736001	G	A	0.107143	1008
8	rs2976392	G	A	0.34127	1008
8	rs3736003	C	T	0.115079	1008
8	rs2920298	A	G	0.34127	1008
8	rs2920297	A	G	0.34127	1008
8	rs2920296	A	G	0.34127	1008
8	rs2978982	T	C	0.34127	1008
8	rs1045531	C	A	0.342262	1008
8	rs2976393	C	G	0.34127	1008
8	rs2976394	C	T	0.340278	1008
8	rs10216533	G	A	0.34127	1008
8	rs2976395	G	A	0.34127	1008
8	rs1045547	T	G	0.34127	1008
8	rs1045574	G	A	0.342262	1008
8	rs2976396	G	A	0.34127	1008
8	rs1045605	C	G	0.34127	1008
8	rs2976397	G	T	0.22619	1008
8	rs56147230	T	G	0.115079	1008
8	rs2976398	G	C	0.34127	1008
8	rs2920295	A	G	0.34127	1008
8	rs2920294	C	G	0.34127	1008
8	rs2920292	A	G	0.34127	1008
8	rs2978983	A	G	0.331349	1008
8	rs12155758	G	A	0.128968	1008
8	rs10104383	C	T	0.114087	1008
8	rs2585183	C	G	0.228175	1008
8	rs10091779	A	G	0.118056	1008
8	rs73714670	C	T	0.115079	1008
8	rs73714671	G	A	0.116071	1008
8	rs28449345	A	G	0.116071	1008
8	rs73714672	G	A	0.122024	1008
8	rs2717609	A	T	0.223214	1008
8	rs2572910	C	G	0.34127	1008
8	rs146866840	A	C	0.0178571	1008
8	rs73714673	A	G	0.116071	1008
8	rs2585181	C	A	0.340278	1008
8	rs117278107	G	A	0.0555556	1008
8	rs55924374	G	A	0.128968	1008
8	rs4736371	A	G	0.12996	1008
8	rs2585179	G	A	0.34127	1008
8	rs141266717	C	T	0.0426587	1008
8	rs1836633	G	A	0.327381	1008
8	rs185401154	C	G	0.0138889	1008
8	rs2717562	T	C	0.34127	1008
8	rs1865552	T	G	0.116071	1008
8	rs2717561	T	C	0.0962302	1008
8	rs61525114	C	T	0.116071	1008
8	rs2585176	A	T	0.218254	1008
8	rs587640248	G	A	0.0238095	1008
8	rs6990857	A	G	0.108135	1008
8	rs79588673	A	G	0.116071	1008
8	rs1836632	G	T	0.116071	1008
8	rs1435453	C	T	0.326389	1008
8	rs149091748	C	A	0.0714286	1008
8	rs2572896	C	T	0.185516	1008
8	rs12548797	A	G	0.12996	1008
8	rs117893364	C	G	0.116071	1008
8	rs2585175	G	C	0.447421	1008
8	rs1048831	G	A	0.450397	1008
8	rs2585174	A	G	0.452381	1008
8	rs2572898	G	C	0.333333	1008
8	rs13272904	T	C	0.337302	1008
8	rs6987246	G	A	0.112103	1008
8	rs2585154	C	T	0.304563	1008
8	rs2294012	C	T	0.111111	1008
8	rs2244163	T	G	0.304563	1008
8	rs2244152	C	A	0.420635	1008
8	rs2294011	A	C	0.119048	1008
8	rs2585153	G	A	0.423611	1008
8	rs28719133	C	T	0.119048	1008
8	rs2572899	A	G	0.420635	1008
8	rs2164308	C	T	0.420635	1008
8	rs2585152	A	T	0.420635	1008
8	rs2082801	A	G	0.301587	1008
8	rs6471588	A	G	0.583333	1008
8	rs79112255	T	A	0.0198413	1008
8	rs2717550	T	A	0.420635	1008
8	rs1469811	G	A	0.420635	1008
8	rs76021109	G	A	0.111111	1008
8	rs2164307	A	T	0.298611	1008
8	rs1560986	T	C	0.301587	1008
8	rs2263092	A	G	0.420635	1008
8	rs9657023	G	A	0.12004	1008
8	rs1594999	G	A	0.420635	1008
8	rs10092298	A	G	0.119048	1008
8	rs2376491	G	A	0.301587	1008
8	rs2717552	T	C	0.419643	1008
8	rs146569114	A	C	0.111111	1008
8	rs2572902	A	G	0.420635	1008
8	rs2572904	A	C	0.420635	1008
8	rs4736372	G	A	0.583333	1008
8	rs4736373	G	C	0.162698	1008
8	rs2585150	C	T	0.420635	1008
8	rs2585149	T	C	0.420635	1008
8	rs10481205	T	G	0.119048	1008
8	rs10481206	C	T	0.119048	1008
8	rs10481207	A	G	0.119048	1008
8	rs4736374	A	G	0.583333	1008
8	rs76679208	A	G	0.280754	1008
8	rs2585148	C	G	0.301587	1008
8	rs6471589	T	C	0.583333	1008
8	rs28708997	C	T	0.111111	1008
8	rs28375984	T	C	0.119048	1008
8	rs2572906	G	A	0.301587	1008
8	rs6471590	G	A	0.583333	1008
8	rs2585146	G	T	0.162698	1008
8	rs76280916	T	C	0.0803571	1008
8	rs2585145	G	A	0.420635	1008
8	rs2717606	G	A	0.420635	1008
8	rs2585144	A	T	0.420635	1008
8	rs2717605	T	G	0.301587	1008
8	rs2572907	G	A	0.301587	1008
8	rs6998746	C	A	0.162698	1008
8	rs2572908	A	G	0.301587	1008
8	rs2717603	T	C	0.420635	1008
8	rs77103402	G	A	0.111111	1008
8	rs10111892	G	A	0.119048	1008
8	rs13250661	C	T	0.162698	1008
8	rs73714692	G	T	0.119048	1008
8	rs2717602	G	A	0.301587	1008
8	rs2585141	G	A	0.16369	1008
8	rs2572909	C	G	0.420635	1008
8	rs2585140	A	G	0.420635	1008
8	rs182473616	A	C	0.0128968	1008
8	rs3758079	G	A	0.161706	1008
8	rs2717601	T	C	0.420635	1008
8	rs2585139	C	G	0.301587	1008
8	rs2280877	G	T	0.291667	1008
8	rs2257796	T	C	0.420635	1008
8	rs2585138	C	T	0.420635	1008
8	rs2257840	C	T	0.419643	1008
8	rs7000507	A	C	0.0972222	1008
8	rs6991446	T	C	0.560516	1008
8	rs2585136	A	G	0.299603	1008
8	rs12679168	C	T	0.223214	1008
```
