## Supplementary material for "Characterization of shared and ancestry-specific signals driving complex traits using multi-ancestry fine-mapping": s2_snps.txt

```
rs9285635
rs9324554
rs62512982
rs12679521
rs11167091
rs12549657
rs13275144
rs12155631
rs74685764
rs12156174
rs9721305
rs9720181
rs9720679
rs11784579
rs11775168
rs62512983
rs9772153
rs13263520
rs11785612
rs11778614
rs11167092
rs140186610
rs13274472
rs62512986
rs62512987
rs58058193
rs9694154
rs9694100
rs9694190
rs9693309
rs9693323
rs11776017
rs62512989
rs150351238
rs12682375
rs9693774
rs9720892
rs28639741
rs11775314
rs9774290
rs10107266
rs12547520
rs12547535
rs9693553
rs10875474
rs12543543
rs9324555
rs9774266
rs73369681
rs10095793
rs9693810
rs9324556
rs9324557
rs9324558
rs145874311
rs9324559
rs117044040
rs9772779
rs11167095
rs9324560
rs9324561
rs12546857
rs12545168
rs9721191
rs12547368
rs62512991
rs9802100
rs9324562
rs9324563
rs141102041
rs9720958
rs55870511
rs9324564
rs11781672
rs9773681
rs13268765
rs144251942
rs78729988
rs72690723
rs68094446
rs67659622
rs13261351
rs9720781
rs9285637
rs9324565
rs79981199
rs9324566
rs55687951
rs117098858
rs73713482
rs3934993
rs9324567
rs11995875
rs76810788
rs9324568
rs10109869
rs117841548
rs12056948
rs28599470
rs28617681
rs13275139
rs9692925
rs9693871
rs9771932
rs9773076
rs74478821
rs13248064
rs12543585
rs73713485
rs3936067
rs9324569
rs12541756
rs77094987
rs9324570
rs142616768
rs58874513
rs9772881
rs6996982
rs4073246
rs9720495
rs4073248
rs4073247
rs7387227
rs7388571
rs10101158
rs10110903
rs7836736
rs79434087
rs6583654
rs78768659
rs151183717
rs79397876
rs10110226
rs10097855
rs66647381
rs76402454
rs35377219
rs34221852
rs80269828
rs55922321
rs142608536
rs72614019
rs74822532
rs9644544
rs11991167
rs150807082
rs12546304
rs190655344
rs1823148
rs11778716
rs151127845
rs11786376
rs77329890
rs1345144
rs148061107
rs13256308
rs6583557
rs6583558
rs7387130
rs79419225
rs4917230
rs6583559
rs7001012
rs117892032
rs6985874
rs7840260
rs117561140
rs139678442
rs77735250
rs7386266
rs7386267
rs6421317
rs754283
rs6421318
rs140200091
rs6991120
rs6421319
rs7813185
rs10103803
rs72614020
rs117585663
rs6421320
rs6583586
rs148373766
rs10282980
rs7844263
rs6583587
rs7825079
rs28453040
rs78754027
rs13262901
rs7013384
rs74592801
rs2316461
rs6583592
rs2316460
rs6583593
rs2121474
rs76515782
rs6995285
rs7813910
rs12676766
rs12676767
rs11774264
rs78331036
rs114754893
rs7387757
rs116400495
rs60120846
rs12678389
rs6583601
rs6583603
rs7838292
rs7824056
rs78412236
rs10113291
rs143651485
rs141509901
rs6583614
rs6998435
rs117683345
rs9773641
rs7012868
rs7012875
rs1446940
rs6997250
rs7007066
rs6583615
rs114530977
rs1446938
rs114062599
rs74336919
rs13281454
rs13281464
rs11777394
rs7388323
rs9785077
rs9785126
rs9785081
rs145313808
rs1966800
rs3926193
rs11990132
rs72614021
rs11786180
rs55982805
rs76733963
rs11780416
rs6583617
rs7388266
rs1446939
rs115990186
rs79811719
rs6985157
rs74485785
rs6985498
rs78055122
rs78769464
rs11777156
rs149558661
rs935452
rs80169883
rs79718962
rs11988083
rs191370174
rs13267482
rs68094551
rs76660175
rs1542194
rs7388547
rs4917320
rs9792336
rs35460878
rs75199149
rs11167096
rs9792219
rs58746247
rs4917318
rs935454
rs935455
rs4917238
rs78224933
rs66873603
rs72690779
rs7008707
rs11785510
rs11774910
rs11775637
rs11782791
rs11167097
rs11167098
rs7843278
rs6989799
rs4917237
rs77093438
rs4917236
rs77628520
rs1992805
rs80114509
rs1446935
rs11167102
rs11167103
rs10875475
rs28549192
rs4917322
rs116927692
rs6987594
rs9644547
rs6583547
rs76421913
rs2028930
rs935461
rs10096662
rs28654384
rs11167104
rs10108313
rs10875476
rs67715617
rs11167105
rs11167106
rs11167107
rs10097880
rs11779226
rs6583548
rs4917324
rs4917325
rs4917326
rs4917243
rs4917327
rs4917244
rs66770164
rs1530590
rs61178094
rs1838905
rs1838904
rs9644548
rs67325768
rs12675549
rs11775705
rs117411290
rs56177626
rs11780731
rs4917328
rs4917329
rs60757198
rs79114588
rs34224344
rs35746087
rs75316669
rs75812220
rs1562369
rs74829784
rs77615252
rs74606040
rs67301410
rs7463711
rs75193193
rs7831570
rs12550163
rs1562374
rs35287277
rs4392941
rs58388633
rs71516664
rs7005204
rs74324906
rs4350018
rs76173738
rs4917247
rs4917212
rs55820740
rs35284804
rs34060275
rs36098728
rs35589100
rs34816936
rs6998863
rs4917249
rs76396609
rs4244240
rs4244241
rs4244242
rs75769985
rs4244243
rs3937642
rs74565016
rs143923955
rs77279182
rs7844001
rs6996758
rs34478488
rs12114538
rs4612374
rs4917213
rs78855949
rs34037520
rs117698149
rs113050673
rs72696800
rs12676920
rs4999020
rs4645593
rs935459
rs4541966
rs4333638
rs4541967
rs7845056
rs71516665
rs6583552
rs34053892
rs6583553
rs6991768
rs6583554
rs10216552
rs935458
rs4404952
rs744344
rs744343
rs744342
rs4260922
rs4501617
rs76678776
rs61227053
rs116933938
rs143828203
rs13281152
rs34293962
rs6583555
rs7846274
rs78547199
rs34960479
rs4244244
rs7814977
rs77889234
rs67132476
rs4917250
rs71516667
rs4917216
rs4917217
rs4917251
rs56579226
rs9694428
rs9692923
rs12675513
rs4297064
rs13278238
rs4917252
rs10087678
rs34356284
rs4917253
rs4244245
rs10098773
rs79137459
rs12682599
rs4130074
rs67676203
rs553860338
rs28631761
rs61440821
rs77338466
rs73716024
rs4076554
rs117787119
rs79324153
rs4917255
rs142613450
rs10106516
rs4917256
rs4917257
rs62512243
rs4917258
rs76329314
rs10092183
rs59694261
rs28709344
rs28367088
rs72698411
rs10108030
rs72698412
rs1542758
rs73716025
rs72698413
rs11167109
rs11984902
rs4917259
rs4917260
rs117614411
rs4917261
rs4917262
rs72698416
rs4917263
rs4917264
rs118166243
rs12164219
rs76174887
rs34973588
rs57648918
rs7836086
rs74699011
rs72698419
rs73361540
rs66781889
rs72698420
rs57330724
rs58603452
rs10086245
rs79386544
rs10096413
rs72698425
rs72698426
rs72698428
rs74927291
rs57548001
rs60706888
rs12676273
rs72698430
rs60667701
rs57066332
rs68021851
rs139633212
rs79555782
rs77229149
rs73716027
rs59165388
rs13279953
rs57884141
rs60010892
rs734756
rs734753
rs734754
rs734755
rs55938974
rs56355546
rs56181567
rs4917265
rs10103020
rs10103142
rs10092536
rs28673694
rs12680133
rs12680153
rs72499107
rs72698435
rs67290160
rs72499108
rs66584876
rs67478447
rs72499109
rs117874595
rs55856962
rs77399073
rs72698437
rs58813722
rs59944747
rs72698440
rs72698441
rs143211381
rs79362580
rs72698442
rs28635697
rs28430323
rs72698443
rs73716038
rs66808235
rs72698444
rs77214423
rs4917266
rs13282686
rs4917267
rs76619472
rs6996685
rs6981779
rs7004581
rs75021756
rs4917218
rs4917268
rs72698446
rs79956427
rs13278844
rs72698447
rs4917219
rs13278431
rs13279925
rs72698448
rs13277219
rs13279493
rs878866
rs11998510
rs56804875
rs878867
rs79419657
rs1565627
rs2101663
rs1565626
rs1565625
rs1565624
rs72698452
rs74468414
rs1565623
rs72698456
rs56335736
rs11775578
rs28639945
rs13253173
rs13263726
rs11986080
rs11993443
rs11786119
rs9772780
rs7822369
rs67191919
rs10087126
rs13258110
rs4917220
rs76405917
rs4917270
rs4917271
rs77577805
rs4917272
rs4917273
rs75623842
rs79866448
rs74658352
rs7841868
rs7846227
rs73714012
rs750194
rs750195
rs116842007
rs58603248
rs4917274
rs58400588
rs74590307
rs149592420
rs28712583
rs58473583
rs61037907
rs61585342
rs59401182
rs56696185
rs57781465
rs61232049
rs58682154
rs57191516
rs76803575
rs76897445
rs76267288
rs11777322
rs11781584
rs78762902
rs77537197
rs117718641
rs79394108
rs731794
rs76652244
rs744878
rs78003800
rs902827
rs4917275
rs2172306
rs902826
rs56137154
rs34292923
rs114860979
rs73714032
rs55901436
rs4917276
rs75952676
rs4917277
rs4917278
rs4917279
rs13252175
rs117079547
rs13250335
rs13250596
rs13261328
rs1352949
rs117825516
rs1388796
rs78738119
rs1388797
rs34706841
rs11167110
rs11167111
rs118112213
rs11167112
rs11167113
rs75414211
rs10875478
rs11167114
rs73365203
rs10875479
rs10875480
rs902819
rs11167115
rs2873034
rs55892846
rs78681300
rs902820
rs902821
rs12545923
rs10875481
rs7009641
rs75495724
rs57375001
rs7015050
rs78428530
rs10113617
rs7002923
rs7003047
rs72683314
rs56352096
rs67626817
rs75945489
rs4917280
rs4917281
rs4917282
rs11786894
rs10093158
rs10094072
rs10094207
rs66545034
rs10108708
rs13274788
rs5003835
rs1492365
rs1492366
rs1492367
rs4596687
rs66984531
rs28375965
rs79382669
rs7824432
rs7846625
rs11167116
rs1492368
rs902822
rs879431
rs879430
rs148653364
rs1388800
rs80235997
rs11167117
rs1388801
rs1492370
rs7816988
rs7840462
rs7826964
rs7813106
rs7840899
rs11167118
rs13275086
rs7817688
rs7832678
rs6583560
rs7846311
rs7837264
rs7816377
rs12544161
rs12675157
rs12677032
rs11775108
rs56124779
rs72683325
rs7820768
rs4506255
rs67412004
rs2029621
rs2029620
rs7821518
rs56776435
rs58242508
rs77124843
rs7825860
rs7832653
rs67984919
rs57592589
rs61161072
rs4917284
rs76809991
rs4917285
rs4917286
rs4917287
rs4917288
rs4917289
rs4917290
rs7006590
rs6583564
rs6583565
rs6583566
rs6583567
rs7825460
rs7814797
rs4917291
rs4917223
rs4917292
rs6583568
rs6583569
rs6583570
rs72683334
rs4917224
rs4917225
rs4917226
rs4917227
rs11987321
rs4917293
rs6993697
rs74680321
rs12115122
rs7815624
rs12114519
rs2315960
rs79391251
rs68001570
rs2220696
rs2201176
rs67206295
rs2201177
rs4917294
rs4917295
rs13268779
rs13272465
rs13272748
rs4917296
rs4917297
rs4917298
rs118038055
rs13254582
rs4917299
rs4917300
rs4917301
rs4917302
rs4917303
rs4917304
rs67639949
rs7829749
rs73714054
rs72614023
rs67425859
rs13257943
rs67564501
rs67842927
rs12677066
rs67423471
rs7826576
rs7834601
rs7844385
rs7844494
rs7830596
rs7834925
rs7835229
rs66700815
rs111355983
rs67074221
rs56146802
rs55845440
rs56096131
rs55800112
rs11786676
rs7845034
rs140336768
rs6988337
rs6988496
rs6993344
rs10088138
rs141005972
rs10101202
rs10088515
rs11781457
rs11782992
rs7843263
rs117276516
rs7833590
rs7833592
rs750521
rs750520
rs4917229
rs62514197
rs117049574
rs10111972
rs117379841
rs10106206
rs7817581
rs6986353
rs10096860
rs7815360
rs6985033
rs28493130
rs10090986
rs11985865
rs28594706
rs62514203
rs62514204
rs62514205
rs62514206
rs12675852
rs6583571
rs4415353
rs4645594
rs7841750
rs12334532
rs10105961
rs10087584
rs4917305
rs9644549
rs72683382
rs1038850
rs12334425
rs7814978
rs12334799
rs7010485
rs6999830
rs12334475
rs12334479
rs12334480
rs35138130
rs35519719
rs72683386
rs35676192
rs72683387
rs35436917
rs35930412
rs34510203
rs36042959
rs34867078
rs34707678
rs35552777
rs34403780
rs13252767
rs13250640
rs59841668
rs34223520
rs4415352
rs4548216
rs4416858
rs7814958
rs7828766
rs7835599
rs7815097
rs6583572
rs7839901
rs6583573
rs116068944
rs6583574
rs6583575
rs6583576
rs6583577
rs6583578
rs6583579
rs56315363
rs7007347
rs7004209
rs7004344
rs7004517
rs7012025
rs6993975
rs6993985
rs7838418
rs61229666
rs10100137
rs13264715
rs11785036
rs11785037
rs11785097
rs146152305
rs72683393
rs4917231
rs116263378
rs4917232
rs6995120
rs6995130
rs117994974
rs7830328
rs35062801
rs6995940
rs112908912
rs1580643
rs79094118
rs11775269
rs60899365
rs149421259
rs1976214
rs4917306
rs4917307
rs10095194
rs4917308
rs10106065
rs4917309
rs11167119
rs10095654
rs4244246
rs4244247
rs4244248
rs2315958
rs1316892
rs2131222
rs1316891
rs78735997
rs4917235
rs10113104
rs4917311
rs4917312
rs28526252
rs76616315
rs10090087
rs36047641
rs9324575
rs9324576
rs6992003
rs10098391
rs6583581
rs72685503
rs7824033
rs11777775
rs67701591
rs181116919
rs10464984
rs7388281
rs79138852
rs111994419
rs141935531
rs78267869
rs117194047
rs3968640
rs76200113
rs7386204
rs34743069
rs12678560
rs7845878
rs7819659
rs12677839
rs12541998
rs902823
rs12547400
rs12547427
rs11167120
rs11993833
rs902824
rs751755
rs35036524
rs13264302
rs744769
rs1873698
rs1873699
rs1873700
rs1873701
rs1873702
rs11777377
rs11786860
rs10103378
rs74843064
rs2873053
rs902829
rs9969429
rs902831
rs902832
rs902833
rs6583582
rs9324577
rs11780280
rs11167121
rs11994416
rs77831101
rs117886706
rs902834
rs2315956
rs902835
rs11777974
rs35327258
rs745145
rs728827
rs11778845
rs75352922
rs10095832
rs11786296
rs10109668
rs1109507
rs10096265
rs11786358
rs1574540
rs4917314
rs4917315
rs11787284
rs182174484
rs902838
rs2316024
rs2316023
rs34441507
rs62511318
rs28477419
rs62511320
rs11785292
rs11778623
rs9324579
rs7017932
rs7018414
rs11780366
rs13253406
rs4917316
rs1873703
rs6986562
rs6981017
rs141404042
rs10091531
rs7010981
rs56368599
rs11782382
rs6996172
rs7011319
rs7350078
rs7350103
rs7350065
rs7386394
rs58523179
rs7835217
rs117013624
rs73371578
rs6994266
rs7011064
rs768803
rs1388803
rs10087556
rs10783167
rs73371588
rs7835207
rs747769
rs747900
rs747899
rs747898
rs116941710
rs76527946
rs11774613
rs10086355
rs74519284
rs11996074
rs7387109
rs7387110
rs7388160
rs78594864
rs747551
rs117834769
rs11167124
rs58401106
rs2316017
rs2316016
rs2316015
rs72685537
rs2316014
rs7388555
rs13275116
rs7833976
rs11167126
rs7464295
rs13265271
rs11987874
rs13280465
rs75169052
rs56281782
rs58631178
rs7823184
rs7016148
rs13265336
rs6988568
rs7834060
rs56228710
rs56125011
rs111471215
rs75011997
rs57688343
rs57214024
rs57614333
rs34347950
rs72685548
rs7013616
rs75785598
rs11997501
rs62514661
rs62514662
rs62514663
rs35213837
rs35514971
rs13248223
rs62514665
rs13282544
rs62514666
rs11167127
rs11167128
rs6583588
rs6583589
rs7461193
rs62514704
rs6583590
rs7017779
rs7003042
rs6991496
rs62514705
rs7822913
rs62514706
rs55965102
rs62514707
rs3934930
rs62514708
rs3934929
rs11996200
rs72685554
rs7461022
rs62514709
rs13259562
rs58490477
rs11996322
rs13277497
rs59539070
rs13267013
rs11167129
rs11167130
rs57304954
rs67088171
rs62514710
rs62514711
rs67089026
rs117339349
rs62514712
rs13266904
rs10110636
rs10113665
rs7817259
rs10085978
rs28571173
rs67297611
rs7461286
rs7465378
rs10099944
rs10090285
rs62514713
rs10087298
rs10100233
rs62514714
rs10104197
rs13258478
rs10093579
rs7463055
rs11996220
rs10093719
rs7828873
rs10090782
rs62514715
rs7829436
rs58659737
rs13248553
rs7463437
rs60375626
rs13261991
rs62514718
rs13259444
rs7843340
rs7820713
rs13248212
rs7461054
rs7463731
rs13255560
rs79542571
rs13263134
rs574442531
rs13275376
rs13264622
rs73716133
rs78487052
rs7831563
rs6583594
rs7463357
rs56651696
rs56651660
rs111161526
rs58705028
rs11991419
rs11995307
rs11996095
rs7462473
rs7000077
rs10429387
rs11167132
rs11781880
rs11997375
rs77058448
rs189044927
rs12550523
rs7832870
rs6583595
rs7823353
rs73716134
rs12543791
rs55801296
rs55881986
rs55749264
rs4976997
rs4976958
rs4976959
rs7823186
rs56239519
rs11785809
rs56254596
rs11776418
rs59162367
rs58192102
rs73375415
rs73375418
rs73375420
rs57070783
rs60325150
rs112601708
rs77374799
rs77148793
rs79913391
rs56041768
rs55671251
rs56217456
rs73716135
rs7003922
rs185890368
rs73716136
rs182421732
rs6999695
rs73375424
rs73375426
rs73375429
rs7831744
rs7817648
rs73375432
rs7845817
rs7846108
rs73375434
rs28655823
rs7007430
rs11167133
rs7460879
rs7460934
rs7464741
rs4075825
rs4075826
rs7828532
rs73375438
rs35275531
rs7836666
rs4075397
rs4976988
rs4976989
rs75012361
rs77230682
rs10090017
rs6984926
rs78911607
rs62514726
rs116958303
rs11781111
rs7011367
rs7827523
rs55919504
rs7821413
rs72685590
rs13270212
rs4075833
rs7462759
rs3935507
rs4075832
rs10113305
rs10096374
rs76249375
rs4976998
rs62511780
rs58903443
rs7845512
rs7825509
rs9801943
rs9801766
rs35984592
rs11778210
rs62511782
rs76869339
rs34476929
rs7465156
rs11785027
rs55822244
rs4976999
rs4977000
rs4977001
rs4977002
rs79783289
rs62511784
rs4977003
rs4976960
rs3923878
rs4976961
rs62511785
rs6583596
rs7460809
rs4977004
rs4977006
rs4977007
rs7388078
rs35705488
rs35956099
rs190230831
rs4977008
rs75640561
rs7465207
rs6583597
rs6583598
rs80321173
rs3922899
rs7463536
rs6583599
rs13282157
rs13282222
rs13249341
rs7839586
rs35291373
rs372157680
rs79231589
rs56127033
rs9650579
rs4976962
rs9644545
rs7819712
rs6583600
rs35975499
rs7813676
rs80010465
rs7813824
rs182650751
rs13254148
rs34724010
rs75599729
rs76135598
rs10093312
rs59445352
rs10104269
rs4523398
rs60219477
rs56040566
rs56379226
rs4976963
rs4976965
rs36101985
rs34335407
rs115994079
rs62512614
rs79711926
rs77277446
rs111065525
rs56207506
rs115030158
rs62512615
rs78761200
rs11990589
rs4333743
rs116984396
rs4345692
rs4075228
rs4075227
rs4976948
rs4413905
rs74855084
rs4976967
rs112970850
rs11992923
rs78564166
rs79028082
rs7463969
rs7464819
rs28697246
rs7841818
rs13269219
rs4976950
rs11777164
rs28540013
rs7460924
rs6583602
rs62512616
rs73716161
rs28640269
rs7844989
rs28460883
rs7835585
rs35675744
rs57296186
rs67288141
rs3935729
rs4327969
rs4072917
rs4075095
rs3935704
rs117218568
rs11167134
rs10216862
rs72687312
rs10216864
rs74865482
rs7460104
rs7464574
rs4976968
rs7463863
rs4976969
rs4976970
rs4976952
rs6583604
rs6583605
rs6583606
rs11786405
rs13260725
rs74196695
rs7016042
rs35414995
rs11988625
rs11167135
rs10089631
rs10102446
rs10102774
rs75213180
rs13281016
rs73362774
rs4976971
rs11787519
rs11784523
rs4976972
rs4976973
rs73362779
rs28594536
rs10098073
rs4976974
rs190165666
rs4976975
rs11167136
rs4976976
rs4458978
rs4129585
rs12676511
rs10100321
rs117159192
rs142998613
rs79751487
rs4976977
rs4976978
rs4976953
rs4976979
rs117269539
rs4976980
rs7465167
rs4325022
rs4976981
rs59554395
rs4976982
rs67498679
rs13262595
rs34643171
rs13438979
rs35747710
rs7828173
rs7828451
rs7830520
rs10464987
rs4436250
rs150589092
rs78946212
rs111716736
rs7465677
rs10092090
rs10110368
rs74592628
rs4284148
rs11991896
rs7832212
rs7822538
rs7822799
rs6583607
rs6583608
rs6583609
rs12545056
rs12545057
rs4976954
rs13282237
rs8180995
rs8180914
rs12234969
rs4976983
rs4976984
rs4976985
rs7820538
rs13256788
rs6985751
rs34870209
rs76508492
rs79293161
rs6583610
rs10875482
rs73364653
rs73364656
rs6583611
rs58070749
rs58302364
rs59019358
rs73364661
rs78778150
rs76815107
rs11996660
rs73364669
rs111405432
rs7012636
rs35538023
rs67756423
rs117670171
rs372461787
rs58530789
rs4366191
rs4633164
rs79141160
rs28694701
rs7462788
rs79271066
rs3935371
rs3935370
rs75013236
rs12548983
rs67736411
rs117251831
rs13250766
rs116369844
rs7460777
rs55637681
rs34259915
rs34477796
rs56844227
rs76751760
rs140410914
rs10095785
rs35828884
rs13274119
rs73366608
rs72687339
rs72687340
rs77487748
rs67439964
rs72687341
rs72687342
rs34721137
rs57757167
rs61131965
rs73366612
rs13260208
rs73366616
rs12544947
rs73366619
rs12547214
rs72687343
rs73366623
rs72687344
rs72687345
rs72687347
rs75857023
rs6583612
rs72687350
rs6996357
rs4269661
rs4601464
rs117832836
rs4578081
rs9644550
rs58862896
rs9644551
rs6985428
rs9657472
rs57634503
rs117215528
rs59160902
rs61546730
rs4259531
rs6583613
rs4976986
rs75057805
rs4976955
rs12675715
rs28472969
rs7014279
rs79248723
rs34469664
rs34066697
rs55667547
rs35674714
rs147518573
rs11989641
rs117867188
rs34667744
rs73366657
rs73366660
rs66519482
rs73714107
rs77996094
rs67717665
rs67295124
rs117466083
rs72687357
rs78527426
rs115240988
rs6983847
rs72687360
rs72687362
rs76873068
rs3923080
rs117828454
rs10109126
rs4976990
rs117297465
rs28653024
rs181999584
rs12679867
rs74418376
rs12679951
rs117980982
rs10086550
rs34819186
rs57310109
rs35951447
rs34853464
rs117457718
rs148488504
rs62513098
rs9801827
rs4976991
rs187642133
rs551878643
rs7834194
rs67317093
rs72687368
rs74576444
rs4610878
rs4976992
rs4976993
rs145796275
rs35916511
rs7814481
rs7818332
rs7814166
rs75135181
rs55878729
rs7817381
rs7817679
rs144329989
rs4976994
rs112198156
rs6998660
rs4325021
rs7833728
rs9644546
rs9644552
rs72687372
rs79291814
rs9324580
rs7832348
rs74717878
rs7832163
rs78686810
rs28758911
rs28396985
rs13265050
rs4350094
rs4468046
rs12682233
rs13272653
rs189362403
rs78532560
rs34695799
rs73368562
rs7817330
rs7822013
rs58992978
rs112688496
rs73368566
rs78792582
rs10099330
rs10099967
rs10102944
rs34125582
rs13255588
rs58635845
rs72687376
rs75130989
rs13264967
rs139445035
rs7830524
rs4976996
rs77954171
rs60811751
rs72614025
rs56151184
rs4412491
rs7821338
rs4581170
rs4454410
rs4075366
rs4075364
rs34190599
rs35605166
rs11988550
rs79527629
rs76356767
rs12717833
rs13439197
rs68023786
rs111788747
rs143830808
rs12678581
rs145106907
rs55768614
rs12679140
rs12679205
rs11167137
rs11167138
rs12680120
rs4325020
rs199530982
rs73368600
rs13267784
rs62636463
rs10107365
rs112603690
rs141404394
rs4259530
rs62000450
rs28469189
rs117866299
rs68144282
rs77908480
rs55720379
rs13261479
rs117936421
rs13252003
rs13252038
rs13252334
rs62513768
rs4514123
rs56055628
rs150344204
rs6981645
rs35210469
rs7009759
rs570959625
rs34143103
rs10104625
rs79497744
rs13266463
rs72614026
rs34132475
rs72687386
rs79724827
rs61119807
rs7814338
rs11988315
rs55635915
rs56047976
rs80338163
rs74455537
rs6983790
rs13278585
rs184847677
rs35317953
rs113367744
rs13253068
rs117037204
rs9969572
rs9969452
rs7000748
rs4370657
rs75359921
rs76083725
rs11984722
rs7014552
rs76950995
rs9969530
rs72687388
rs72687389
rs72687391
rs34722595
rs73714127
rs10435683
rs77817150
rs60488223
rs72687392
rs12676425
rs74543310
rs80240461
rs62513775
rs12678826
rs12678840
rs10088016
rs78932790
rs13275046
rs13264307
rs79945954
rs13265349
rs73370362
rs13257459
rs13257497
rs13255623
rs13255652
rs78499036
rs4427288
rs78109438
rs62513776
rs116127930
rs4076885
rs4501708
rs9324582
rs55676004
rs4076886
rs4518767
rs4553034
rs10095340
rs60070950
rs118117659
rs34238444
rs11994696
rs76571096
rs72614027
rs34120696
rs34362113
rs149327731
rs75534174
rs115052558
rs34942620
rs77442058
rs111352636
rs55949558
rs67990630
rs79460462
rs80309837
rs61741289
rs150043017
rs10100935
rs10110836
rs10101224
rs143059674
rs58650040
rs58013430
rs74515896
rs9644553
rs9324583
rs9324584
rs7844534
rs7838124
rs4073588
rs4073587
rs4510986
rs56725986
rs72614028
rs77032307
rs10448127
rs113902798
rs55744927
rs11996196
rs150439839
rs11997054
rs7823508
rs7827142
rs7835032
rs13268283
rs7463612
rs74851190
rs75610890
rs72614029
rs139538973
rs78000032
rs78197069
rs13279639
rs77706711
rs28579408
rs79790304
rs7814359
rs78297359
rs117750417
rs117862544
rs145038178
rs4520288
rs12682479
rs79038539
rs77775615
rs59948197
rs10091919
rs35417839
rs117449392
rs7831197
rs7842501
rs62511362
rs35860688
rs76833876
rs77321201
rs36117364
rs11986464
rs35947337
rs11985755
rs11985783
rs75360843
rs75838296
rs6984313
rs7007696
rs12682490
rs79365211
rs12682505
rs76039863
rs72614030
rs35831095
rs78654166
rs13253773
rs76917128
rs35979165
rs143416861
rs75403822
rs4419935
rs57417714
rs7388487
rs116909360
rs79074199
rs78608118
rs75777167
rs6583620
rs34954834
rs6583621
rs60788451
rs12676061
rs12677540
rs6989962
rs111632729
rs35209325
rs75972019
rs567161340
rs59519997
rs11984886
rs141750280
rs6983488
rs147471974
rs149214675
rs142440311
rs11985182
rs3935615
rs78133582
rs4398971
rs77959846
rs7013121
rs6998259
rs57683501
rs77094377
rs75964375
rs76278996
rs34714270
rs35573743
rs148846840
rs117966797
rs143482261
rs78735317
rs140661407
rs150177656
rs116918444
rs117117155
rs77998256
rs35640229
rs7829449
rs146612954
rs7833344
rs139830312
rs116862452
rs4244716
rs118080113
rs79996118
rs76941099
rs74788062
rs11990697
rs34033640
rs118176463
rs74581158
rs4928692
rs75072850
rs77029546
rs4576462
rs61596454
rs12386827
rs10091129
rs4928693
rs34762241
rs28706451
rs7822663
rs7813175
rs6583622
rs6997270
rs28393553
rs28586904
rs74886031
rs74736440
rs7387891
rs28433910
rs28611082
rs13277505
rs7011350
rs35556050
rs11167139
rs144083945
rs28481982
rs72614031
rs13272936
rs115343876
rs6583623
rs72614032
rs77953648
rs116812613
rs72614033
rs68095309
rs75691137
rs112795720
rs146005641
rs7015620
rs7357419
rs9324585
rs9324586
rs59366013
rs7011076
rs7001793
rs9801745
rs9802048
rs115313761
rs75368817
rs142653767
rs9802050
rs116757543
rs9801805
rs115537328
rs9801789
rs72689010
rs76048519
rs10092134
rs79028692
rs76956356
rs12543849
rs4977027
rs117886195
rs4301486
rs7462663
rs7463430
rs9324587
rs4567083
rs4509378
rs4509379
rs4291309
rs4398970
rs7834984
rs10109771
rs116082563
rs114756093
rs7838831
rs7829227
rs7386438
rs7387341
rs77569169
rs79251679
rs6583624
rs7010666
rs6991858
rs72689013
rs7004392
rs13248662
rs187233580
rs9692983
rs7844419
rs7386893
rs7387419
rs7388480
rs77810321
rs7387733
rs7827501
rs7834320
rs7827631
rs13268619
rs13261142
rs13260463
rs13260468
rs116948179
rs10093944
rs115061084
rs10093974
rs10093278
rs10093425
rs10108736
rs77746097
rs74677635
rs7388074
rs78891686
rs75872626
rs7388168
rs76753262
rs145882048
rs35153638
rs35767080
rs34023392
rs62511427
rs35042888
rs4928694
rs4928695
rs77603835
rs114533936
rs553591667
rs76949418
rs151090608
rs79092898
rs140154612
rs6583626
rs6583627
rs6986148
rs6583628
rs4928696
rs6583629
rs74727500
rs117458383
rs77156791
rs7387348
rs6583630
rs4073866
rs140052215
rs7465024
rs4073887
rs35773225
rs62511434
rs35109071
rs9720613
rs9720651
rs9720657
rs9324590
rs9692971
rs9692995
rs7828281
rs6991885
rs9792297
rs77439319
rs7823446
rs145509303
rs7822964
rs60570361
rs76193857
rs7827985
rs11167140
rs7461496
rs7464750
rs112553033
rs7013625
rs7003245
rs7465674
rs7459463
rs75669141
rs77036885
rs75002248
rs6583632
rs7008880
rs7000791
rs6985837
rs9324591
rs9657473
rs11167141
rs28558864
rs28713769
rs7386780
rs78723507
rs79094888
rs73717110
rs7843550
rs7386018
rs7386363
rs76280215
rs7827885
rs114412397
rs7827904
rs118003385
rs6988705
rs7388208
rs7001718
rs7012428
rs140344541
rs12550370
rs12548119
rs77227816
rs13249306
rs11992044
rs11984674
rs79095373
rs9720227
rs11984765
rs12541720
rs76325201
rs76926222
rs116904515
rs4977102
rs35676897
rs7012372
rs13271875
rs13280670
rs13272253
rs117759986
rs60002603
rs116078239
rs56095629
rs9801760
rs34719983
rs11785114
rs117699537
rs72689024
rs117352140
rs7827372
rs77316958
rs11776922
rs11787132
rs11780079
rs75573768
rs112475173
rs9801978
rs9801713
rs72614034
rs9802040
rs9801746
rs12544557
rs12546755
rs12544559
rs12545075
rs12541892
rs182060509
rs185941894
rs190660475
rs11167142
rs11167144
rs72689033
rs4977020
rs11167145
rs12544597
rs72614035
rs184914688
rs77727475
rs28557459
rs34687593
rs79462825
rs192568508
rs118016924
rs35543644
rs11779434
rs144836698
rs77823953
rs9693074
rs79582555
rs75911741
rs77599483
rs75092588
rs76971066
rs79881034
rs74952329
rs10092920
rs72499114
rs201722467
rs191049799
rs140108627
rs114216723
rs12543637
rs78317875
rs10102579
rs9324592
rs189042750
rs13256888
rs371249984
rs117692597
rs13263946
rs534878084
rs7460106
rs139519888
rs12682623
rs114780223
rs75115813
rs112057862
rs117758048
rs75769785
rs79657115
rs116673732
rs13276689
rs112278863
rs13251081
rs78807668
rs76320865
rs142204633
rs78451724
rs76397684
rs12679921
rs3934731
rs140615269
rs76599288
rs55887230
rs62511453
rs73714303
rs6583633
rs6583634
rs79517895
rs76317788
rs180800852
rs111161537
rs62511454
rs74590544
rs145149434
rs12548460
rs75135129
rs7822554
rs7815622
rs56294514
rs55731933
rs80245449
rs75381768
rs55875009
rs10481393
rs148729677
rs10481394
rs111988863
rs7386405
rs13279697
rs13252518
rs12682337
rs12680973
rs4509377
rs7006165
rs6583635
rs11782438
rs11776057
rs34794913
rs35459526
rs62513266
rs10875483
rs4074759
rs4074758
rs7386480
rs6583636
rs6583637
rs61595396
rs6583638
rs7386569
rs7386916
rs6583639
rs7462966
rs78507385
rs13255287
rs6984396
rs73714305
rs7825551
rs142947883
rs7826002
rs28661915
rs58146480
rs58977072
rs59317811
rs7843913
rs58657664
rs118117992
rs7386201
rs540034505
rs11167147
rs4977037
rs7386358
rs34071546
rs12546526
rs13278404
rs62513296
rs34649257
rs76894564
rs66787637
rs188760884
rs4977033
rs58371504
rs35062832
rs9694172
rs9657474
rs79488548
rs79976015
rs80114748
rs78496831
rs9771965
rs35665724
rs114459079
rs77558925
rs66615287
rs116796451
rs12542428
rs114566481
rs77949034
rs77066672
rs75573695
rs13281622
rs12674888
rs67091000
rs114997687
rs7386136
rs7839199
rs7828246
rs77248631
rs7462471
rs7460600
rs7465185
rs34031406
rs13267277
rs115725932
rs56050908
rs62513303
rs62513304
rs57073168
rs10109465
rs28430277
rs4977009
rs10283377
rs4977036
rs73714311
rs28626656
rs7838992
rs79395480
rs78416774
rs75669570
rs73374154
rs186944042
rs117454032
rs13249935
rs58746222
rs59966565
rs56074787
rs118002779
rs56070997
rs7846567
rs56897444
rs13250675
rs7387226
rs117250494
rs13270077
rs71518703
rs13271283
rs75777031
rs7837059
rs10095825
rs13269567
rs13272804
rs36121715
rs4394436
rs4394435
rs4977038
rs139018791
rs60262122
rs75397944
rs10097101
rs58307061
rs4977010
rs7386261
rs77931078
rs58624742
rs7460242
rs7462518
rs7460047
rs13276323
rs7387853
rs7388198
rs7462701
rs28449777
rs9644555
rs76137080
rs61755064
rs34364916
rs9650581
rs13265333
rs13265826
rs61549099
rs36026522
rs13260141
rs76254592
rs7387708
rs7387737
rs4977077
rs4977078
rs71518704
rs10435693
rs10435694
rs4128450
rs57209283
rs73374179
rs34685964
rs7387754
rs7387255
rs4977103
rs7386620
rs7386386
rs7824257
rs7834035
rs7387698
rs77213507
rs57230132
rs12543680
rs35289357
rs12680736
rs149369414
rs13269784
rs73714339
rs68105103
rs111984954
rs73714341
rs73714343
rs189680005
rs78707374
rs5002396
rs73714348
rs11167148
rs35187845
rs72689069
rs7460370
rs4977104
rs13266422
rs80276142
rs7386624
rs117126018
rs74531417
rs4977105
rs10086710
rs10086719
rs13250983
rs13251207
rs11992692
rs4977106
rs4977023
rs4977107
rs7386652
rs7386662
rs7388449
rs7388484
rs369832230
rs11997988
rs7387068
rs3935087
rs6996219
rs6996385
rs7016323
rs34839003
rs10105710
rs59132139
rs7388539
rs7387788
rs6583644
rs6583645
rs6583646
rs4977024
rs6583647
rs7459959
rs57412741
rs6583648
rs6583649
rs6999400
rs117921199
rs4977025
rs13262940
rs13274483
rs79484845
rs75570795
rs4977026
rs4073782
rs4073783
rs13273410
rs4073412
rs4073411
rs4073410
rs73714402
rs11984444
rs587657619
rs11167149
rs34080268
rs77101793
rs9693269
rs12550657
rs3934486
rs3934485
rs4977028
rs12550800
rs74371594
rs12114356
rs144843977
rs4977029
rs6981256
rs67544367
rs35975098
rs7830152
rs34968423
rs13276933
rs4977095
rs35198054
rs35388004
rs56997568
rs183519373
rs10105842
rs147533842
rs7829377
rs7829502
rs36065674
rs7008589
rs6996665
rs6982042
rs7009197
rs6583650
rs117137177
rs6583652
rs6583653
rs7838716
rs4977096
rs4977097
rs4977098
rs7465048
rs4977099
rs7843869
rs7813075
rs7827340
rs73375876
rs4977021
rs12543119
rs4977022
rs4977101
rs12544970
rs7463057
rs12545653
rs35036243
rs73716437
rs76055870
rs66671632
rs78792008
rs34492225
rs35775616
rs57758512
rs35083967
rs74460442
rs6985722
rs36050651
rs6985894
rs7002055
rs7835613
rs12546658
rs13250908
rs13250947
rs79477885
rs57469704
rs13259747
rs13258638
rs13257059
rs35476574
rs60970334
rs58986836
rs7017842
rs117465043
rs73375896
rs13276754
rs35868630
rs9694236
rs9694015
rs10087300
rs9324593
rs11994668
rs13254010
rs28532766
rs28675879
rs12680428
rs12678540
rs58105878
rs12680931
rs10103454
rs76316876
rs145195977
rs12544751
rs12544773
rs10110456
rs79657550
rs11167152
rs60275617
rs7465272
rs13252981
rs36044474
rs13260813
rs185469710
rs77080405
rs76315763
rs35900184
rs10097505
rs28686812
rs2234911
rs28403912
rs28641083
rs72614036
rs28420666
rs28427138
rs28734952
rs28489307
rs28625055
rs28451207
rs28620047
rs28584159
rs28400431
rs28410716
rs28626462
rs62513322
rs144214555
rs79905110
rs79040151
rs28585009
rs28593555
rs73716484
rs77107153
rs189393533
rs28682551
rs28473387
rs56370107
rs79830437
rs28406558
rs114495595
rs28712119
rs61618106
rs55882084
rs75061131
rs76766066
rs72690905
rs114002942
rs117629073
rs77263645
rs4545075
rs73716487
rs75947347
rs73716490
rs6991098
rs2280881
rs13279182
rs192714610
rs34087536
rs78866363
rs2280880
rs7017680
rs7017851
rs2280879
rs2280878
rs6996760
rs7000765
rs6984406
rs79641092
rs78178926
rs7007349
rs76398850
rs74829018
rs9297967
rs9297968
rs9297969
rs80345416
rs4354287
rs76031680
rs76131574
rs9297970
rs147515544
rs9297971
rs9297972
rs80153260
rs77600174
rs79282790
rs13258179
rs58252875
rs9720504
rs4256574
rs4256575
rs9771845
rs117918886
rs7017931
rs6995852
rs143262655
rs150933128
rs9721143
rs117520033
rs9694556
rs9297973
rs6990126
rs76102800
rs149905197
rs9772821
rs4430070
rs117886218
rs117303557
rs144171920
rs9773284
rs10104869
rs11785376
rs11785400
rs4484678
rs4294163
rs4357267
rs7460801
rs7463655
rs79707680
rs9773415
rs9774627
rs117145659
rs146612209
rs117435321
rs9721359
rs13265663
rs73714603
rs4297023
rs4327844
rs4579507
rs77558277
rs4457308
rs80023677
rs73714607
rs73714611
rs79468655
rs10099892
rs76511413
rs10100287
rs4736342
rs77517526
rs74190058
rs34875149
rs35985277
rs10956992
rs4266629
rs4403386
rs4467920
rs4581034
rs4644221
rs75047656
rs7459963
rs11776301
rs9694286
rs4371985
rs4518642
rs4301430
rs4430071
rs4567014
rs4587307
rs10103161
rs7459630
rs7002932
rs1137522
rs1137521
rs13248524
rs77519741
rs11543967
rs4336593
rs76079990
rs4401833
rs1801343
rs1056012
rs76081340
rs117839538
rs6988393
rs144181850
rs3735993
rs4736361
rs4736362
rs4736363
rs4736364
rs4736365
rs4736366
rs12675227
rs4736367
rs3735994
rs3808497
rs2976400
rs3824208
rs117093756
rs750529
rs750530
rs74941729
rs141192000
rs35419434
rs2976399
rs3735999
rs3802234
rs754957
rs3802232
rs34800931
rs2978973
rs34288113
rs141751250
rs77776229
rs6997771
rs80003180
rs13255558
rs11780221
rs11785012
rs4736368
rs117400035
rs78167196
rs7007891
rs6995314
rs10108059
rs10110864
rs12546978
rs79161653
rs4736369
rs2978974
rs184389994
rs9297976
rs2976384
rs2920288
rs13264644
rs2920287
rs2920286
rs73714659
rs2978977
rs73714661
rs2920285
rs2978978
rs2920284
rs2920283
rs2978979
rs2976386
rs34335167
rs10956997
rs2978980
rs2920282
rs73714662
rs587606222
rs73714664
rs2978981
rs117919141
rs2976387
rs2976388
rs2976389
rs2920281
rs6471587
rs2920280
rs13262164
rs2294008
rs2920279
rs2294010
rs2976391
rs3736001
rs2976392
rs3736003
rs2920298
rs2920297
rs2920296
rs2978982
rs1045531
rs2976393
rs2976394
rs10216533
rs2976395
rs1045547
rs1045574
rs2976396
rs1045605
rs2976397
rs56147230
rs2976398
rs2920295
rs2920294
rs2920292
rs2978983
rs12155758
rs10104383
rs2585183
rs10091779
rs73714670
rs73714671
rs28449345
rs73714672
rs2717609
rs2572910
rs146866840
rs73714673
rs2585181
rs117278107
rs55924374
rs4736371
rs2585179
rs141266717
rs1836633
rs185401154
rs2717562
rs1865552
rs2717561
rs61525114
rs2585176
rs587640248
rs6990857
rs79588673
rs1836632
rs1435453
rs149091748
rs2572896
rs12548797
rs117893364
rs2585175
rs1048831
rs2585174
rs2572898
rs13272904
rs6987246
rs2585154
rs2294012
rs2244163
rs2244152
rs2294011
rs2585153
rs28719133
rs2572899
rs2164308
rs2585152
rs2082801
rs6471588
rs79112255
rs2717550
rs1469811
rs76021109
rs2164307
rs1560986
rs2263092
rs9657023
rs1594999
rs10092298
rs2376491
rs2717552
rs146569114
rs2572902
rs2572904
rs4736372
rs4736373
rs2585150
rs2585149
rs10481205
rs10481206
rs10481207
rs4736374
rs76679208
rs2585148
rs6471589
rs28708997
rs28375984
rs2572906
rs6471590
rs2585146
rs76280916
rs2585145
rs2717606
rs2585144
rs2717605
rs2572907
rs6998746
rs2572908
rs2717603
rs77103402
rs10111892
rs13250661
rs73714692
rs2717602
rs2585141
rs2572909
rs2585140
rs182473616
rs3758079
rs2717601
rs2585139
rs2280877
rs2257796
rs2585138
rs2257840
rs7000507
rs6991446
rs2585136
rs12679168
```
