## Supplementary material for "Characterization of shared and ancestry-specific signals driving complex traits using multi-ancestry fine-mapping": susiex_nc3.cs80.cs

```
CS_ID	SNP	BP	REF_ALLELE	ALT_ALLELE	REF_FRQ	BETA	SE	-LOG10P	CS_PIP	OVRL_PIP
1	rs4129585	143312933	C,C	A,A	0.445328,0.263889	-0.0342927,-0.0203602	0.00397815,0.00969886	17.1752,1.44616	0.535677	0.535684
1	rs13262595	143316970	G,G	A,A	0.444334,0.264881	-0.0341645,-0.0210918	0.00397904,0.00968721	17.046,1.53078	0.462376	0.462383
2	rs150751363	143787025	G,NA	C,NA	0.978131,NA	0.0635866,NA	0.0135185,NA	5.59256,NA	0.462889	0.463392
2	rs62513323	143703218	T,NA	C,NA	0.981113,NA	0.0588574,NA	0.0145245,NA	4.2948,NA	0.237946	0.24289
2	rs182915962	143730349	T,NA	G,NA	0.982107,NA	0.0583358,NA	0.014915,NA	4.03701,NA	0.0804891	0.0834569
2	rs75914363	143753602	T,NA	C,NA	0.939364,NA	0.0294578,NA	0.00828432,NA	3.42394,NA	0.00753269	0.00860073
2	rs2717561	143777010	C,C	T,T	0.819085,0.90377	0.0176231,0.015768	0.00513615,0.014495	3.22115,0.558033	0.00417197	0.00478826
2	rs13279182	143720544	G,G	A,A	0.604374,0.484127	0.0150526,9.94711e-05	0.00404338,0.00855366	3.70545,0.00404839	0.00383355	0.00484384
2	rs10956997	143757600	T,T	A,A	0.821074,0.90377	0.0180094,0.0146619	0.00515836,0.014495	3.31815,0.506166	0.00364033	0.0042353
3	rs7815624	143117893	A,A	G,G	0.537773,0.548611	-0.00843169,-0.031465	0.00396563,0.00859004	1.47512,3.60325	0.022282	0.0226468
3	rs2201176	143118987	G,G	A,A	0.564612,0.539683	-0.00655332,-0.0323599	0.00398773,0.0085764	0.99867,3.7926	0.0185912	0.0188358
3	rs13268765	142859722	T,T	C,C	0.510934,0.455357	0.0103274,-0.00648149	0.00395525,0.00858363	2.0445,0.346605	0.0171516	0.0175269
3	rs4917294	143119767	A,A	C,C	0.564612,0.537698	-0.00655332,-0.0319527	0.00398773,0.00857375	0.99867,3.71236	0.0162531	0.0164733
3	rs12679521	142827950	T,T	A,A	0.593439,0.306548	0.0105991,0.00210899	0.00402521,0.00927141	2.07268,0.0861563	0.0132254	0.0135105
3	rs13272465	143120934	T,T	C,C	0.565606,0.550595	-0.00650984,-0.0315106	0.00398879,0.00859346	0.988549,3.60978	0.0125701	0.0127477
3	rs117625911	143750507	G,NA	A,NA	0.987078,NA	0.0478826,NA	0.0175062,NA	2.2052,NA	0.0118242	0.0128777
3	rs11782992	143128363	C,C	T,T	0.514911,0.530754	-0.00355509,-0.0323494	0.00395606,0.00856557	0.433159,3.79879	0.0116934	0.0118662
3	rs13272748	143121024	T,T	C,C	0.584493,0.589286	-0.00489296,-0.0327158	0.004012,0.00868901	0.652428,3.77879	0.0114017	0.0115794
3	rs10107266	142844090	T,T	A,A	0.494036,0.366071	0.0095697,-0.00299208	0.00395458,0.00887361	1.80898,0.133137	0.0107592	0.0109839
3	rs7845034	143125433	C,C	A,A	0.425447,0.541667	-0.00620465,-0.030685	0.003999,0.00857919	0.918041,3.45843	0.0105157	0.0106447
3	rs13254582	143121547	G,G	T,T	0.558648,0.554563	-0.00663828,-0.0306294	0.00398179,0.00860072	1.02008,3.43288	0.0101499	0.0102968
3	rs6993344	143126970	C,C	T,T	0.421471,0.541667	-0.00575356,-0.0306327	0.00400399,0.00857919	0.8218,3.44832	0.00958266	0.00970437
3	rs10088138	143127183	C,C	T,T	0.420477,0.534722	-0.00564507,-0.0305201	0.00400528,0.00857004	0.799381,3.43288	0.0086061	0.00872066
3	rs9324558	142850077	G,G	A,A	0.49503,0.364087	0.00928499,-0.00163095	0.00395449,0.00888386	1.72408,0.0683698	0.00815913	0.00833981
3	rs9774290	142843827	G,G	T,T	0.494036,0.366071	0.00925765,-0.00315846	0.00395458,0.00887361	1.71596,0.141531	0.00814814	0.00832556
3	rs10101202	143127524	A,A	G,G	0.414513,0.540675	-0.00590906,-0.0299711	0.00401339,0.00857778	0.850994,3.3226	0.00792787	0.0080326
3	rs13263520	142834797	C,C	A,A	0.578529,0.306548	0.00989761,0.00305719	0.00400399,0.00927141	1.87166,0.129834	0.00792208	0.00810386
3	rs6988496	143126865	G,G	A,A	0.421471,0.541667	-0.00556718,-0.0302811	0.00400399,0.00857919	0.784084,3.38072	0.00773268	0.00783633
3	rs12682375	142841497	T,T	C,C	0.510934,0.366071	0.00895742,-0.00230584	0.00395525,0.00887361	1.62835,0.0996455	0.00732416	0.00749088
3	rs9721191	142854328	G,G	A,A	0.445328,0.357143	0.0101191,-0.00355052	0.00397815,0.00892123	1.95981,0.160748	0.00712807	0.00728507
3	rs72687344	143346765	A,A	G,G	0.786282,0.875992	-0.0254451,0.0174888	0.00482314,0.0129696	6.87846,0.750759	0.00674166	0.0069721
3	rs72687345	143346829	T,T	C,C	0.786282,0.875992	-0.0253992,0.0176929	0.00482314,0.0129696	6.85591,0.763183	0.00671947	0.00694939
3	rs6996357	143347870	G,G	T,T	0.786282,0.877976	-0.0253532,0.0179863	0.00482314,0.0130599	6.8334,0.773544	0.00652718	0.00675219
3	rs62513323	143703218	T,NA	C,NA	0.981113,NA	0.0588574,NA	0.0145245,NA	4.2948,NA	0.00648782	0.24289
3	rs10095793	142847746	T,T	C,C	0.494036,0.366071	0.00898708,-0.00333883	0.00395458,0.00887361	1.63729,0.150753	0.00646858	0.00661437
3	rs10875474	142845547	G,G	A,A	0.49503,0.365079	0.00907858,-0.0033903	0.00395449,0.00887871	1.66375,0.153307	0.00629239	0.00643509
3	rs72687347	143347087	A,A	G,G	0.785288,0.878968	-0.0250893,0.0185541	0.00481501,0.0131059	6.72543,0.804484	0.00609158	0.00630644
3	rs9802100	142856303	A,A	G,G	0.49006,0.372024	0.00873624,-0.00491656	0.00395508,0.00884395	1.56569,0.237875	0.00572763	0.00585737
3	rs75057805	143350363	G,G	T,T	0.786282,0.877976	-0.0250899,0.0179393	0.00482314,0.0130599	6.70516,0.770678	0.00549383	0.00568727
3	rs72687339	143343145	T,T	C,C	0.78827,0.883929	-0.0252637,0.0192893	0.00483962,0.0133454	6.74777,0.828713	0.00547814	0.00567146
3	rs10096860	143138709	T,T	C,C	0.535785,0.608135	-0.00260005,-0.0310247	0.00396447,0.00875659	0.290791,3.40277	0.00538807	0.00549369
3	rs55667547	143352805	C,C	T,T	0.785288,0.876984	-0.0250893,0.0158237	0.00481501,0.0130145	6.72543,0.649671	0.00531656	0.00550465
3	rs72687342	143343648	C,C	T,T	0.785288,0.877976	-0.0250893,0.0180669	0.00481501,0.0130599	6.72543,0.778468	0.00524146	0.00542797
3	rs34721137	143344055	T,T	C,C	0.786282,0.876984	-0.0250899,0.0183198	0.00482314,0.0130145	6.70516,0.79796	0.00512862	0.00531097
3	rs66519482	143355746	C,C	T,T	0.787276,0.876984	-0.0253084,0.0166233	0.00483134,0.0130145	6.79052,0.695728	0.00502636	0.00520347
3	rs34024785	142944022	A,NA	G,NA	0.961233,NA	0.027396,NA	0.0102422,NA	2.12629,NA	0.00487733	0.0055001
3	rs6985033	143140276	T,T	C,C	0.535785,0.605159	-0.00252817,-0.0308411	0.00396447,0.00874495	0.280947,3.37601	0.00481986	0.00491572
3	rs11781457	143128053	G,G	A,A	0.447316,0.516865	-0.00661399,-0.028545	0.00397643,0.00855422	1.01658,3.07209	0.00472606	0.00480846
3	rs74717878	143376764	A,A	G,G	0.750497,0.857143	-0.0207406,0.00495897	0.00456906,0.0122159	5.2485,0.164446	0.00464266	0.00477488
3	rs7815360	143139552	T,T	C,C	0.535785,0.607143	-0.00239821,-0.0306565	0.00396447,0.00875267	0.263421,3.33644	0.00454941	0.00464124
3	rs72687372	143375636	A,A	C,C	0.750497,0.857143	-0.0206935,0.00500539	0.00456906,0.0122159	5.22732,0.166219	0.00449369	0.00462221
3	rs7833592	143128845	C,C	T,T	0.521869,0.599206	-0.00364514,-0.0304575	0.00395809,0.00872277	0.447229,3.31883	0.00441748	0.00450796
3	rs6983847	143357960	C,C	T,T	0.787276,0.875992	-0.0253545,0.0138965	0.00483134,0.0129696	6.81296,0.54674	0.00441659	0.00457545
3	rs112603690	143395383	A,A	G,G	0.745527,0.877976	-0.0206721,0.00908558	0.00453928,0.0130599	5.2788,0.312805	0.00440372	0.0045469
3	rs72687340	143343260	G,G	T,T	0.786282,0.871032	-0.0248222,0.0177654	0.00482314,0.012754	6.57609,0.786109	0.00430087	0.00446225
3	rs750521	143129352	G,G	A,A	0.522863,0.602183	-0.00373809,-0.0303506	0.00395844,0.00873368	0.462183,3.2919	0.00429648	0.00438489
3	rs62511316	143191477	A,NA	G,NA	0.956262,NA	-0.0205942,NA	0.00966771,NA	1.47946,NA	0.00428954	0.00452736
3	rs10111972	143133412	G,G	A,A	0.536779,0.605159	-0.00295066,-0.0303447	0.00396504,0.00874495	0.340298,3.28357	0.00427148	0.0043591
3	rs72687368	143367986	T,T	C,C	0.745527,0.856151	-0.0211225,0.00652459	0.00453928,0.0121808	5.48585,0.22753	0.00423238	0.00437393
3	rs10090986	143140632	G,G	A,A	0.534791,0.602183	-0.00222022,-0.030523	0.00396391,0.00873368	0.240026,3.32395	0.00418718	0.00427244
3	rs7833590	143128844	A,A	T,T	0.521869,0.599206	-0.00364514,-0.0303127	0.00395809,0.00872277	0.447229,3.2919	0.00418274	0.00426924
3	rs72687341	143343567	G,G	T,T	0.785288,0.877976	-0.0249599,0.0179784	0.00481501,0.0130599	6.66267,0.773063	0.00410038	0.00425091
3	rs11985865	143141026	G,G	A,A	0.534791,0.60119	-0.00239787,-0.030392	0.00396391,0.00873	0.263421,3.30196	0.00402849	0.00411078
3	rs4917229	143130579	C,C	T,T	0.520875,0.603175	-0.00378154,-0.0301685	0.00395775,0.00873739	0.469369,3.25588	0.00402192	0.00410574
3	rs62514197	143130734	C,C	T,T	0.520875,0.603175	-0.00378154,-0.0301685	0.00395775,0.00873739	0.469369,3.25588	0.00402192	0.00410574
3	rs117146720	142945614	A,NA	G,NA	0.961233,NA	0.0267073,NA	0.0102422,NA	2.04008,NA	0.00398979	0.00449972
3	rs7833728	143374367	C,C	T,T	0.749503,0.857143	-0.0205764,0.00495897	0.00456301,0.0122159	5.18699,0.164446	0.00397228	0.00408872
3	rs72689044	143587002	A,NA	G,NA	0.903579,NA	0.0135965,NA	0.00669838,NA	1.3729,NA	0.00396465	0.00694217
3	rs750520	143129446	G,G	A,A	0.522863,0.602183	-0.00368958,-0.0301104	0.00395844,0.00873368	0.454327,3.24752	0.00390869	0.00399043
3	rs9324560	142852219	T,T	C,C	0.49503,0.369048	0.00861854,-0.00243245	0.00395449,0.00885857	1.53313,0.105887	0.00372279	0.00381501
3	rs7843263	143128774	A,A	G,G	0.525845,0.602183	-0.0037833,-0.030036	0.00395959,0.00873368	0.469369,3.23385	0.00370007	0.00377845
3	rs72687350	143347486	A,A	C,C	0.818091,0.877976	-0.0309795,0.017262	0.00512521,0.0130599	8.82438,0.729906	0.0035891	0.00371152
3	rs34441507	143196464	G,G	T,T	0.482107,0.844246	-0.00683625,-0.011062	0.00395683,0.0117882	1.07551,0.458367	0.00328233	0.00353397
3	rs111788747	143392738	C,C	A,A	0.746521,0.877976	-0.0204752,0.00898192	0.00454514,0.0130599	5.17771,0.308379	0.00323346	0.00334245
3	rs182915962	143730349	T,NA	G,NA	0.982107,NA	0.0583358,NA	0.014915,NA	4.03701,NA	0.00322758	0.0834569
3	rs56055628	143399860	T,T	G,G	0.744533,0.884921	-0.0203797,0.00695244	0.00453346,0.0133953	5.15838,0.219145	0.00322605	0.00333328
3	rs78686810	143376820	C,C	T,T	0.749503,0.857143	-0.0202217,0.00449961	0.00456301,0.0122159	5.02911,0.147142	0.0032202	0.00331712
3	rs147518573	143353176	NA,A	NA,G	NA,0.975198	NA,0.0683501	NA,0.0274863	NA,1.88962	0.003007	0.00348055
3	rs72687343	143346127	T,T	C,C	0.818091,0.874008	-0.0308863,0.0153856	0.00512521,0.0128817	8.77547,0.633894	0.0029032	0.00300387
3	rs7350103	143203223	C,C	G,G	0.478131,0.850198	-0.00700663,-0.00754419	0.00395809,0.011978	1.11525,0.276708	0.00290101	0.00312636
3	rs6583578	143148167	A,A	G,G	0.616302,0.834325	0.00880876,-0.0219257	0.00406582,0.0114976	1.51899,1.24778	0.00288791	0.00315159
3	rs13253406	143200557	G,G	T,T	0.480119,0.850198	-0.00691587,-0.00862315	0.00395743,0.011978	1.09399,0.326447	0.00285097	0.00309262
3	rs11785292	143198953	A,A	G,G	0.486083,0.850198	-0.00659501,-0.00986944	0.00395583,0.011978	1.02008,0.387259	0.00263614	0.00282664
3	rs78497538	143271212	T,NA	G,NA	0.946322,NA	0.0418011,NA	0.00877248,NA	5.72393,NA	0.0025913	0.00283731
3	rs6993975	143149473	A,A	G,G	0.616302,0.835317	0.00885483,-0.0210784	0.00406582,0.0115253	1.53142,1.17122	0.00257787	0.00281312
3	rs73368600	143394824	T,T	C,C	0.728628,0.797619	-0.019871,0.00694307	0.00444635,0.0106395	5.10477,0.289012	0.00241766	0.00250808
3	rs7012025	143149003	G,G	A,A	0.616302,0.835317	0.00867519,-0.0213838	0.00406582,0.0115253	1.48322,1.19693	0.00238993	0.002609
3	rs7004344	143148869	T,T	C,C	0.616302,0.835317	0.00862915,-0.0215266	0.00406582,0.0115253	1.47099,1.20905	0.00236762	0.00258485
3	rs7004209	143148811	G,G	C,C	0.616302,0.835317	0.00862915,-0.0215266	0.00406582,0.0115253	1.47099,1.20905	0.00236762	0.00258485
3	rs6583576	143148020	C,C	A,A	0.615308,0.834325	0.00857893,-0.0216723	0.00406384,0.0114976	1.45881,1.22593	0.00236698	0.00258482
3	rs4610878	143368484	T,T	A,A	0.734592,0.776786	-0.0206266,0.0056098	0.00447775,0.0102658	5.3877,0.233028	0.00235101	0.00244124
3	rs7350065	143203264	G,G	A,A	0.480119,0.849206	-0.00677697,-0.00731618	0.00395743,0.0119455	1.06143,0.26742	0.00234282	0.00254307
3	rs77032307	143430694	NA,C	NA,T	NA,0.897817	NA,-0.0398521	NA,0.014113	NA,2.32366	0.00231677	0.00262391
3	rs6583575	143148013	G,G	A,A	0.615308,0.834325	0.00857893,-0.0215211	0.00406384,0.0114976	1.45881,1.213	0.00231366	0.00252667
3	rs7004517	143148969	T,T	C,C	0.616302,0.835317	0.00862915,-0.0213305	0.00406582,0.0115253	1.47099,1.19243	0.00229972	0.00251082
3	rs67317093	143367804	T,T	C,C	0.734592,0.776786	-0.0205791,0.0056098	0.00447775,0.0102658	5.36556,0.233028	0.0022742	0.00236184
3	rs6583574	143147772	C,C	T,T	0.615308,0.834325	0.00853291,-0.02096	0.00406384,0.0114976	1.44668,1.16555	0.00222897	0.00243186
3	rs6583577	143148091	C,C	A,A	0.616302,0.834325	0.00849103,-0.0215699	0.00406582,0.0114976	1.4346,1.21716	0.00221544	0.00241975
3	rs6583579	143148182	T,T	C,C	0.616302,0.835317	0.00849103,-0.0216219	0.00406582,0.0115253	1.4346,1.21716	0.00219262	0.00239455
3	rs13264715	143150261	C,C	T,T	0.616302,0.835317	0.0085831,-0.0211978	0.00406582,0.0115253	1.45881,1.18125	0.00218759	0.00238873
3	rs7350078	143203135	C,C	T,T	0.480119,0.850198	-0.0066425,-0.00738811	0.00395743,0.011978	1.03034,0.269733	0.00210446	0.00228469
3	rs6993985	143149492	C,C	G,G	0.616302,0.835317	0.00849103,-0.021136	0.00406582,0.0115253	1.4346,1.17605	0.00204051	0.00222864
3	rs6583573	143147749	T,T	A,A	0.616302,0.834325	0.00849103,-0.0208574	0.00406582,0.0114976	1.4346,1.15697	0.00194472	0.00212325
3	rs72687376	143384881	T,T	C,C	0.736581,0.857143	-0.0205125,0.0051717	0.00448855,0.0122159	5.31176,0.172608	0.00187543	0.0019496
3	rs67439964	143343398	C,C	T,T	0.767396,0.843254	-0.0265203,0.000850727	0.00467973,0.0117578	7.8378,0.0258016	0.00184866	0.0019422
3	rs7814958	143147535	A,A	G,G	0.61829,0.83631	0.00859158,-0.0206003	0.00406983,0.0115534	1.45881,1.12739	0.0016702	0.00182849
3	rs7828766	143147611	T,T	C,C	0.617296,0.835317	0.0084077,-0.0206042	0.00406782,0.0115253	1.41178,1.13183	0.00163734	0.00179112
3	rs7815097	143147633	A,A	G,G	0.617296,0.835317	0.00836166,-0.0208049	0.00406782,0.0115253	1.39985,1.14843	0.00163617	0.00178997
3	rs187439008	143529260	A,NA	G,NA	0.994036,NA	-0.0731647,NA	0.0256781,NA	2.35838,NA	0.00161656	0.00184226
3	rs7010981	143202470	T,T	C,C	0.482107,0.845238	-0.00618409,-0.00817239	0.00395683,0.011819	0.927829,0.310446	0.00158097	0.00171403
3	rs55878729	143373005	T,T	C,C	0.730616,0.776786	-0.0200777,0.00472175	0.00445666,0.0102658	5.1782,0.190069	0.00153546	0.00159299
3	rs75952676	143095448	NA,A	NA,T	NA,0.97619	NA,-0.065457	NA,0.0280389	NA,1.70843	0.00153027	0.00168338
3	rs7835217	143204467	A,A	T,T	0.54672,0.855159	-0.00616225,-0.0078498	0.00397168,0.012146	0.918041,0.285591	0.0014284	0.00156261
3	rs11987014	143631375	G,NA	T,NA	0.932406,NA	-0.0196294,NA	0.00787557,NA	1.89665,NA	0.00140321	0.00160218
3	rs72687386	143404198	T,T	C,C	0.750497,0.880952	-0.0172026,0.00745156	0.00456906,0.0131998	3.77847,0.242302	0.00138851	0.00144538
3	rs141192000	143745969	NA,A	NA,G	NA,0.978175	NA,0.0703066	NA,0.0292559	NA,1.78903	0.00137942	0.00155806
3	rs77124843	143111811	G,G	A,A	0.976143,0.969246	-0.0194139,-0.0731854	0.0129561,0.0247591	0.872829,2.50618	0.00137707	0.00151098
3	rs58635845	143384780	T,T	C,C	0.725646,0.777778	-0.0203007,0.00480059	0.0044312,0.0102821	5.3353,0.193427	0.00132448	0.00138227
3	rs6996172	143202634	T,T	G,G	0.484095,0.850198	-0.00604866,-0.00740751	0.0039563,0.011978	0.898606,0.270597	0.00131425	0.00142401
3	rs77263645	143715708	NA,T	NA,C	NA,0.977182	NA,0.0684411	NA,0.0286274	NA,1.77434	0.00131372	0.00148747
3	rs902826	143093312	C,C	T,T	0.33996,0.024802	-0.00989058,-0.0679201	0.00417389,0.0274861	1.74944,1.8706	0.00130941	0.00143909
3	rs7011319	143202660	G,G	C,C	0.482107,0.850198	-0.00600459,-0.00740751	0.00395683,0.011978	0.888958,0.270597	0.00130652	0.00141744
3	rs6994266	143205138	T,T	C,C	0.499006,0.854167	-0.00629163,-0.00798865	0.00395431,0.0121117	0.95237,0.292837	0.00127943	0.00139596
3	rs13278722	143170731	A,NA	G,NA	0.977137,NA	-0.0258586,NA	0.0132281,NA	1.29582,NA	0.00127368	0.00145376
3	rs7388281	143171183	NA,A	NA,G	NA,0.950397	NA,-0.0448619	NA,0.0196877	NA,1.64423	0.00124549	0.00139306
3	rs9324563	142857556	T,T	C,C	0.56163,0.872024	-0.0074293,0.0106346	0.00398468,0.012796	1.20581,0.391554	0.00124036	0.00128579
3	rs4917305	143144212	G,G	T,T	0.049702,0.144841	0.0190677,-0.0215788	0.00909751,0.012146	1.44263,1.1213	0.00121722	0.00127777
3	rs112561863	143012178	T,NA	C,NA	0.944334,NA	0.0184532,NA	0.00862346,NA	1.48993,NA	0.00119538	0.00134672
3	rs7018414	143199825	A,A	G,G	0.474155,0.850198	-0.00577965,-0.0101783	0.00395959,0.011978	0.840481,0.402895	0.00118624	0.00128617
3	rs4076885	143419530	T,T	C,C	0.981113,0.918651	-0.0268197,-0.0436229	0.0145245,0.0156369	1.1883,2.27777	0.0011679	0.00132982
3	rs12334532	143143172	G,G	A,A	0.049702,0.146825	0.018656,-0.0221976	0.00909751,0.0120777	1.3947,1.17995	0.00116633	0.00122601
3	rs78109438	143418562	A,A	G,G	0.981113,0.918651	-0.0265819,-0.0436699	0.0145245,0.0156369	1.17244,2.28181	0.00116314	0.00132383
3	rs6981017	143202173	C,C	T,T	0.482107,0.850198	-0.00586543,-0.00717474	0.00395683,0.011978	0.859347,0.260287	0.00116291	0.00126218
3	rs4518767	143420320	T,T	C,C	0.981113,0.918651	-0.0263439,-0.0435758	0.0145245,0.0156369	1.15667,2.27373	0.00112958	0.00128514
3	rs11781584	143092177	G,G	T,T	0.33996,0.024802	-0.00984619,-0.0664079	0.00417389,0.0274861	1.73697,1.80438	0.0011268	0.00123903
3	rs4553034	143420544	A,A	G,G	0.981113,0.918651	-0.0265325,-0.0434816	0.0145245,0.0156369	1.16916,2.26567	0.00112148	0.00127639
3	rs12543543	142845607	T,T	C,C	0.572565,0.935516	-0.00737217,-0.00394808	0.00399661,0.0174041	1.18645,0.085899	0.00109957	0.00113514
3	rs7817581	143136114	A,A	G,G	0.688867,0.649802	-0.00663699,-0.0241558	0.0042707,0.00896099	0.920217,2.15337	0.00109035	0.00112571
3	rs72689083	143682966	A,NA	C,NA	0.914513,NA	-0.0186162,NA	0.00707122,NA	2.07203,NA	0.00108693	0.00140311
3	rs75914363	143753602	T,NA	C,NA	0.939364,NA	0.0294578,NA	0.00828432,NA	3.42394,NA	0.00107615	0.00860073
3	rs4917274	143087187	C,C	A,A	0.33996,0.024802	-0.00993497,-0.0654177	0.00417389,0.0274861	1.76195,1.76167	0.00107424	0.00118162
3	rs76571096	143422337	G,G	T,T	0.981113,0.917659	-0.0260968,-0.0430009	0.0145245,0.0155508	1.1404,2.24496	0.00106999	0.00121853
3	rs140052215	143497332	NA,T	NA,C	NA,0.955357	NA,-0.0347852	NA,0.0206987	NA,1.03221	0.00101795	0.00114201
3	rs13279182	143720544	G,G	A,A	0.604374,0.484127	0.0150526,9.94711e-05	0.00404338,0.00855366	3.70545,0.00404839	0.00101418	0.00484384
3	rs187233580	143490216	NA,G	NA,A	NA,0.941468	NA,-0.0293824	NA,0.0182098	NA,0.972143	0.00100891	0.00112624
3	rs192638997	143457676	A,NA	C,NA	0.994036,NA	-0.0683491,NA	0.0256781,NA	2.10941,NA	0.00100362	0.00114302
3	rs9969572	143408034	G,G	A,A	0.37674,0.256944	-0.0278212,-0.0274024	0.00408022,0.00978302	11.0364,2.29293	0.00100049	0.00108139
3	rs4645594	143142710	C,C	A,A	0.05666,0.151786	0.0188948,-0.0216039	0.00855199,0.0119134	1.56628,1.15635	0.000963623	0.00101406
3	rs76599288	143543574	NA,T	NA,C	NA,0.927579	NA,-0.0275012	NA,0.0164929	NA,1.02035	0.000960633	0.00108165
3	rs11775314	142843262	T,T	C,C	0.643141,0.493056	0.00677528,0.00174718	0.00412703,0.00855018	0.997162,0.0767122	0.000957605	0.0010023
3	rs118117659	143421810	A,A	G,G	0.982107,0.917659	-0.0272965,-0.0428249	0.014915,0.0155508	1.17244,2.22991	0.00095331	0.00108168
3	rs4976996	143386176	NA,C	NA,T	NA,0.08631	NA,-0.0461075	NA,0.0152221	NA,2.61018	0.000951912	0.00107859
3	rs35422340	143725126	G,NA	A,NA	0.955268,NA	0.0186122,NA	0.00956466,NA	1.28683,NA	0.000944445	0.00103476
3	rs150751363	143787025	G,NA	C,NA	0.978131,NA	0.0635866,NA	0.0135185,NA	5.59256,NA	0.000937938	0.463392
3	rs150537733	143316140	A,NA	G,NA	0.979125,NA	0.0531764,NA	0.0138296,NA	3.91904,NA	0.000929739	0.00105149
3	rs6983790	143406575	G,G	A,A	0.377734,0.255952	-0.028038,-0.0264915	0.00407811,0.00979543	11.2085,2.16487	0.000927238	0.00100171
3	rs587640248	143778958	NA,A	NA,G	NA,0.97619	NA,0.062602	NA,0.0280389	NA,1.59227	0.000913637	0.00104278
3	rs72696797	143007892	T,NA	C,NA	0.985089,NA	0.050539,NA	0.0163138,NA	2.71023,NA	0.000907481	0.00103063
3	rs7014552	143410423	G,G	A,A	0.379722,0.255952	-0.0278219,-0.0279668	0.00407393,0.00979543	11.0688,2.36628	0.000905948	0.000980214
3	rs4416858	143146978	G,G	A,A	0.61829,0.844246	0.00858834,-0.0160476	0.00406983,0.0117882	1.45795,0.76092	0.000896898	0.000981813
3	rs146866840	143770313	NA,C	NA,A	NA,0.982143	NA,0.0734581	NA,0.0322783	NA,1.64093	0.000890692	0.00101283
3	rs72687357	143357038	A,A	G,G	0.819085,0.890873	-0.0286749,0.014835	0.00513615,0.0137097	7.62625,0.554057	0.000871417	0.000906692
3	rs141404394	143395554	NA,C	NA,T	NA,0.958333	NA,-0.0335688	NA,0.0213919	NA,0.933319	0.000863951	0.000967135
3	rs73714107	143355875	A,A	G,G	0.873757,0.997024	-0.0333896,0.0443125	0.00595306,0.078473	7.69095,0.242385	0.000854005	0.000902728
3	rs117526125	143497207	A,NA	G,NA	0.969185,NA	0.0404704,NA	0.0114407,NA	3.39351,NA	0.000832341	0.000916352
3	rs1038850	143145011	G,G	A,A	0.049702,0.147817	0.0161581,-0.0238153	0.00909751,0.0120441	1.12081,1.31873	0.000828833	0.000875172
3	rs34223520	143146857	G,G	A,A	0.617296,0.845238	0.00840184,-0.0164235	0.00406782,0.011819	1.41026,0.78342	0.000818276	0.000894914
3	rs2257840	143809193	T,T	C,C	0.527833,0.580357	-0.00888912,-0.0213772	0.00396044,0.00866195	1.60552,1.86681	0.000817855	0.00115418
3	rs4415352	143146900	T,T	G,G	0.61829,0.845238	0.00831943,-0.016681	0.00406983,0.011819	1.38789,0.800973	0.00079585	0.000871202
3	rs7835599	143147618	G,G	A,A	0.627237,0.868056	0.00876144,-0.021069	0.00408891,0.0126309	1.49303,1.02088	0.000786522	0.000869198
3	rs61618106	143710541	T,T	C,C	0.387674,0.539683	-0.0150144,-0.00342834	0.00405803,0.0085764	3.66623,0.161562	0.000776327	0.00361946
3	rs75534174	143423916	A,A	G,G	0.981113,0.916667	-0.0257135,-0.0412108	0.0145245,0.0154664	1.11538,2.11299	0.000774465	0.000880257
3	rs115052558	143423953	A,A	G,G	0.981113,0.916667	-0.0256684,-0.0412108	0.0145245,0.0154664	1.11245,2.11299	0.000772785	0.000878279
3	rs78527426	143357486	T,T	C,C	0.87674,0.997024	-0.0329237,0.0306292	0.00601441,0.078473	7.35689,0.157201	0.000771117	0.000814202
3	rs28406558	143709351	T,T	C,C	0.387674,0.539683	-0.0149708,-0.00382238	0.00405803,0.0085764	3.64786,0.183213	0.000766673	0.00354468
3	rs73714692	143804754	T,T	G,G	0.986084,0.880952	-0.0486288,-0.0283832	0.0168779,0.0131998	2.40215,1.50124	0.00075513	0.000882262
3	rs11167117	143106571	A,A	G,G	0.816103,0.984127	0.0116677,0.081895	0.00510364,0.0342017	1.65277,1.77873	0.000746485	0.00080195
3	rs2585176	143778381	T,T	A,A	0.575547,0.781746	0.00960827,0.0200962	0.00400022,0.0103488	1.78758,1.28275	0.000735305	0.00115082
3	rs10111892	143803987	A,A	G,G	0.986084,0.880952	-0.0486288,-0.0281871	0.0168779,0.0131998	2.40215,1.48511	0.00073292	0.000856241
3	rs112132820	143527899	A,NA	G,NA	0.935388,NA	0.00753761,NA	0.00804241,NA	0.457624,NA	0.000732249	0.000796236
3	rs72687362	143358316	A,A	C,C	0.798211,0.84127	-0.030554,-0.00441404	0.00492643,0.0116978	9.25395,0.151243	0.000730569	0.000770749
3	rs9324561	142853432	G,G	A,A	0.075547,0.303571	0.0167414,-0.00565227	0.0074815,0.00929682	1.59791,0.265039	0.00072146	0.000782277
3	rs55882084	143711581	A,A	G,G	0.61332,0.482143	0.0149744,0.00216312	0.00405994,0.00855481	3.6464,0.0967033	0.000717966	0.00335254
3	rs75360843	143442435	T,T	G,G	0.981113,0.916667	-0.0243354,-0.0411158	0.0145245,0.0154664	1.0276,2.10506	0.000715933	0.000811833
3	rs34510203	143146150	T,T	C,C	0.619284,0.789683	0.0091723,-0.00912011	0.00407187,0.0104891	1.61467,0.415009	0.00071369	0.000787066
3	rs56725986	143430273	A,A	G,G	0.981113,0.916667	-0.025037,-0.040912	0.0145245,0.0154664	1.07187,2.08811	0.000712421	0.000808871
3	rs75610890	143433855	A,A	T,T	0.981113,0.916667	-0.0244608,-0.0410374	0.0145245,0.0154664	1.03545,2.09854	0.000709988	0.000805283
3	rs6999830	143145518	C,C	T,T	0.049702,0.14881	0.0154194,-0.0237009	0.00909751,0.0120109	1.04531,1.31459	0.000708039	0.000748912
3	rs149369414	143643302	NA,T	NA,C	NA,0.964286	NA,0.0458388	NA,0.0230345	NA,1.3317	0.000705524	0.000808695
3	rs117750417	143436200	T,T	G,G	0.981113,0.916667	-0.0244154,-0.0409896	0.0145245,0.0154664	1.03261,2.09456	0.000702763	0.000797039
3	rs13275839	143528511	A,NA	C,NA	0.936382,NA	0.00731624,NA	0.00810069,NA	0.435998,NA	0.000697791	0.000758662
3	rs4548216	143146911	C,C	T,T	0.62326,0.845238	0.00820366,-0.016884	0.00408022,0.011819	1.35292,0.814929	0.000691944	0.0007607
3	rs80309837	143425406	T,T	C,C	0.981113,0.916667	-0.0251446,-0.0406921	0.0145245,0.0154664	1.07874,2.0699	0.000689219	0.000782726
3	rs77103402	143803613	A,A	G,G	0.99006,0.888889	-0.0553567,-0.030973	0.01993,0.0136019	2.26146,1.64244	0.000686466	0.000798512
3	rs28594706	143141764	A,A	G,G	0.624254,0.671627	-0.0029004,-0.0249749	0.00408236,0.00910239	0.321106,2.21654	0.000682353	0.000705745
3	rs78197069	143434702	T,T	C,C	0.981113,0.916667	-0.0242247,-0.0408642	0.0145245,0.0154664	1.0207,2.08415	0.000682216	0.000773515
3	rs7839901	143147729	A,A	T,T	0.626243,0.867063	0.00830817,-0.0214132	0.00408671,0.0125908	1.37618,1.05061	0.000680065	0.000750999
3	rs79038539	143437878	G,G	A,A	0.981113,0.916667	-0.0243201,-0.0408165	0.0145245,0.0154664	1.02665,2.0802	0.000679292	0.000770335
3	rs59948197	143438180	A,A	G,G	0.981113,0.916667	-0.0246061,-0.0407254	0.0145245,0.0154664	1.04457,2.07266	0.000676842	0.000767953
3	rs72687360	143358225	G,G	A,A	0.877734,0.997024	-0.0328791,0.0234058	0.00603539,0.078473	7.29227,0.116054	0.000673048	0.000711173
3	rs146569114	143791318	C,C	A,A	0.99006,0.888889	-0.056637,-0.0301138	0.01993,0.0136019	2.34814,1.57132	0.000672957	0.000783317
3	rs2717609	143769252	T,T	A,A	0.544732,0.776786	0.00901227,0.0195686	0.00397022,0.0102658	1.63433,1.24699	0.000672571	0.00100528
3	rs4518642	143737396	C,C	T,T	0.607356,0.481151	0.0144664,0.000759928	0.00404873,0.00855543	3.45244,0.0318806	0.000669952	0.00290481
3	rs35930412	143146001	A,A	T,T	0.61829,0.790675	0.00912206,-0.00866218	0.00406983,0.0105074	1.60204,0.387516	0.000667591	0.000735266
3	rs118080113	143463105	T,T	C,C	0.982107,0.919643	-0.0269356,-0.0414802	0.014915,0.0157247	1.14919,2.07873	0.000659552	0.000748835
3	rs6987594	142975679	A,A	G,G	0.639165,0.462302	-0.0117624,-0.00452882	0.00411698,0.00857375	2.36895,0.223773	0.000658961	0.00079231
3	rs75597096	143238609	A,NA	C,NA	0.981113,NA	-0.0306124,NA	0.0145245,NA	1.45516,NA	0.000657111	0.000718687
3	rs147834395	143176958	T,NA	C,NA	0.982107,NA	-0.0163374,NA	0.014915,NA	0.563272,NA	0.00065543	0.000682232
3	rs9720958	142858149	C,C	T,T	0.434394,0.435516	0.00850178,-0.00332882	0.00398879,0.00862135	1.48077,0.155267	0.000649288	0.000673825
3	rs72690727	142868068	A,NA	G,NA	0.972167,NA	0.0176566,NA	0.0120196,NA	0.84821,NA	0.000648908	0.000812582
3	rs62512621	143306381	T,NA	C,NA	0.984095,NA	0.0225502,NA	0.0158037,NA	0.813575,NA	0.000648364	0.000796688
3	rs35436917	143145910	G,G	A,A	0.61829,0.790675	0.00908099,-0.00861571	0.00406983,0.0105074	1.59071,0.384856	0.000647573	0.000713275
3	rs75972019	143453768	A,A	G,G	0.981113,0.915675	-0.0258578,-0.0397623	0.0145245,0.0153834	1.12477,2.01121	0.000642677	0.000730701
3	rs9773681	142859089	G,G	A,A	0.096421,0.400794	0.0156448,-0.00645854	0.00669839,0.00872277	1.7097,0.338146	0.000642004	0.00069624
3	rs60788451	143451795	A,A	G,G	0.980119,0.916667	-0.0247538,-0.0400506	0.0141639,0.0154664	1.09408,2.01725	0.000641124	0.000728709
3	rs35138130	143145757	A,A	G,G	0.617296,0.790675	0.00907648,-0.00857707	0.00406782,0.0105074	1.59071,0.38265	0.000639522	0.000704181
3	rs77706711	143435161	T,T	C,C	0.981113,0.919643	-0.0237911,-0.0414898	0.0145245,0.0157247	0.993863,2.07951	0.000638786	0.000723069
3	rs4917322	142973908	A,A	C,C	0.640159,0.463294	-0.0119062,-0.00384725	0.00411946,0.00857248	2.41458,0.1847	0.000632865	0.000760601
3	rs76039863	143444121	A,A	G,G	0.981113,0.915675	-0.0249549,-0.0401942	0.0145245,0.0153834	1.06664,2.04673	0.000629632	0.000715133
3	rs1446935	142970833	A,A	G,G	0.640159,0.462302	-0.0118621,-0.00438401	0.00411946,0.00857375	2.39982,0.215296	0.000629174	0.00075618
3	rs6583572	143147708	C,C	T,T	0.626243,0.867063	0.00817553,-0.0213637	0.00408671,0.0125908	1.34252,1.04701	0.000626768	0.00069235
3	rs3802232	143746701	G,G	A,A	0.609344,0.481151	0.0143902,0.000709231	0.00405239,0.00855543	3.41598,0.0296845	0.000622493	0.0024816
3	rs28626462	143699526	C,C	A,A	0.274354,0.185516	-0.0157712,0.00524226	0.0044312,0.0109969	3.42934,0.198203	0.000621961	0.00364031
3	rs2717561	143777010	C,C	T,T	0.819085,0.90377	0.0176231,0.015768	0.00513615,0.014495	3.22115,0.558033	0.000618878	0.00478826
3	rs75777167	143449939	A,A	G,G	0.981113,0.916667	-0.0251446,-0.0400074	0.0145245,0.0154664	1.07874,2.01373	0.000613073	0.000696397
3	rs34867078	143146312	G,G	T,T	0.62326,0.789683	0.00838635,-0.0100195	0.00408022,0.0104891	1.39964,0.469206	0.000612906	0.000672637
3	rs76917128	143445097	A,A	C,C	0.981113,0.916667	-0.0246701,-0.0400818	0.0145245,0.0154664	1.04861,2.01979	0.000607899	0.000689941
3	rs10956997	143757600	T,T	A,A	0.821074,0.90377	0.0180094,0.0146619	0.00515836,0.014495	3.31815,0.506166	0.000597148	0.0042353
3	rs28620047	143697902	A,A	G,G	0.725646,0.8125	0.0156847,-0.00505542	0.0044312,0.0109519	3.39715,0.190866	0.000591255	0.00340488
3	rs117512992	143464573	A,NA	G,NA	0.981113,NA	0.0128493,NA	0.0145245,NA	0.424422,NA	0.00059099	0.000646588
3	rs78608118	143449726	G,G	A,A	0.980119,0.916667	-0.0248903,-0.0400074	0.0141639,0.0154664	1.10311,2.01373	0.000587601	0.000666697
3	rs34003417	143526909	A,NA	G,NA	0.93837,NA	0.00598718,NA	0.00822159,NA	0.331172,NA	0.000583451	0.000634763
3	rs2976397	143764613	T,T	G,G	0.568588,0.77381	0.00972919,0.0182796	0.00399204,0.0102176	1.82963,1.13306	0.000582994	0.000893352
3	rs147471974	143455846	C,C	T,T	0.980119,0.916667	-0.0254929,-0.0397915	0.0141639,0.0154664	1.14336,1.99617	0.000581563	0.000660609
3	rs112970850	143293493	NA,T	NA,C	NA,0.944444	NA,0.0474436	NA,0.0186617	NA,1.95811	0.000578444	0.000650211
3	rs76941099	143464234	T,T	C,C	0.982107,0.941468	-0.0256835,-0.0397186	0.014915,0.0182098	1.07022,1.53505	0.000575567	0.00065296
3	rs4075827	143259247	A,NA	G,NA	0.974155,NA	-0.0348986,NA	0.0124606,NA	2.29253,NA	0.000572897	0.000637492
3	rs75964375	143459244	C,C	T,T	0.980119,0.916667	-0.0254578,-0.0396241	0.0141639,0.0154664	1.141,1.98261	0.000564494	0.000641212
3	rs77316958	143514532	NA,C	NA,T	NA,0.969246	NA,0.0463875	NA,0.0247591	NA,1.21473	0.000559211	0.000632073
3	rs78654166	143444587	A,A	G,G	0.981113,0.914682	-0.02486,-0.0394202	0.0145245,0.015302	1.06062,2.00039	0.000555439	0.00063171
3	rs182060509	143516586	NA,C	NA,T	NA,0.969246	NA,0.0462474	NA,0.0247591	NA,1.20917	0.00055368	0.00062582
3	rs36042959	143146214	T,T	C,C	0.619284,0.779762	0.00903987,-0.00632905	0.00407187,0.0103152	1.57817,0.268008	0.000553275	0.000609583
3	rs7459630	143738585	C,C	A,A	0.607356,0.481151	0.0144664,0.00081063	0.00404873,0.00855543	3.45244,0.0340869	0.000548719	0.00226107
3	rs28410716	143698721	G,G	A,A	0.274354,0.171627	-0.0155533,0.00591275	0.0044312,0.011337	3.34852,0.220413	0.000543697	0.00305262
3	rs76833876	143440687	A,A	G,G	0.981113,0.915675	-0.0244304,-0.0394224	0.0145245,0.0153834	1.03354,1.98348	0.000543572	0.000616381
3	rs61549099	143626820	G,G	A,A	0.758449,0.738095	-0.0131989,-0.0232396	0.00461925,0.00972244	2.36939,1.7738	0.000542577	0.000684737
3	rs117699537	143512943	NA,A	NA,G	NA,0.97123	NA,0.0460764	NA,0.0255725	NA,1.14522	0.000541582	0.000611304
3	rs78133582	143457424	G,G	C,C	0.980119,0.916667	-0.025449,-0.039345	0.0141639,0.0154664	1.1404,1.96011	0.000538478	0.000611703
3	rs7460879	143258521	T,T	C,C	0.912525,0.863095	-0.0184567,-0.0169358	0.00699802,0.0124355	2.07812,0.76137	0.000535537	0.000588588
3	rs7002932	143738816	A,A	C,C	0.60835,0.481151	0.0144259,0.000861338	0.00405055,0.00855543	3.43323,0.0363035	0.000531493	0.00218744
3	rs3824208	143743653	G,G	C,C	0.60835,0.481151	0.0144259,0.000759928	0.00405055,0.00855543	3.43323,0.0318806	0.000531095	0.00218613
3	rs4297023	143733307	A,A	C,C	0.609344,0.485119	0.0145688,0.000911806	0.00405239,0.00855314	3.48911,0.0385303	0.000530906	0.00219843
3	rs4327844	143733540	C,C	T,T	0.609344,0.485119	0.0145688,0.000911806	0.00405239,0.00855314	3.48911,0.0385303	0.000530906	0.00219843
3	rs4579507	143733663	G,G	C,C	0.609344,0.485119	0.0145688,0.000911806	0.00405239,0.00855314	3.48911,0.0385303	0.000530906	0.00219843
3	rs10099892	143734608	T,T	C,C	0.609344,0.485119	0.0145688,0.000861107	0.00405239,0.00855314	3.48911,0.0363035	0.000530657	0.0021975
3	rs117759986	143510906	NA,T	NA,C	NA,0.97123	NA,0.0457614	NA,0.0255725	NA,1.13349	0.000530127	0.000598375
3	rs183519373	143671494	NA,C	NA,T	NA,0.96627	NA,-0.0366563	NA,0.023678	NA,0.915088	0.000527973	0.000598086
3	rs1048831	143781858	A,A	G,G	0.531809,0.549603	-0.00935408,-0.0186905	0.00396233,0.00859173	1.73903,1.52871	0.000527504	0.000772455
3	rs2585140	143806896	G,G	A,A	0.530815,0.579365	-0.0081551,-0.0203571	0.00396183,0.00865913	1.40285,1.72755	0.000526826	0.000723584
3	rs2572909	143806464	G,G	C,C	0.530815,0.579365	-0.00810984,-0.0204057	0.00396183,0.00865913	1.39085,1.73411	0.000525883	0.000720952
3	rs13250640	143146664	A,A	G,G	0.62326,0.786706	0.00851667,-0.009465	0.00408022,0.0104354	1.43344,0.438421	0.000521879	0.00056817
3	rs192714610	143720736	NA,T	NA,C	NA,0.962302	NA,-0.0362339	NA,0.0224433	NA,0.972952	0.000520825	0.000589678
3	rs28708997	143797665	T,T	C,C	0.989066,0.888889	-0.0524679,-0.0287303	0.0190121,0.0136019	2.23768,1.46007	0.000520818	0.000608356
3	rs77094377	143459003	G,G	A,A	0.981113,0.916667	-0.0272949,-0.0394106	0.0145245,0.0154664	1.22031,1.96538	0.000520708	0.000590088
3	rs11776301	143737142	G,G	A,A	0.607356,0.480159	0.0143772,0.000759986	0.00404873,0.00855609	3.41598,0.0318806	0.000516873	0.00211889
3	rs6988393	143740596	G,G	A,A	0.60835,0.481151	0.0143836,0.000912051	0.00405055,0.00855543	3.41598,0.0385303	0.000516832	0.00211059
3	rs4484678	143730796	G,G	A,A	0.609344,0.485119	0.0145265,0.00100726	0.00405239,0.00855314	3.47172,0.0427501	0.000516546	0.00212225
3	rs9773284	143730159	T,T	C,C	0.609344,0.485119	0.0145265,0.00100726	0.00405239,0.00855314	3.47172,0.0427501	0.000516546	0.00212225
3	rs11785400	143730456	T,T	C,C	0.609344,0.485119	0.0145265,0.00100726	0.00405239,0.00855314	3.47172,0.0427501	0.000516546	0.00212225
3	rs3735994	143742683	T,T	C,C	0.60835,0.481151	0.0143836,0.00081063	0.00405055,0.00855543	3.41598,0.0340869	0.000516411	0.00210919
3	rs4736365	143742197	G,G	A,A	0.60835,0.481151	0.0143836,0.00081063	0.00405055,0.00855543	3.41598,0.0340869	0.000516411	0.00210919
3	rs6997771	143747752	G,G	T,T	0.60835,0.480159	0.0143836,0.000705113	0.00405055,0.00855609	3.41598,0.0295043	0.000516189	0.00210844
3	rs13265663	143732255	C,C	A,A	0.609344,0.485119	0.0145265,0.000911806	0.00405239,0.00855314	3.47172,0.0385303	0.000516043	0.00212038
3	rs2585183	143766059	G,G	C,C	0.5666,0.771825	0.00935396,0.0186371	0.00398985,0.0101861	1.71997,1.17197	0.000514764	0.000793861
3	rs116904515	143509491	NA,T	NA,C	NA,0.97123	NA,0.0452219	NA,0.0255725	NA,1.11352	0.000511239	0.000577056
3	rs78090893	143634302	A,NA	G,NA	0.950298,NA	-0.0198022,NA	0.00909753,NA	1.53009,NA	0.000511226	0.00058214
3	rs935461	142980434	T,T	C,C	0.639165,0.462302	-0.0114934,-0.00465198	0.00411698,0.00857375	2.28042,0.231054	0.000510111	0.000620889
3	rs56217456	143253443	C,C	T,T	0.903579,0.859127	-0.0194489,-0.0177433	0.00669838,0.0122874	2.43299,0.827591	0.000507767	0.000563315
3	rs35275531	143259675	A,A	C,C	0.94831,0.965278	-0.0292532,-0.0398648	0.00893021,0.0233493	2.97725,1.0567	0.00050532	0.000553091
3	rs117769622	143476732	T,NA	C,NA	0.971173,NA	0.038298,NA	0.0118166,NA	2.92411,NA	0.000504483	0.000556627
3	rs10481206	143795314	T,T	C,C	0.986084,0.880952	-0.0467702,-0.0270807	0.0168779,0.0131998	2.25283,1.39568	0.000504168	0.000587904
3	rs553591667	143494359	NA,T	NA,C	NA,0.938492	NA,-0.0217973	NA,0.0177919	NA,0.656538	0.000502053	0.000563363
3	rs2244152	143784885	A,A	C,C	0.530815,0.579365	-0.00783364,-0.0203036	0.00396183,0.00865913	1.31867,1.72034	0.00050114	0.000679818
3	rs4266629	143736635	G,G	A,A	0.60835,0.481151	0.0143367,0.00081063	0.00405055,0.00855543	3.39688,0.0340869	0.000500437	0.00202655
3	rs2280878	143722366	A,A	G,G	0.610338,0.487103	0.01446,0.000696597	0.00405425,0.0085522	3.44178,0.0291502	0.000500277	0.00185562
3	rs74699011	143055041	NA,T	NA,C	NA,0.972222	NA,0.0522075	NA,0.0260119	NA,1.34928	0.000498734	0.000549561
3	rs2717603	143803193	C,C	T,T	0.530815,0.579365	-0.00806004,-0.0202549	0.00396183,0.00865913	1.37769,1.71381	0.000496931	0.000679768
3	rs6583547	142978884	G,G	A,A	0.634195,0.462302	-0.0117718,-0.00532798	0.00410491,0.00857375	2.38362,0.2722	0.000494606	0.0005991
3	rs72685507	143179463	A,NA	G,NA	0.991054,NA	0.0560282,NA	0.0209976,NA	2.11787,NA	0.000491347	0.000560833
3	rs7826964	143107730	A,A	G,G	0.488072,0.577381	-0.00618189,-0.0210323	0.00395543,0.00865361	0.927829,1.82161	0.000491114	0.000508776
3	rs11167118	143108079	T,T	C,C	0.415507,0.360119	-0.00853027,-0.0187073	0.004012,0.00890493	1.47512,1.44782	0.000490521	0.000518639
3	rs9771845	143726577	G,G	C,C	0.609344,0.486111	0.0144534,0.000604079	0.00405239,0.00855265	3.44178,0.0251698	0.000490431	0.00198905
3	rs7840462	143107721	G,G	C,C	0.415507,0.359127	-0.00862533,-0.0185652	0.004012,0.00891032	1.5008,1.42946	0.000489842	0.000518244
3	rs140200091	142902856	NA,T	NA,C	NA,0.985119	NA,-0.0689728	NA,0.0353055	NA,1.29457	0.000488717	0.000553033
3	rs28420666	143695825	G,G	C,C	0.272366,0.1875	-0.0154121,0.00495905	0.00444126,0.0109519	3.28395,0.186625	0.000486912	0.0027083
3	rs750529	143744877	C,C	G,G	0.60835,0.481151	0.0142897,0.000607851	0.00405055,0.00855543	3.37782,0.025323	0.000484425	0.00194563
3	rs754957	143746416	G,G	A,A	0.60835,0.481151	0.0142897,0.00045582	0.00405055,0.00855543	3.37782,0.0188566	0.000484144	0.00194494
3	rs2585145	143799457	A,A	G,G	0.530815,0.579365	-0.00801477,-0.0202062	0.00396183,0.00865913	1.36579,1.70728	0.000483414	0.000660015
3	rs35552777	143146402	G,G	A,A	0.622266,0.790675	0.00793019,-0.0108821	0.00407811,0.0105074	1.28545,0.522358	0.000482637	0.000530192
3	rs3735999	143746069	C,C	T,T	0.607356,0.481151	0.0142833,0.000405153	0.00404873,0.00855543	3.37782,0.0167214	0.000482531	0.0019304
3	rs56047976	143405895	T,T	C,C	0.709742,0.796627	-0.017425,-0.0136217	0.00435609,0.0106201	4.19858,0.699794	0.000482033	0.000512833
3	rs13267784	143394915	T,T	C,C	0.399602,0.247024	-0.0287649,-0.0196143	0.00403651,0.00991158	11.9864,1.32035	0.00048108	0.000517917
3	rs28654384	142982521	A,A	G,G	0.638171,0.46627	-0.0112265,-0.00497654	0.00411452,0.00856887	2.1964,0.250731	0.000480291	0.000585507
3	rs13275086	143108257	G,G	A,A	0.415507,0.359127	-0.00853027,-0.0186659	0.004012,0.00891032	1.47512,1.4415	0.000480234	0.000508033
3	rs7840899	143107962	G,G	C,C	0.415507,0.359127	-0.00862533,-0.0184693	0.004012,0.00891032	1.5008,1.41804	0.000479617	0.000507527
3	rs13266463	143403693	A,A	G,G	0.38668,0.247024	-0.0278654,-0.0207182	0.00405994,0.00991158	11.1726,1.43663	0.000479134	0.000515669
3	rs2585144	143800269	T,T	A,A	0.530815,0.579365	-0.00806004,-0.0201041	0.00396183,0.00865913	1.37769,1.69361	0.000477371	0.000652932
3	rs34403780	143146412	G,G	T,T	0.622266,0.790675	0.00788914,-0.0110241	0.00407811,0.0105074	1.27531,0.531513	0.000476374	0.000523395
3	rs34707678	143146354	A,A	G,G	0.625249,0.790675	0.00817116,-0.00975783	0.00408453,0.0105074	1.34252,0.452149	0.000475889	0.00052285
3	rs76280215	143506096	NA,A	NA,G	NA,0.972222	NA,0.0452219	NA,0.0260119	NA,1.08555	0.00047489	0.00053662
3	rs56370107	143707530	T,T	C,C	0.38668,0.824405	-0.0129924,0.00145018	0.00405994,0.0112351	2.86213,0.0470636	0.000473896	0.00177285
3	rs6583560	143109338	T,T	C,C	0.488072,0.577381	-0.00604732,-0.0210323	0.00395543,0.00865361	0.898606,1.82161	0.000470698	0.00048766
3	rs68144282	143397484	A,A	G,G	0.755467,0.87004	-0.0166852,0.00890343	0.00460006,0.0127124	3.5428,0.315428	0.000470353	0.000491383
3	rs118003385	143506883	NA,C	NA,G	NA,0.972222	NA,0.0449434	NA,0.0260119	NA,1.0756	0.000466505	0.000527142
3	rs76021109	143788492	A,A	G,G	0.99006,0.888889	-0.0550011,-0.0286387	0.01993,0.0136019	2.23768,1.45285	0.000466424	0.000542103
3	rs76174887	143051873	NA,A	NA,G	NA,0.880952	NA,0.0239493	NA,0.0131998	NA,1.15727	0.000465828	0.000519292
3	rs9324564	142858710	C,C	T,T	0.096421,0.400794	0.0148468,-0.00637594	0.00669839,0.00872277	1.57415,0.332727	0.000465192	0.000505138
3	rs9772821	143729119	T,T	C,C	0.609344,0.485119	0.0143651,0.00105768	0.00405239,0.00855314	3.40577,0.0449933	0.000464235	0.00185199
3	rs77227816	143507980	NA,C	NA,T	NA,0.972222	NA,0.0448547	NA,0.0260119	NA,1.07244	0.000463877	0.000524171
3	rs7841750	143142993	C,C	T,T	0.05666,0.147817	0.0163133,-0.0224022	0.00855199,0.0120441	1.24834,1.20146	0.000463528	0.000492717
3	rs11775108	143110476	G,G	A,A	0.49006,0.577381	-0.00595707,-0.0212301	0.00395508,0.00865361	0.879357,1.8491	0.000462658	0.000478993
3	rs118016924	143522309	NA,A	NA,G	NA,0.89881	NA,-0.0200545	NA,0.0141743	NA,0.803795	0.000461928	0.000522883
3	rs6990126	143728387	C,C	T,T	0.60835,0.486111	0.0144933,0.000604079	0.00405055,0.00855265	3.46081,0.0251698	0.000461479	0.00181193
3	rs7817688	143108707	T,T	A,A	0.415507,0.359127	-0.008485,-0.0185652	0.004012,0.00891032	1.46296,1.42946	0.000460435	0.000487216
3	rs118038055	143121242	A,A	G,G	0.977137,0.969246	-0.0169673,-0.0655741	0.0132281,0.0247591	0.699825,2.0923	0.000459286	0.00050575
3	rs2717606	143799496	A,A	G,G	0.530815,0.579365	-0.00792422,-0.0201041	0.00396183,0.00865913	1.34213,1.69361	0.000457097	0.000621717
3	rs10100287	143734836	T,T	C,C	0.610338,0.485119	0.0143252,0.000453017	0.00405425,0.00855314	3.3869,0.0187434	0.000452686	0.00179057
3	rs57683501	143458987	NA,A	NA,G	NA,0.983135	NA,0.0547679	NA,0.0331973	NA,1.00441	0.000452092	0.00051107
3	rs7832678	143109328	A,A	G,G	0.415507,0.359127	-0.008485,-0.0184693	0.004012,0.00891032	1.46296,1.41804	0.000450824	0.000477141
3	rs62513092	143343922	T,NA	G,NA	0.982107,NA	0.0189855,NA	0.014915,NA	0.692397,NA	0.000448261	0.000527889
3	rs13255186	143533545	T,NA	C,NA	0.93837,NA	0.00497851,NA	0.00822159,NA	0.263747,NA	0.00044767	0.000487905
3	rs1388800	143106264	G,G	A,A	0.564612,0.577381	-0.00733436,-0.0206268	0.00398773,0.00865361	1.18124,1.76589	0.000446032	0.000462914
3	rs11780221	143748215	A,A	T,T	0.609344,0.480159	0.0142069,0.000755516	0.00405239,0.00855609	3.34179,0.0316866	0.000445461	0.00166629
3	rs10096662	142981721	T,T	A,A	0.639165,0.46627	-0.0112332,-0.00524741	0.00411698,0.00856887	2.1964,0.267376	0.000445106	0.000541219
3	rs10098391	143161744	G,G	C,C	0.992048,0.97123	0.024515,-0.0381944	0.0222601,0.0255725	0.567404,0.868742	0.000445101	0.000488076
3	rs77036885	143503291	NA,A	NA,G	NA,0.972222	NA,0.0440968	NA,0.0260119	NA,1.04563	0.000442202	0.00049967
3	rs79783289	143269874	NA,A	NA,G	NA,0.980159	NA,0.0454787	NA,0.0306528	NA,0.860448	0.000438318	0.000500672
3	rs34292969	143405775	C,NA	T,NA	0.989066,NA	0.032632,NA	0.0190121,NA	1.06504,NA	0.000438206	0.000480422
3	rs55635915	143405526	A,A	T,T	0.710736,0.798611	-0.0173529,-0.0136716	0.00436052,0.010659	4.16085,0.699794	0.000437827	0.000466052
3	rs7820768	143110823	T,T	C,C	0.565606,0.578373	-0.00706097,-0.0212147	0.00398879,0.00865635	1.11525,1.84603	0.000437075	0.000453003
3	rs7846311	143109421	A,A	C,C	0.415507,0.359127	-0.00843972,-0.0184165	0.004012,0.00891032	1.45086,1.41178	0.000436943	0.000462525
3	rs6995314	143749718	G,G	A,A	0.389662,0.519841	-0.0141677,-0.000400125	0.00405425,0.00855609	3.3234,0.0165088	0.000435026	0.00162122
3	rs4977026	143659995	NA,G	NA,C	NA,0.967262	NA,-0.0410586	NA,0.0240217	NA,1.05844	0.000434306	0.000488545
3	rs2585153	143785345	A,A	G,G	0.531809,0.576389	-0.00783462,-0.0198807	0.00396233,0.00865091	1.31867,1.66644	0.000433574	0.000586871
3	rs61229666	143149845	NA,T	NA,C	NA,0.855159	NA,0.0191675	NA,0.012146	NA,0.941024	0.000432304	0.00048248
3	rs117457718	143363400	NA,G	NA,C	NA,0.923611	NA,-0.0143866	NA,0.0160932	NA,0.43022	0.000431906	0.000484074
3	rs4736368	143748528	C,C	G,G	0.609344,0.480159	0.0141599,0.000604322	0.00405239,0.00855609	3.3229,0.0251698	0.000431549	0.00160151
3	rs2294012	143784275	T,T	C,C	0.99006,0.888889	-0.0512989,-0.0300628	0.01993,0.0136019	1.99764,1.56715	0.000426131	0.000494203
3	rs114860979	143094730	C,C	G,G	0.975149,0.970238	-0.0160138,-0.0652804	0.0127009,0.0251555	0.683265,2.02424	0.000423023	0.000465613
3	rs139633212	143059079	NA,T	NA,G	NA,0.996032	NA,-0.127257	NA,0.0679934	NA,1.21282	0.000422499	0.000479998
3	rs2717552	143791300	C,C	T,T	0.531809,0.580357	-0.00783462,-0.0197064	0.00396233,0.00866195	1.31867,1.64011	0.000420309	0.000570914
3	rs35900184	143693411	T,T	C,C	0.725646,0.816468	0.0150038,-0.00472659	0.0044312,0.0110428	3.14916,0.174813	0.000420172	0.00224235
3	rs4736342	143735190	G,G	A,A	0.606362,0.485119	0.0140517,0.000658362	0.00404692,0.00855314	3.28718,0.0274987	0.00041735	0.00158053
3	rs11781672	142859047	A,A	G,G	0.122266,0.414683	0.0117871,-0.00519874	0.00603539,0.0086766	1.29396,0.260379	0.000417187	0.000450082
3	rs10481205	143795037	G,G	T,T	0.986084,0.880952	-0.0450508,-0.0270332	0.0168779,0.0131998	2.11903,1.39191	0.000416885	0.000485496
3	rs7844494	143123669	A,A	G,G	0.934394,0.667659	0.00472303,0.0235094	0.00798549,0.00907473	0.256319,2.01865	0.000416829	0.000434298
3	rs7816377	143110122	T,T	C,C	0.416501,0.359127	-0.00866761,-0.0182678	0.00401062,0.00891032	1.51311,1.39419	0.000415604	0.000439737
3	rs9324562	142857551	G,G	A,A	0.60835,0.842262	-0.00707802,0.00542587	0.00405055,0.0117277	1.09386,0.191377	0.000414807	0.000439761
3	rs28375984	143797713	C,C	T,T	0.986084,0.880952	-0.0453098,-0.0267409	0.0168779,0.0131998	2.13892,1.36877	0.000410531	0.000478127
3	rs2572904	143792193	C,C	A,A	0.530815,0.579365	-0.00787893,-0.0197487	0.00396183,0.00865913	1.33037,1.64651	0.000410425	0.000557052
3	rs2585149	143793320	C,C	T,T	0.530815,0.579365	-0.00787893,-0.0197487	0.00396183,0.00865913	1.33037,1.64651	0.000410425	0.000557052
3	rs2585150	143792669	T,T	C,C	0.530815,0.579365	-0.00783364,-0.0197974	0.00396183,0.00865913	1.31867,1.65293	0.000409865	0.000555294
3	rs79945954	143416190	A,A	G,G	0.981113,0.912698	-0.0271515,-0.0364556	0.0145245,0.0151436	1.21061,1.794	0.000407925	0.000464696
3	rs12543680	143642269	NA,G	NA,C	NA,0.964286	NA,-0.0387784	NA,0.0230345	NA,1.03489	0.000406267	0.000457412
3	rs76515782	142911868	NA,T	NA,C	NA,0.90873	NA,0.023711	NA,0.014843	NA,0.957957	0.000405766	0.00045287
3	rs2572902	143791387	G,G	A,A	0.530815,0.579365	-0.00783364,-0.0197487	0.00396183,0.00865913	1.31867,1.64651	0.000404686	0.000548255
3	rs57661143	143559561	C,NA	T,NA	0.961233,NA	-0.0284233,NA	0.0102422,NA	2.25821,NA	0.000403278	0.000456573
3	rs76949418	143494571	NA,G	NA,A	NA,0.972222	NA,0.042567	NA,0.0260119	NA,0.992483	0.000402465	0.000454752
3	rs2717601	143807924	C,C	T,T	0.528827,0.579365	-0.0081984,-0.0195854	0.00396089,0.00865913	1.41491,1.6251	0.000402309	0.000547734
3	rs7837264	143110097	A,A	G,G	0.416501,0.359127	-0.00848208,-0.0184693	0.00401062,0.00891032	1.46296,1.41804	0.000401275	0.000424507
3	rs75872626	143492178	C,C	T,T	0.981113,0.94246	-0.0246588,-0.0374699	0.0145245,0.0183564	1.0479,1.38482	0.000400296	0.00045452
3	rs879431	143105934	C,C	G,G	0.415507,0.359127	-0.00876109,-0.0173258	0.004012,0.00891032	1.53786,1.28534	0.000399777	0.000423982
3	rs2920280	143761144	C,C	G,G	0.5666,0.770833	0.00921824,0.0181955	0.00398985,0.0101706	1.68059,1.13306	0.000399701	0.000600539
3	rs2164308	143785659	T,T	C,C	0.530815,0.579365	-0.00783364,-0.0197	0.00396183,0.00865913	1.31867,1.64011	0.000399583	0.000541321
3	rs4917223	143115548	T,T	C,C	0.565606,0.578373	-0.00670838,-0.0212406	0.00398879,0.00865635	1.03336,1.84964	0.000399549	0.000414146
3	rs113367744	143407372	C,C	G,G	0.710736,0.798611	-0.0169976,-0.0145976	0.00436052,0.010659	4.01337,0.767408	0.000398644	0.000425257
3	rs2976387	143759364	A,A	G,G	0.5666,0.771825	0.00926504,0.0180095	0.00398985,0.0101861	1.69411,1.1132	0.000396098	0.00059655
3	rs28641083	143695681	C,C	G,G	0.27336,0.1875	-0.0150502,0.00495905	0.00443621,0.0109519	3.15966,0.186625	0.000394862	0.00203793
3	rs1594999	143790574	A,A	G,G	0.530815,0.579365	-0.00778382,-0.0197	0.00396183,0.00865913	1.30585,1.64011	0.000393498	0.00053201
3	rs2976388	143760256	A,A	G,G	0.564612,0.770833	0.00939578,0.0180152	0.00398773,0.0101706	1.73366,1.11628	0.000393327	0.000606246
3	rs143883410	142914364	A,NA	T,NA	0.992048,NA	0.0427905,NA	0.0222601,NA	1.26306,NA	0.000392858	0.000437414
3	rs72689001	142830824	A,NA	C,NA	0.906561,NA	0.00671458,NA	0.00679323,NA	0.490871,NA	0.000392838	0.000423744
3	rs2717550	143787808	A,A	T,T	0.530815,0.579365	-0.00773852,-0.0197	0.00396183,0.00865913	1.29424,1.64011	0.0003881	0.00052376
3	rs1469811	143787999	A,A	G,G	0.530815,0.579365	-0.00773852,-0.0197	0.00396183,0.00865913	1.29424,1.64011	0.0003881	0.00052376
3	rs2263092	143789966	G,G	A,A	0.530815,0.579365	-0.00773852,-0.0197	0.00396183,0.00865913	1.29424,1.64011	0.0003881	0.00052376
3	rs139569032	143699575	C,NA	T,NA	0.980119,NA	-0.0202853,NA	0.0141639,NA	0.817892,NA	0.000387295	0.000467476
3	rs11785036	143150346	G,G	C,C	0.050696,0.145833	0.015703,-0.0190115	0.0090126,0.0121117	1.08911,0.933717	0.000387292	0.000410257
3	rs2572899	143785549	G,G	A,A	0.531809,0.579365	-0.00778479,-0.0196464	0.00396233,0.00865913	1.30585,1.63308	0.000387204	0.000522945
3	rs145882048	143492966	NA,T	NA,C	NA,0.972222	NA,0.0418257	NA,0.0260119	NA,0.967194	0.00038496	0.000434966
3	rs9657023	143790182	A,A	G,G	0.986084,0.87996	-0.0445362,-0.02684	0.0168779,0.0131525	2.07979,1.38423	0.000384559	0.000447051
3	rs2257796	143808667	C,C	T,T	0.527833,0.579365	-0.00861349,-0.0190283	0.00396044,0.00865913	1.52814,1.55305	0.000383447	0.000529253
3	rs13255588	143384727	G,G	C,C	0.392644,0.244048	-0.0298584,-0.0197494	0.00404873,0.00995218	12.7834,1.32598	0.000383163	0.000424475
3	rs4917279	143095690	T,T	C,C	0.562624,0.585317	-0.00743,-0.0199515	0.00398568,0.0086766	1.20553,1.66799	0.00038245	0.000398085
3	rs2585138	143808951	T,T	C,C	0.527833,0.579365	-0.00851856,-0.0189313	0.00396044,0.00865913	1.50192,1.54068	0.000379418	0.000524573
3	rs2585152	143786214	T,T	A,A	0.530815,0.579365	-0.00773852,-0.0195977	0.00396183,0.00865913	1.29424,1.6267	0.000377929	0.000509993
3	rs7000507	143810721	C,C	A,A	0.983101,0.902778	-0.0439481,-0.0262194	0.0153396,0.0144288	2.37986,1.15994	0.000377414	0.000442318
3	rs1352949	143096253	C,C	G,G	0.562624,0.581349	-0.00743,-0.0197917	0.00398568,0.0086648	1.20553,1.65047	0.00037639	0.000391748
3	rs28403912	143695678	G,G	A,A	0.27336,0.1875	-0.014962,0.00491134	0.00443621,0.0109519	3.12821,0.184534	0.000374533	0.00189944
3	rs149091748	143781052	NA,A	NA,C	NA,0.928571	NA,-0.0279962	NA,0.0165981	NA,1.03782	0.000374326	0.000425763
3	rs1388801	143106671	T,T	C,C	0.412525,0.359127	-0.00880949,-0.0177701	0.00401624,0.00891032	1.54862,1.33615	0.000373618	0.00039626
3	rs74576444	143368449	C,C	T,T	0.383698,0.243056	-0.0307465,-0.0193629	0.00406582,0.00996594	13.4019,1.28377	0.000372883	0.000445102
3	rs61596454	143468257	G,G	A,A	0.982107,0.940476	-0.026124,-0.0359933	0.014915,0.0180669	1.09769,1.33398	0.000372675	0.000424191
3	rs117276516	143128816	NA,T	NA,C	NA,0.975198	NA,-0.0455148	NA,0.0274863	NA,1.00992	0.000371829	0.000412632
3	rs1388796	143096437	G,G	A,A	0.562624,0.573413	-0.00738098,-0.01969	0.00398568,0.00864302	1.19352,1.64363	0.000371117	0.000386508
3	rs76653274	143307497	T,NA	C,NA	0.979125,NA	0.0111213,NA	0.0138296,NA	0.375406,NA	0.000370119	0.000438462
3	rs140108627	143528063	NA,A	NA,G	NA,0.956349	NA,0.03354	NA,0.0209218	NA,0.962933	0.000369864	0.000415833
3	rs10093158	143102618	A,A	G,G	0.487078,0.579365	-0.00654536,-0.0192803	0.00395562,0.00865913	1.00884,1.58544	0.000369659	0.000383923
3	rs1492368	143105220	A,A	G,G	0.415507,0.359127	-0.00867059,-0.0171297	0.004012,0.00891032	1.51311,1.26322	0.00036869	0.000391222
3	rs78428530	143100992	NA,T	NA,C	NA,0.985119	NA,-0.0592731	NA,0.0353055	NA,1.03068	0.000368332	0.000412045
3	rs72690733	142884063	A,NA	G,NA	0.89165,NA	0.00936121,NA	0.00636104,NA	0.850424,NA	0.000366634	0.000423293
3	rs77065501	143406020	T,NA	C,NA	0.988072,NA	0.0477913,NA	0.0182119,NA	2.0612,NA	0.000366017	0.000406468
3	rs75359921	143408942	C,C	T,T	0.982107,0.914682	-0.0306088,-0.0362177	0.014915,0.015302	1.39633,1.74618	0.000364935	0.000414731
3	rs12678581	143392905	G,G	A,A	0.557654,0.450397	-0.0224037,-0.00584827	0.00398085,0.00859173	7.73884,0.304456	0.000362769	0.000386359
3	rs4917280	143101963	G,G	C,C	0.487078,0.580357	-0.00627638,-0.0194901	0.00395562,0.00866195	0.948536,1.61183	0.000358265	0.00037193
3	rs55671251	143253271	A,A	G,G	0.909543,0.855159	-0.0162504,-0.0188494	0.00689297,0.012146	1.73526,0.918344	0.000357292	0.000394125
3	rs10108059	143750028	T,T	G,G	0.390656,0.519841	-0.0138685,-0.000300124	0.00405239,0.00855609	3.20696,0.0123256	0.000357221	0.00126158
3	rs61119807	143404922	C,C	T,T	0.703777,0.798611	-0.0169221,-0.0117615	0.00433025,0.010659	4.031,0.568891	0.000356572	0.000377687
3	rs11774404	143046492	A,NA	G,NA	0.972167,NA	0.0275108,NA	0.0120196,NA	1.65582,NA	0.000356053	0.000406501
3	rs2585175	143781289	C,C	G,G	0.526839,0.552579	-0.00861255,-0.0186536	0.00396001,0.00859702	1.52814,1.52253	0.000355726	0.00050327
3	rs78891686	143492088	A,A	G,G	0.981113,0.941468	-0.0248376,-0.0360884	0.0145245,0.0182098	1.0592,1.3233	0.000354221	0.000402984
3	rs76083725	143409699	T,T	C,C	0.982107,0.914682	-0.0305586,-0.0360314	0.014915,0.015302	1.39279,1.73192	0.000353536	0.000401774
3	rs6987246	143783164	A,A	G,G	0.99006,0.887897	-0.0532434,-0.0277396	0.01993,0.0135492	2.122,1.3912	0.000353526	0.000410748
3	rs77213507	143639737	NA,A	NA,G	NA,0.959325	NA,-0.0396084	NA,0.0216401	NA,1.17262	0.000353128	0.000398551
3	rs10481207	143795445	G,G	A,A	0.986084,0.880952	-0.0435478,-0.0269338	0.0168779,0.0131998	2.00546,1.38402	0.000353061	0.000410695
3	rs138028605	143221448	T,NA	C,NA	0.979125,NA	-0.0317756,NA	0.0138296,NA	1.66591,NA	0.000352706	0.000398918
3	rs4977033	143593945	A,A	G,G	0.338966,0.24504	-0.00624533,0.005619	0.00417686,0.00993854	0.870129,0.242741	0.000352525	0.000472815
3	rs112795720	143481309	G,G	A,A	0.981113,0.941468	-0.0261055,-0.0362327	0.0145245,0.0182098	1.14097,1.33143	0.000352165	0.000399696
3	rs62641773	143231943	A,NA	G,NA	0.994036,NA	0.0381065,NA	0.0256781,NA	0.860731,NA	0.000351562	0.000461911
3	rs7821518	143111338	T,T	C,C	0.416501,0.360119	-0.00843682,-0.0179598	0.00401062,0.00890493	1.45086,1.35939	0.000350672	0.000371471
3	rs182174484	143195851	NA,T	NA,C	NA,0.991071	NA,-0.0762882	NA,0.0454422	NA,1.03062	0.000348986	0.00039753
3	rs4976992	143369368	T,T	C,C	0.384692,0.243056	-0.0307742,-0.0194673	0.00406384,0.00996594	13.437,1.29436	0.000346713	0.000414369
3	rs79976015	143597380	NA,G	NA,A	NA,0.963294	NA,0.0341885	NA,0.0227328	NA,0.877457	0.000346686	0.000391698
3	rs4075397	143259889	G,G	A,A	0.965209,0.972222	-0.0306366,-0.0458241	0.0107893,0.0260119	2.34506,1.1072	0.000344745	0.000374149
3	rs7465272	143691838	A,A	T,T	0.727634,0.816468	0.0145559,-0.00396974	0.00444126,0.0110428	2.97979,0.143132	0.000343873	0.00175812
3	rs77980764	142984516	A,NA	G,NA	0.832008,NA	0.00947497,NA	0.00528849,NA	1.13553,NA	0.000340673	0.000396688
3	rs7825860	143111875	T,T	C,C	0.416501,0.360119	-0.00843682,-0.0178118	0.00401062,0.00890493	1.45086,1.34222	0.000339831	0.000360099
3	rs72687312	143301895	T,T	C,C	0.906561,0.997024	-0.0327214,0.0670335	0.00679323,0.078473	5.83593,0.405628	0.000339522	0.0003651
3	rs183426504	143022750	T,NA	C,NA	0.99503,NA	0.036063,NA	0.0281148,NA	0.69985,NA	0.000339176	0.000374356
3	rs78224933	142946359	NA,A	NA,G	NA,0.980159	NA,-0.0497904	NA,0.0306528	NA,0.981697	0.000338658	0.000381184
3	rs10094072	143102635	G,G	C,C	0.487078,0.579365	-0.00627638,-0.0192955	0.00395562,0.00865913	0.948536,1.58741	0.000338368	0.000351492
3	rs73716024	143044459	NA,A	NA,C	NA,0.993056	NA,-0.0857288	NA,0.0514752	NA,1.01852	0.000337751	0.000379009
3	rs80338163	143406368	T,T	C,C	0.982107,0.914682	-0.0313381,-0.0354419	0.014915,0.015302	1.44817,1.68719	0.000337407	0.000384033
3	rs10094207	143102739	T,T	C,C	0.487078,0.579365	-0.00622705,-0.0193443	0.00395562,0.00865913	0.937663,1.59372	0.000336879	0.000349919
3	rs4917282	143102387	T,T	G,G	0.487078,0.579365	-0.00622705,-0.0193336	0.00395562,0.00865913	0.937663,1.59233	0.00033599	0.000349005
3	rs11786894	143102394	A,A	T,T	0.487078,0.579365	-0.00622705,-0.0193336	0.00395562,0.00865913	0.937663,1.59233	0.00033599	0.000349005
3	rs2920281	143760444	T,T	C,C	0.5666,0.771825	0.00903579,0.0176295	0.00398985,0.0101861	1.62835,1.07832	0.000334979	0.000498313
3	rs902821	143100074	A,A	G,G	0.56163,0.581349	-0.00737913,-0.019373	0.00398468,0.0086648	1.19352,1.5958	0.000334799	0.000348809
3	rs2585174	143782044	G,G	A,A	0.527833,0.547619	-0.00810699,-0.0187848	0.00396044,0.00858839	1.39085,1.54174	0.000334713	0.000465646
3	rs117629073	143714456	NA,A	NA,G	NA,0.963294	NA,0.0339573	NA,0.0227328	NA,0.868897	0.000332847	0.000376195
3	rs6990857	143779367	G,G	A,A	0.99006,0.891865	-0.0502644,-0.0297322	0.01993,0.0137648	1.93302,1.51185	0.00033073	0.000383524
3	rs12334479	143145623	T,T	C,C	0.988072,0.967262	0.0220604,-0.0083791	0.0182119,0.0240217	0.646327,0.138328	0.000325995	0.000359008
3	rs72685581	143259852	G,NA	A,NA	0.912525,NA	0.0103459,NA	0.00699802,NA	0.856053,NA	0.000325803	0.000360527
3	rs74543310	143414254	C,C	T,T	0.982107,0.912698	-0.0282263,-0.0356447	0.014915,0.0151436	1.23338,1.73087	0.000324475	0.000368253
3	rs75599729	143281667	NA,A	NA,G	NA,0.912698	NA,-0.0153865	NA,0.0151436	NA,0.509183	0.000324086	0.000362764
3	rs62514203	143141849	A,A	C,C	0.56163,0.693452	-0.00289253,-0.0230882	0.00398468,0.00927141	0.329854,1.89398	0.000323397	0.000337423
3	rs902819	143098548	T,T	C,C	0.56163,0.582341	-0.00724547,-0.019364	0.00398468,0.00866769	1.16106,1.59379	0.000323042	0.000336587
3	rs74886031	143475488	A,A	C,C	0.982107,0.941468	-0.0265584,-0.0351007	0.014915,0.0182098	1.12512,1.26835	0.000322942	0.000367404
3	rs13274788	143103208	A,A	G,G	0.487078,0.579365	-0.00632122,-0.019042	0.00395562,0.00865913	0.958468,1.55481	0.000322863	0.000335575
3	rs4976990	143361267	G,G	A,A	0.364811,0.243056	-0.0296975,-0.0198788	0.00410728,0.00996594	12.3175,1.33651	0.000322455	0.000351059
3	rs7006590	143114215	T,T	C,C	0.416501,0.360119	-0.00866761,-0.0170668	0.00401062,0.00890493	1.51311,1.25732	0.000321247	0.000340833
3	rs77959846	143458013	NA,A	NA,C	NA,0.931548	NA,0.0220992	NA,0.016928	NA,0.717311	0.000320935	0.000361991
3	rs11167137	143394208	G,G	A,A	0.55666,0.450397	-0.0223544,-0.00589852	0.00397994,0.00859173	7.71098,0.307703	0.000320692	0.000341851
3	rs10092298	143790706	G,G	A,A	0.986084,0.880952	-0.0420862,-0.0272267	0.0168779,0.0131998	1.89803,1.40733	0.000320311	0.000372247
3	rs4917281	143102308	G,G	A,A	0.488072,0.579365	-0.00636574,-0.01913	0.00395543,0.00865913	0.968448,1.5661	0.000319926	0.000332974
3	rs902820	143099872	T,T	A,A	0.426441,0.373016	-0.00781443,-0.0164636	0.0039978,0.00883916	1.29567,1.20397	0.000319224	0.000338515
3	rs2873034	143099374	T,T	C,C	0.489066,0.373016	-0.00950171,-0.016361	0.00395525,0.00883916	1.78802,1.19264	0.00031912	0.000340317
3	rs1492365	143103259	A,A	G,G	0.487078,0.579365	-0.00632122,-0.0189883	0.00395562,0.00865913	0.958468,1.54796	0.000318691	0.00033128
3	rs140074442	142930099	A,NA	G,NA	0.994036,NA	-0.0393155,NA	0.0256781,NA	0.900504,NA	0.000318519	0.000368063
3	rs143630227	143302191	A,NA	G,NA	0.992048,NA	0.0612647,NA	0.0222601,NA	2.22773,NA	0.000318411	0.000361594
3	rs77898497	142984416	G,NA	A,NA	0.832008,NA	0.00925439,NA	0.00528849,NA	1.09619,NA	0.000314122	0.000365515
3	rs12334475	143145547	T,T	C,C	0.988072,0.967262	0.021751,-0.00868242	0.0182119,0.0240217	0.633861,0.144014	0.000313967	0.000345776
3	rs28719133	143785548	T,T	C,C	0.986084,0.880952	-0.0423876,-0.0268881	0.0168779,0.0131998	1.91994,1.3804	0.000313643	0.000364525
3	rs80246137	142859019	C,NA	T,NA	0.981113,NA	-0.0212394,NA	0.0145245,NA	0.842675,NA	0.000313167	0.000345131
3	rs1492366	143103398	G,G	T,T	0.487078,0.579365	-0.00622705,-0.019042	0.00395562,0.00865913	0.937663,1.55481	0.000312862	0.000325206
3	rs72499107	143063926	NA,G	NA,A	NA,0.909722	NA,-0.0205649	NA,0.0149162	NA,0.774718	0.000312375	0.000348467
3	rs10105961	143143641	C,C	T,T	0.988072,0.968254	0.021681,-0.0092856	0.0182119,0.0243817	0.631055,0.152847	0.000312038	0.000343676
3	rs145258183	143692146	T,NA	C,NA	0.980119,NA	-0.0187048,NA	0.0141639,NA	0.729002,NA	0.000310718	0.000373493
3	rs79015901	143484970	A,NA	G,NA	0.987078,NA	0.0284556,NA	0.0175062,NA	0.9827,NA	0.000309188	0.000340311
3	rs7814166	143370923	T,T	A,A	0.384692,0.243056	-0.0305949,-0.0193629	0.00406384,0.00996594	13.2899,1.28377	0.000308995	0.00036218
3	rs6997165	142981881	T,NA	C,NA	0.832008,NA	0.00920056,NA	0.00528849,NA	1.08669,NA	0.000308044	0.000358382
3	rs2280881	143719983	C,C	G,G	0.648111,0.512897	0.0141566,0.00157949	0.00414011,0.0085522	3.2023,0.0688097	0.000306885	0.00140064
3	rs142998613	143313528	NA,C	NA,T	NA,0.972222	NA,-0.0456764	NA,0.0260119	NA,1.10187	0.00030613	0.000342609
3	rs73716027	143060104	NA,T	NA,C	NA,0.909722	NA,-0.0203471	NA,0.0149162	NA,0.763116	0.000306018	0.000341414
3	rs13252767	143146624	T,T	C,C	0.627237,0.794643	0.00858279,-0.00743952	0.00408891,0.0105819	1.44596,0.316927	0.000305987	0.000339071
3	rs75442604	143518470	G,NA	T,NA	0.988072,NA	0.00771971,NA	0.0182119,NA	0.172857,NA	0.000304515	0.000333639
3	rs34853464	143363277	C,C	T,T	0.544732,0.425595	-0.024325,-0.0057823	0.00397022,0.00864561	9.04757,0.297901	0.000303721	0.000326308
3	rs79362580	143068806	A,A	G,G	0.882704,0.998016	0.00296648,-0.250492	0.00614455,0.0960615	0.201176,2.04013	0.00030354	0.000350354
3	rs141005972	143127352	NA,A	NA,G	NA,0.982143	NA,-0.0522947	NA,0.0322783	NA,0.977958	0.00030312	0.000345739
3	rs73374179	143632098	A,A	G,G	0.811133,0.743056	-0.0133816,-0.0214416	0.00505144,0.00978302	2.09305,1.54668	0.000302305	0.000364984
3	rs10108708	143102886	G,G	A,A	0.562624,0.579365	-0.00733059,-0.0190725	0.00398568,0.00865913	1.18124,1.55871	0.000300038	0.000312802
3	rs80195667	142983880	T,NA	C,NA	0.832008,NA	0.00912389,NA	0.00528849,NA	1.07322,NA	0.000299642	0.000348522
3	rs72689039	143522329	T,NA	C,NA	0.968191,NA	-0.0107565,NA	0.0112664,NA	0.468895,NA	0.000299093	0.000330246
3	rs11984444	143661405	A,A	G,G	0.815109,0.736111	-0.0109444,-0.0230251	0.005093,0.00969886	1.49973,1.75457	0.000298268	0.000354261
3	rs28655823	143257760	C,C	G,G	0.912525,0.862103	-0.0165337,-0.0166656	0.00699802,0.0123978	1.74121,0.747458	0.000296994	0.000327191
3	rs142616768	142877103	NA,A	NA,C	NA,0.984127	NA,0.054994	NA,0.0342017	NA,0.967179	0.000296972	0.000334969
3	rs73370362	143416568	NA,A	NA,G	NA,0.960318	NA,-0.0334314	NA,0.0218976	NA,0.896773	0.000296896	0.000336436
3	rs12549089	142975118	A,NA	C,NA	0.831014,NA	0.00885521,NA	0.00527606,NA	1.03024,NA	0.000296147	0.000343941
3	rs4917275	143093216	T,T	A,A	0.581511,0.617063	-0.00614782,-0.0205166	0.00400792,0.00879376	0.902917,1.70678	0.000294363	0.000307735
3	rs2294011	143784971	C,C	A,A	0.986084,0.880952	-0.0407668,-0.027374	0.0168779,0.0131998	1.8036,1.41913	0.000290291	0.000337056
3	rs6992390	142983570	A,NA	G,NA	0.832008,NA	0.00903391,NA	0.00528849,NA	1.05752,NA	0.00029015	0.000337386
3	rs62514205	143141967	G,G	A,A	0.503976,0.565476	-0.00174876,-0.0215157	0.00395442,0.00862361	0.18156,1.89974	0.000289704	0.000306237
3	rs115343876	143479952	T,T	C,C	0.982107,0.941468	-0.0263611,-0.0342866	0.014915,0.0182098	1.11262,1.22389	0.00028804	0.000327675
3	rs76421913	142980040	NA,T	NA,C	NA,0.962302	NA,0.0320296	NA,0.0224433	NA,0.813775	0.000286996	0.000325093
3	rs34087536	143720876	A,A	G,G	0.649105,0.514881	0.0143452,0.00172848	0.0041428,0.00855314	3.2718,0.0757989	0.000285829	0.00126593
3	rs9644549	143144533	NA,T	NA,C	NA,0.954365	NA,0.0281884	NA,0.0204832	NA,0.772709	0.000285057	0.000318505
3	rs72683382	143144639	C,C	A,A	0.988072,0.967262	0.0212122,-0.00702894	0.0182119,0.0240217	0.612394,0.11361	0.00028451	0.000313565
3	rs55637681	143339888	C,C	G,G	0.769384,0.688492	-0.0297424,0.0043812	0.00469379,0.00923037	9.62899,0.197201	0.000284267	0.000304485
3	rs73716136	143254270	A,A	G,G	0.914513,0.859127	-0.0166407,-0.0165948	0.00707122,0.0122874	1.73032,0.752423	0.000283389	0.00031192
3	rs115061084	143491274	T,T	C,C	0.981113,0.941468	-0.0261055,-0.0337912	0.0145245,0.0182098	1.14097,1.19721	0.000283222	0.000323167
3	rs78106975	143665583	G,NA	A,NA	0.982107,NA	0.0101238,NA	0.014915,NA	0.303392,NA	0.000283062	0.000309718
3	rs117893364	143781183	G,G	C,C	0.986084,0.883929	-0.0403001,-0.0282159	0.0168779,0.0133454	1.77078,1.46228	0.00028241	0.000328091
3	rs35951447	143363270	C,C	T,T	0.538767,0.424603	-0.0239807,-0.00578405	0.00396624,0.00864824	8.82885,0.297901	0.00028121	0.000302008
3	rs148488504	143363497	NA,T	NA,C	NA,0.978175	NA,0.034799	NA,0.0292559	NA,0.630311	0.000279466	0.000315443
3	rs74677635	143491852	C,C	T,T	0.981113,0.941468	-0.0252361,-0.0340761	0.0145245,0.0182098	1.08459,1.21252	0.000279416	0.000318305
3	rs6987755	142975775	A,NA	G,NA	0.831014,NA	0.00869036,NA	0.00527606,NA	1.00204,NA	0.000279262	0.00032417
3	rs10464984	143164976	A,A	G,G	0.545726,0.151786	-0.00109256,0.0312183	0.00397094,0.0119134	0.106122,2.05643	0.000277372	0.000311352
3	rs7460934	143258721	T,T	C,C	0.915507,0.862103	-0.016307,-0.0153977	0.00710883,0.0123978	1.66163,0.669081	0.000276494	0.000303129
3	rs4917300	143121671	C,C	T,T	0.494036,0.308532	-0.00572745,-0.0221492	0.00395458,0.0092548	0.831117,1.77731	0.000275374	0.000290943
3	rs7846108	143257317	T,T	C,C	0.912525,0.866071	-0.016579,-0.0164464	0.00699802,0.0125513	1.74881,0.721055	0.000275189	0.000303083
3	rs56041768	143253186	C,C	T,T	0.913519,0.859127	-0.0161203,-0.017259	0.00703429,0.0122874	1.65907,0.795505	0.000275178	0.000303497
3	rs117208156	143328097	A,NA	C,NA	0.974155,NA	-0.00506775,NA	0.0124606,NA	0.1648,NA	0.000274778	0.000306292
3	rs60325150	143252973	T,T	C,C	0.912525,0.859127	-0.015412,-0.0176024	0.00699802,0.0122874	1.55845,0.818202	0.000273353	0.000301771
3	rs4350094	143378869	T,T	C,C	0.549702,0.424603	-0.0234731,-0.00732347	0.00397398,0.00864824	8.45715,0.401103	0.000272338	0.000291609
3	rs11988550	143389521	G,G	A,A	0.549702,0.450397	-0.0225059,-0.00560898	0.00397398,0.00859173	7.82832,0.289153	0.000271822	0.000290736
3	rs62514206	143142027	A,A	C,C	0.542744,0.573413	-0.00417506,-0.0186409	0.00396883,0.00864302	0.533404,1.50829	0.000271133	0.000286135
3	rs28375965	143103882	G,G	A,A	0.558648,0.578373	-0.00700351,-0.0189652	0.00398179,0.00865635	1.1046,1.54578	0.000271028	0.000282675
3	rs148061107	142894014	NA,A	NA,G	NA,0.950397	NA,-0.0288686	NA,0.0196877	NA,0.846003	0.000270957	0.000307439
3	rs116757543	143485606	G,G	A,A	0.981113,0.941468	-0.0255246,-0.0337028	0.0145245,0.0182098	1.10315,1.19248	0.000270944	0.000308847
3	rs117250494	143613529	NA,A	NA,G	NA,0.980159	NA,0.0395538	NA,0.0306528	NA,0.705714	0.000270462	0.000307113
3	rs79028692	143486307	A,A	G,G	0.981113,0.941468	-0.0252361,-0.033796	0.0145245,0.0182098	1.08459,1.19747	0.00026978	0.000307355
3	rs73716135	143253837	C,C	T,T	0.913519,0.859127	-0.0161203,-0.0170867	0.00703429,0.0122874	1.65907,0.784228	0.000269454	0.0002972
3	rs115537328	143485630	A,A	G,G	0.981113,0.941468	-0.0260095,-0.0334184	0.0145245,0.0182098	1.13468,1.17732	0.000268879	0.000306785
3	rs143337705	142889866	C,NA	A,NA	0.969185,NA	0.0202317,NA	0.0114407,NA	1.11354,NA	0.000268672	0.000314588
3	rs79386544	143055917	NA,A	NA,G	NA,0.910714	NA,-0.0188583	NA,0.0149907	NA,0.681122	0.000268204	0.000299513
3	rs2978977	143755720	A,A	C,C	0.580517,0.772817	0.00814942,0.0175583	0.00400659,0.0102018	1.37726,1.06939	0.000268195	0.00040314
3	rs6988575	142978944	T,NA	A,NA	0.832008,NA	0.00880148,NA	0.00528849,NA	1.01747,NA	0.000267352	0.000310649
3	rs117379841	143135729	NA,T	NA,C	NA,0.979167	NA,-0.0409116	NA,0.0299292	NA,0.765373	0.000265413	0.00029461
3	rs76753262	143492750	C,C	T,T	0.981113,0.9375	-0.0255246,-0.0321109	0.0145245,0.0176595	1.10315,1.16107	0.000263975	0.000301875
3	rs13265333	143626485	C,C	G,G	0.593439,0.406746	-0.000437304,0.016787	0.00402521,0.00870204	0.0392976,1.26987	0.00026365	0.000283052
3	rs3736001	143762807	A,A	G,G	0.99006,0.892857	-0.0431345,-0.0315691	0.01993,0.0138207	1.51653,1.65052	0.000263138	0.000303662
3	rs146612954	143461857	NA,G	NA,C	NA,0.960318	NA,0.0245575	NA,0.0218976	NA,0.581554	0.000262856	0.000295924
3	rs6993697	143116910	T,T	C,C	0.415507,0.360119	-0.00816025,-0.0170248	0.004012,0.00890493	1.37721,1.25261	0.000262809	0.000279106
3	rs79074199	143449046	NA,C	NA,G	NA,0.94246	NA,0.0220015	NA,0.0183564	NA,0.636965	0.000262806	0.000301888
3	rs117180822	143293508	T,NA	C,NA	0.967197,NA	-0.0368618,NA	0.0111,NA	3.04703,NA	0.000262261	0.000303204
3	rs115725932	143605987	NA,C	NA,T	NA,0.963294	NA,0.0286241	NA,0.0227328	NA,0.681987	0.000256758	0.000289757
3	rs12546975	142971943	T,NA	C,NA	0.829026,NA	0.00867797,NA	0.00525159,NA	1.00681,NA	0.000256682	0.000297297
3	rs116927692	142974018	C,C	T,T	0.967197,0.948413	-0.0245559,0.036893	0.0111,0.0193256	1.56944,1.24981	0.000256556	0.000287981
3	rs80245449	143555855	NA,T	NA,C	NA,0.962302	NA,0.0289311	NA,0.0224433	NA,0.704717	0.000255884	0.000290149
3	rs76048519	143486014	A,A	G,G	0.981113,0.941468	-0.0254788,-0.0332273	0.0145245,0.0182098	1.10019,1.16719	0.000254784	0.000290446
3	rs141102041	142857809	NA,A	NA,G	NA,0.969246	NA,0.0331284	NA,0.0247591	NA,0.742591	0.000254428	0.00028656
3	rs140615269	143541160	NA,T	NA,C	NA,0.988095	NA,-0.0540111	NA,0.0394133	NA,0.7681	0.000252995	0.000285863
3	rs11167138	143394283	C,C	T,T	0.548708,0.450397	-0.0225454,-0.00589852	0.0039732,0.00859173	7.85639,0.307703	0.000252843	0.000270602
3	rs4977006	143271935	NA,A	NA,C	NA,0.739087	NA,-0.0169922	NA,0.00973436	NA,1.09215	0.000252052	0.000284209
3	rs78412236	142917649	NA,T	NA,C	NA,0.968254	NA,-0.0330112	NA,0.0243817	NA,0.755086	0.000251149	0.000283957
3	rs72614019	142888481	NA,T	NA,C	NA,0.906746	NA,0.0190111	NA,0.0147003	NA,0.707905	0.000251091	0.000281029
3	rs140041410	142925503	A,NA	G,NA	0.992048,NA	0.0332943,NA	0.0222601,NA	0.870524,NA	0.000249632	0.000274509
3	rs12547538	142972383	T,NA	C,NA	0.829026,NA	0.00858721,NA	0.00525159,NA	0.991339,NA	0.000248779	0.000288069
3	rs77746097	143491735	C,C	G,G	0.981113,0.941468	-0.0252865,-0.0330805	0.0145245,0.0182098	1.08782,1.15944	0.000247578	0.000282149
3	rs79251679	143489451	A,A	G,G	0.981113,0.941468	-0.0252743,-0.0330246	0.0145245,0.0182098	1.08704,1.15649	0.00024572	0.000280031
3	rs79161653	143751525	NA,A	NA,G	NA,0.93254	NA,0.0203028	NA,0.017043	NA,0.631626	0.000245196	0.000277092
3	rs116862452	143462253	NA,C	NA,G	NA,0.960318	NA,0.023303	NA,0.0218976	NA,0.541746	0.000244418	0.000275194
3	rs9297968	143723009	G,G	A,A	0.647117,0.515873	0.0141203,0.00372882	0.00413745,0.00855366	3.1918,0.178561	0.000243629	0.000981313
3	rs75368817	143485268	T,T	C,C	0.982107,0.941468	-0.027056,-0.0326044	0.014915,0.0182098	1.15692,1.13445	0.000242963	0.000276851
3	rs116082563	143488864	T,T	C,C	0.981113,0.941468	-0.0255637,-0.032776	0.0145245,0.0182098	1.10568,1.14343	0.000242213	0.000276197
3	rs117683345	142922420	NA,A	NA,C	NA,0.946429	NA,0.0231572	NA,0.0189842	NA,0.6526	0.000240526	0.000273649
3	rs117942629	143401244	A,NA	G,NA	0.982107,NA	-0.0354468,NA	0.014915,NA	1.75762,NA	0.000240171	0.000269207
3	rs72614020	142906462	NA,C	NA,G	NA,0.867063	NA,0.0155201	NA,0.0125908	NA,0.662128	0.000239987	0.0002688
3	rs117886195	143487027	G,G	A,A	0.981113,0.941468	-0.0258631,-0.0325471	0.0145245,0.0182098	1.12512,1.13146	0.000239602	0.000273384
3	rs61525114	143777579	T,T	C,C	0.986084,0.883929	-0.0372944,-0.0287596	0.0168779,0.0133454	1.56657,1.5064	0.000239258	0.00027742
3	rs58058193	142839029	G,G	A,A	0.595427,0.87004	-0.00568401,0.00125069	0.00402835,0.0127124	0.800673,0.0354444	0.000238756	0.000249783
3	rs10102944	143384314	G,G	A,A	0.54672,0.426587	-0.0238763,-0.00706842	0.00397168,0.00864302	8.73603,0.383565	0.000238245	0.00025624
3	rs117994974	143152343	NA,C	NA,G	NA,0.985119	NA,-0.0447751	NA,0.0353055	NA,0.68884	0.000238092	0.000267179
3	rs9694154	142839317	T,T	C,C	0.593439,0.936508	-0.00545431,-0.00641462	0.00402521,0.0175302	0.755956,0.146042	0.000237731	0.000248402
3	rs151090608	143494582	C,C	T,T	0.981113,0.9375	-0.0246588,-0.0316466	0.0145245,0.0176595	1.0479,1.13593	0.000237488	0.000271193
3	rs7832163	143376802	C,C	T,T	0.580517,0.543651	-0.0216,-0.000551763	0.00400659,0.00858212	7.15476,0.0228539	0.000237402	0.00025162
3	rs4415353	143142634	T,T	C,C	0.580517,0.49504	0.00893023,0.00949603	0.00400659,0.00854977	1.58802,0.573965	0.000237247	0.000254197
3	rs1865552	143776873	G,G	T,T	0.986084,0.883929	-0.0366922,-0.0290058	0.0168779,0.0133454	1.52715,1.52658	0.000237187	0.000274929
3	rs10113305	143266755	C,C	T,T	0.904573,0.539683	0.00189283,-0.0167719	0.00672948,0.0085764	0.108741,1.29659	0.000236508	0.000272394
3	rs9720892	142842650	G,G	A,A	0.081511,0.299603	0.0146966,-0.00428464	0.00722594,0.00933164	1.37711,0.189684	0.000236301	0.000258978
3	rs56844227	143340893	NA,T	NA,C	NA,0.945437	NA,-0.0304706	NA,0.0188207	NA,0.97696	0.000236027	0.00026622
3	rs76956356	143486608	T,T	C,C	0.981113,0.941468	-0.0253827,-0.0326454	0.0145245,0.0182098	1.094,1.13659	0.000235996	0.000269032
3	rs6471587	143761103	G,G	C,C	0.986084,0.887897	-0.0359404,-0.0297583	0.0168779,0.0135492	1.47863,1.55177	0.000235714	0.000272759
3	rs7007349	143722673	C,C	T,T	0.648111,0.513889	0.0139483,0.00323265	0.00414011,0.00855265	3.1225,0.151532	0.000234978	0.000949724
3	rs62514204	143141868	T,T	C,C	0.569583,0.693452	-0.00399471,-0.0209314	0.00399316,0.00927141	0.498773,1.62036	0.000234526	0.000245033
3	rs13257943	143122836	G,G	A,A	0.494036,0.309524	-0.00618057,-0.0210078	0.00395458,0.00924659	0.927829,1.63659	0.000234206	0.000247848
3	rs13250661	143804134	T,T	C,C	0.667992,0.837302	0.00618191,0.0220182	0.00419836,0.0115817	0.851098,1.24195	0.000233886	0.000288792
3	rs2585141	143806343	A,A	G,G	0.666998,0.83631	0.00617727,0.0221465	0.00419521,0.0115534	0.851098,1.25765	0.000233234	0.000287033
3	rs12164219	143051673	NA,T	NA,C	NA,0.910714	NA,-0.016984	NA,0.0149907	NA,0.589683	0.000233173	0.000260688
3	rs184847677	143406892	NA,T	NA,C	NA,0.983135	NA,0.0392268	NA,0.0331973	NA,0.624604	0.000232512	0.000262439
3	rs9297967	143723002	C,C	A,A	0.647117,0.515873	0.0140321,0.00367872	0.00413745,0.00855366	3.15794,0.175782	0.00023105	0.000914953
3	rs7836086	143053538	NA,C	NA,T	NA,0.909722	NA,-0.0168915	NA,0.0149162	NA,0.589299	0.000230559	0.000257652
3	rs74581158	143466514	NA,A	NA,G	NA,0.981151	NA,0.0320895	NA,0.0314332	NA,0.512421	0.000230486	0.000260739
3	rs4075833	143264389	A,A	G,G	0.916501,0.541667	-0.00384036,-0.0190032	0.00714714,0.00857919	0.228382,1.57254	0.000230298	0.000259758
3	rs76193857	143501394	A,A	G,G	0.981113,0.9375	-0.0239049,-0.0317021	0.0145245,0.0176595	1.00087,1.13892	0.000230293	0.00026262
3	rs61741289	143425553	NA,T	NA,C	NA,0.960318	NA,0.0221359	NA,0.0218976	NA,0.505745	0.000229056	0.000257924
3	rs138377917	143763531	A,NA	G,NA	0.974155,NA	-0.0229458,NA	0.0124606,NA	1.18341,NA	0.000228961	0.000279499
3	rs76325201	143509166	NA,G	NA,C	NA,0.981151	NA,0.0318708	NA,0.0314332	NA,0.50777	0.000228578	0.000258577
3	rs7841868	143083476	C,C	A,A	0.397614,0.02381	-0.00989977,-0.0511855	0.00403991,0.0280386	1.8457,1.168	0.000228296	0.000252932
3	rs77248631	143602960	NA,T	NA,G	NA,0.963294	NA,0.0264249	NA,0.0227328	NA,0.610712	0.000227864	0.000257153
3	rs79040151	143704027	NA,T	NA,G	NA,0.965278	NA,-0.0354411	NA,0.0233493	NA,0.889248	0.000227848	0.000257634
3	rs10101092	143469200	C,NA	G,NA	0.969185,NA	0.0226781,NA	0.0114407,NA	1.32372,NA	0.000227424	0.00027854
3	rs56147230	143764729	G,G	T,T	0.986084,0.884921	-0.0372944,-0.0286047	0.0168779,0.0133953	1.56657,1.48511	0.000227241	0.000263317
3	rs6996760	143722386	A,A	G,G	0.647117,0.515873	0.0139857,0.00392928	0.00413745,0.00855366	3.14019,0.189788	0.000225851	0.000886335
3	rs9297972	143723660	T,T	C,C	0.653082,0.515873	0.0143111,0.00395226	0.00415377,0.00855366	3.24386,0.191086	0.00022556	0.000931881
3	rs9297971	143723572	C,C	T,T	0.653082,0.515873	0.0143111,0.00395226	0.00415377,0.00855366	3.24386,0.191086	0.00022556	0.000931881
3	rs9297970	143723386	T,T	C,C	0.653082,0.515873	0.0143111,0.00395226	0.00415377,0.00855366	3.24386,0.191086	0.00022556	0.000931881
3	rs9297969	143723237	G,G	A,A	0.653082,0.515873	0.0143111,0.00390184	0.00415377,0.00855366	3.24386,0.188241	0.000225044	0.000929725
3	rs4976993	143369380	A,A	C,C	0.540755,0.424603	-0.0237156,-0.00632259	0.0039675,0.00864824	8.6447,0.332801	0.000224392	0.000241243
3	rs80276142	143651224	NA,C	NA,G	NA,0.946429	NA,0.028939	NA,0.0189842	NA,0.894777	0.000224345	0.000253028
3	rs7460801	143730972	A,A	C,C	0.653082,0.514881	0.0142692,0.0043253	0.00415377,0.00855314	3.22765,0.21249	0.000223798	0.000916639
3	rs4294163	143730830	T,T	G,G	0.653082,0.514881	0.0142692,0.0043253	0.00415377,0.00855314	3.22765,0.21249	0.000223798	0.000916639
3	rs7829749	143122493	C,C	T,T	0.494036,0.309524	-0.00595631,-0.0210078	0.00395458,0.00924659	0.879357,1.63659	0.000222822	0.000235861
3	rs4644221	143736984	C,C	T,T	0.650099,0.510913	0.0139665,0.003569	0.0041455,0.00855139	3.1225,0.169786	0.000222763	0.000959818
3	rs7463655	143731034	C,C	G,G	0.653082,0.514881	0.0142692,0.00422381	0.00415377,0.00855314	3.22765,0.206611	0.00022268	0.000912024
3	rs10103161	143738571	G,G	A,A	0.651093,0.510913	0.0141571,0.00342211	0.00414823,0.00855139	3.1918,0.161766	0.000222668	0.000905519
3	rs1836632	143780452	T,T	G,G	0.986084,0.883929	-0.0367362,-0.0285599	0.0168779,0.0133454	1.53001,1.49011	0.000222651	0.000258037
3	rs73714664	143758944	T,T	C,C	0.986084,0.887897	-0.0356804,-0.0294974	0.0168779,0.0135492	1.46203,1.53053	0.000222543	0.000257444
3	rs114756093	143488911	T,T	C,C	0.981113,0.941468	-0.0255246,-0.0320692	0.0145245,0.0182098	1.10315,1.10667	0.000221867	0.000253035
3	rs117841548	142871602	NA,C	NA,T	NA,0.914682	NA,0.0195143	NA,0.015302	NA,0.694195	0.000221718	0.000249352
3	rs4457308	143733922	A,A	G,G	0.653082,0.514881	0.0142692,0.00412742	0.00415377,0.00855314	3.22765,0.201069	0.000221651	0.000907772
3	rs7459963	143737129	T,T	C,C	0.650099,0.509921	0.0139665,0.00367018	0.0041455,0.00855103	3.1225,0.175372	0.00022158	0.000889573
3	rs4256574	143725705	T,T	C,C	0.653082,0.514881	0.0142692,0.00410328	0.00415377,0.00855314	3.22765,0.199687	0.000221414	0.000906929
3	rs9694556	143727841	G,G	A,A	0.653082,0.515873	0.0142692,0.0040531	0.00415377,0.00855366	3.22765,0.196809	0.000221286	0.000906736
3	rs7017931	143726728	G,G	A,A	0.653082,0.515873	0.0142692,0.0040531	0.00415377,0.00855366	3.22765,0.196809	0.000221286	0.000906736
3	rs6995852	143726834	T,T	C,C	0.653082,0.515873	0.0142692,0.0040531	0.00415377,0.00855366	3.22765,0.196809	0.000221286	0.000906736
3	rs9721143	143727511	T,T	A,A	0.653082,0.515873	0.0142692,0.0040531	0.00415377,0.00855366	3.22765,0.196809	0.000221286	0.000906736
3	rs9692983	143490436	T,T	C,C	0.981113,0.941468	-0.0257671,-0.0319261	0.0145245,0.0182098	1.11886,1.0993	0.000221106	0.000252287
3	rs79588673	143780067	G,G	A,A	0.986084,0.883929	-0.0371233,-0.0283113	0.0168779,0.0133454	1.55532,1.46998	0.000221	0.000256167
3	rs13258179	143724597	A,A	T,T	0.653082,0.515873	0.0142692,0.00400268	0.00415377,0.00855366	3.22765,0.193942	0.000220766	0.000904579
3	rs117117155	143460971	NA,C	NA,T	NA,0.960318	NA,0.021447	NA,0.0218976	NA,0.484959	0.00022072	0.000248552
3	rs140661407	143460454	NA,T	NA,C	NA,0.960318	NA,0.021447	NA,0.0218976	NA,0.484959	0.00022072	0.000248552
3	rs150177656	143460469	NA,T	NA,C	NA,0.960318	NA,0.0214437	NA,0.0218976	NA,0.484862	0.000220683	0.000248509
3	rs9694286	143737157	T,T	G,G	0.650099,0.509921	0.0139665,0.00356886	0.0041455,0.00855103	3.1225,0.169786	0.00022067	0.000885912
3	rs79069780	142922033	G,NA	C,NA	0.959245,NA	0.0149998,NA	0.00999958,NA	0.874186,NA	0.000220362	0.000245271
3	rs9771965	143597571	A,A	G,G	0.581511,0.705357	-0.0080586,-0.00301789	0.00400792,0.00937671	1.35301,0.12635	0.000220024	0.000287766
3	rs77156791	143496682	T,T	C,C	0.981113,0.9375	-0.0249475,-0.0309036	0.0145245,0.0176595	1.06617,1.09625	0.000219671	0.000251025
3	rs73714662	143758506	A,A	G,G	0.986084,0.887897	-0.0357158,-0.0293913	0.0168779,0.0135492	1.46428,1.52193	0.000219623	0.000254062
3	rs6998746	143802456	A,A	C,C	0.667992,0.837302	0.00604166,0.0218837	0.00419836,0.0115817	0.823516,1.23045	0.000219583	0.000270443
3	rs77558925	143597871	NA,A	NA,G	NA,0.964286	NA,0.0268967	NA,0.0230345	NA,0.6145	0.000219505	0.000247891
3	rs2280880	143721929	A,A	C,C	0.650099,0.515873	0.0141291,0.00362862	0.0041455,0.00855366	3.18461,0.173014	0.000219087	0.000884268
3	rs190660475	143516742	T,T	A,A	0.980119,0.939484	-0.0230921,-0.0324823	0.0141639,0.0179277	0.987044,1.15485	0.000218842	0.000248426
3	rs4430070	143729184	C,C	G,G	0.653082,0.514881	0.0142226,0.00440091	0.00415377,0.00855314	3.2097,0.2169	0.000218817	0.000888078
3	rs11785376	143730412	T,T	C,C	0.653082,0.514881	0.0142226,0.00437605	0.00415377,0.00855314	3.2097,0.215447	0.00021854	0.000886948
3	rs2280879	143722228	C,C	T,T	0.648111,0.516865	0.0140876,0.00372906	0.00414011,0.00855422	3.17574,0.178561	0.000218252	0.000855824
3	rs116918444	143460905	NA,C	NA,G	NA,0.960318	NA,0.0211911	NA,0.0218976	NA,0.477326	0.000217754	0.000245217
3	rs9774627	143731267	A,A	G,G	0.653082,0.514881	0.0142226,0.00427455	0.00415377,0.00855314	3.2097,0.209545	0.000217435	0.000882424
3	rs66787637	143591219	T,T	C,C	0.89662,0.804563	0.00806426,-0.00449366	0.00649407,0.01078	0.668948,0.169548	0.000216984	0.000247874
3	rs11167139	143477660	NA,A	NA,G	NA,0.027778	NA,-0.0406883	NA,0.0260118	NA,0.928985	0.000216345	0.000244363
3	rs9720504	143725502	C,C	T,T	0.653082,0.514881	0.0142226,0.00400243	0.00415377,0.00855314	3.2097,0.193942	0.000215458	0.000874002
3	rs78735317	143460304	NA,A	NA,G	NA,0.960318	NA,0.0209869	NA,0.0218976	NA,0.471271	0.000215435	0.00024261
3	rs143482261	143460293	NA,A	NA,G	NA,0.960318	NA,0.0209869	NA,0.0218976	NA,0.471271	0.000215435	0.00024261
3	rs76346066	143562202	G,NA	C,NA	0.974155,NA	-0.0118091,NA	0.0124606,NA	0.464359,NA	0.000215213	0.000251623
3	rs76278996	143459750	NA,T	NA,G	NA,0.960318	NA,0.0209342	NA,0.0218976	NA,0.469712	0.000214843	0.000241944
3	rs77953648	143480965	NA,A	NA,G	NA,0.972222	NA,0.030521	NA,0.0260119	NA,0.618604	0.000214647	0.000242358
3	rs72685503	143162069	NA,A	NA,G	NA,0.96627	NA,-0.0263138	NA,0.023678	NA,0.574415	0.000213878	0.000239145
3	rs9694100	142839492	A,A	G,G	0.591451,0.935516	-0.00554286,-0.00572493	0.00402215,0.0174041	0.774233,0.129479	0.000213789	0.000223604
3	rs3758079	143807651	A,A	G,G	0.733598,0.838294	0.00727282,0.0177933	0.00447241,0.0116103	0.983311,0.901747	0.000213164	0.000278591
3	rs114412397	143506610	C,C	G,G	0.980119,0.9375	-0.0234051,-0.030068	0.0141639,0.0176595	1.00681,1.05241	0.000213105	0.000244298
3	rs149214675	143456126	NA,C	NA,G	NA,0.960318	NA,0.0207773	NA,0.0218976	NA,0.465082	0.000213097	0.000239981
3	rs75691137	143481289	NA,T	NA,C	NA,0.972222	NA,0.0303315	NA,0.0260119	NA,0.613344	0.000212876	0.000240358
3	rs4128450	143631471	A,A	G,G	0.829026,0.744048	-0.0116619,-0.0216862	0.00525159,0.00979543	1.57881,1.57129	0.000212007	0.000253163
3	rs1137521	143739162	T,T	C,C	0.652087,0.510913	0.0140781,0.00352341	0.00415099,0.00855139	3.15794,0.167287	0.000211879	0.000853972
3	rs141750280	143454961	NA,T	NA,C	NA,0.960318	NA,0.0206291	NA,0.0218976	NA,0.460728	0.000211471	0.000238153
3	rs11984886	143454634	NA,T	NA,C	NA,0.960318	NA,0.020624	NA,0.0218976	NA,0.46058	0.000211416	0.000238091
3	rs4917273	143082601	C,C	T,T	0.395626,0.020833	-0.00950833,-0.0520915	0.00404338,0.0299295	1.7283,1.08738	0.000211303	0.000234874
3	rs34258588	142992786	G,NA	A,NA	0.984095,NA	0.0268573,NA	0.0158037,NA	1.04945,NA	0.0002106	0.000237428
3	rs79095373	143508506	A,A	C,C	0.981113,0.9375	-0.0228466,-0.0313773	0.0145245,0.0176595	0.936568,1.12147	0.00021057	0.000239699
3	rs59519997	143454468	NA,G	NA,T	NA,0.960318	NA,0.0205233	NA,0.0218976	NA,0.457629	0.000210323	0.000236862
3	rs72499109	143066146	NA,G	NA,A	NA,0.909722	NA,-0.01589	NA,0.0149162	NA,0.542501	0.000209883	0.000234694
3	rs58530789	143334109	NA,C	NA,T	NA,0.944444	NA,-0.0284667	NA,0.0186617	NA,0.89566	0.000209449	0.000236084
3	rs188664687	143178386	T,NA	C,NA	0.991054,NA	0.0373444,NA	0.0209976,NA	1.12309,NA	0.000209427	0.000238293
3	rs4736364	143742113	T,T	C,C	0.652087,0.510913	0.0140781,0.0031877	0.00415099,0.00855139	3.15794,0.149158	0.000209285	0.000843549
3	rs4736363	143742112	A,A	C,C	0.652087,0.512897	0.0140781,0.003188	0.00415099,0.0085522	3.15794,0.149158	0.000209242	0.000843282
3	rs13260208	143345007	G,G	A,A	0.639165,0.799603	-0.0217157,0.0170207	0.00411698,0.0106787	6.87613,0.954829	0.000209049	0.000225562
3	rs2585146	143798641	T,T	G,G	0.667992,0.837302	0.00599959,0.0216533	0.00419836,0.0115817	0.815322,1.21086	0.000208516	0.000256604
3	rs7834925	143123731	C,C	T,T	0.493042,0.309524	-0.00622557,-0.0204533	0.00395468,0.00924659	0.937663,1.56915	0.000208382	0.000220783
3	rs9324554	142825926	C,C	T,T	0.315109,0.252976	0.0075265,-0.00491653	0.00425597,0.00983323	1.1136,0.209658	0.000208297	0.000225959
3	rs77494649	142910237	G,NA	A,NA	0.959245,NA	0.0146685,NA	0.00999958,NA	0.846492,NA	0.000208175	0.000231766
3	rs57417714	143447483	NA,T	NA,C	NA,0.96131	NA,0.0207147	NA,0.0221651	NA,0.455917	0.000207414	0.000233395
3	rs9720181	142832695	C,C	T,T	0.314115,0.253968	0.00757853,-0.00439223	0.00425961,0.00982053	1.12371,0.183961	0.000206642	0.000223953
3	rs4567014	143737690	C,C	G,G	0.652087,0.510913	0.0140315,0.00352341	0.00415099,0.00855139	3.14019,0.167287	0.000206399	0.000823766
3	rs4371985	143737279	T,T	C,C	0.652087,0.510913	0.0140315,0.00352341	0.00415099,0.00855139	3.14019,0.167287	0.000206392	0.000824323
3	rs4587307	143738529	A,A	G,G	0.652087,0.510913	0.0140315,0.00352341	0.00415099,0.00855139	3.14019,0.167287	0.000206392	0.000824323
3	rs4430071	143737680	C,C	T,T	0.652087,0.510913	0.0140315,0.00347276	0.00415099,0.00855139	3.14019,0.164521	0.00020599	0.000822721
3	rs4581034	143736968	A,A	G,G	0.650099,0.509921	0.0138782,0.00276403	0.0041455,0.00855103	3.08903,0.126962	0.0002054	0.000869422
3	rs11786676	143124513	A,A	G,G	0.384692,0.303571	-0.00567108,-0.0206305	0.00406384,0.00929682	0.78817,1.57707	0.000204896	0.000215441
3	rs184914688	143520852	NA,T	NA,C	NA,0.980159	NA,-0.038663	NA,0.0306528	NA,0.683625	0.000204859	0.000232221
3	rs12543849	143486698	A,A	G,G	0.338966,0.605159	0.00794614,0.0235374	0.00417686,0.00874495	1.24324,2.148	0.000204859	0.000228343
3	rs7000765	143722457	A,A	G,G	0.642147,0.516865	0.0139419,0.00413009	0.00412449,0.00855422	3.14019,0.201192	0.000204849	0.000758894
3	rs117466083	143356782	NA,T	NA,G	NA,0.97123	NA,-0.0355161	NA,0.0255725	NA,0.782827	0.000204772	0.000229135
3	rs73716025	143048768	NA,T	NA,G	NA,0.911706	NA,-0.0152263	NA,0.0150664	NA,0.505561	0.000204641	0.000229003
3	rs4403386	143736770	G,G	C,C	0.652087,0.509921	0.013985,0.0038729	0.00415099,0.00855103	3.1225,0.18668	0.00020436	0.000808376
3	rs7017851	143722038	T,T	G,G	0.650099,0.514881	0.0139957,0.00352823	0.0041455,0.00855314	3.1336,0.167511	0.000203978	0.000802793
3	rs117158859	143298327	A,NA	G,NA	0.988072,NA	0.059966,NA	0.0182119,NA	3.00334,NA	0.000203304	0.000234024
3	rs35676192	143145804	A,A	G,G	0.630219,0.823413	0.00841203,-0.00824096	0.00409564,0.0112102	1.3981,0.335112	0.000202818	0.000225881
3	rs77239244	143077560	A,NA	G,NA	0.95328,NA	-0.0147126,NA	0.0093687,NA	0.934335,NA	0.000202724	0.000232765
3	rs77938269	142937640	T,NA	C,NA	0.833002,NA	0.00892248,NA	0.00530104,NA	1.03459,NA	0.000202721	0.000236606
3	rs117966797	143460269	NA,A	NA,G	NA,0.960318	NA,0.019776	NA,0.0218976	NA,0.435965	0.000202517	0.000228086
3	rs148846840	143460235	NA,T	NA,G	NA,0.960318	NA,0.019776	NA,0.0218976	NA,0.435965	0.000202517	0.000228086
3	rs6984406	143722537	T,T	C,C	0.646123,0.512897	0.0141844,0.00419996	0.00413481,0.0085522	3.22005,0.205263	0.000202165	0.000733025
3	rs117013624	143204737	NA,C	NA,T	NA,0.981151	NA,-0.0378991	NA,0.0314332	NA,0.642194	0.000202057	0.000227016
3	rs11543967	143739435	T,T	C,C	0.652087,0.509921	0.013985,0.00358997	0.00415099,0.00855103	3.1225,0.170947	0.000201948	0.00079855
3	rs73714402	143661085	A,A	G,G	0.817097,0.738095	-0.0121771,-0.019925	0.00511437,0.00972244	1.76276,1.39335	0.000201883	0.000241106
3	rs74727500	143496591	T,T	C,C	0.981113,0.9375	-0.0249979,-0.0301954	0.0145245,0.0176595	1.06938,1.05904	0.000201854	0.000230728
3	rs4401833	143739731	T,T	A,A	0.652087,0.510913	0.013985,0.00359012	0.00415099,0.00855139	3.1225,0.170947	0.000201599	0.000797908
3	rs143828203	143024379	NA,A	NA,G	NA,0.982143	NA,-0.0421668	NA,0.0322783	NA,0.717983	0.000201259	0.000228429
3	rs73714659	143754942	A,A	G,G	0.986084,0.887897	-0.0354146,-0.0289353	0.0168779,0.0135492	1.44515,1.48526	0.000201081	0.000232521
3	rs1137522	143739020	C,C	A,A	0.652087,0.510913	0.013985,0.00352341	0.00415099,0.00855139	3.1225,0.167287	0.000201072	0.000795826
3	rs4336593	143739647	T,T	G,G	0.652087,0.511905	0.013985,0.00354442	0.00415099,0.00855178	3.1225,0.168429	0.000200907	0.000794756
3	rs1056012	143740167	G,G	A,A	0.652087,0.510913	0.013985,0.00349331	0.00415099,0.00855139	3.1225,0.165642	0.000200838	0.000794904
3	rs60570361	143501205	A,A	G,G	0.981113,0.9375	-0.0242891,-0.0304381	0.0145245,0.0176595	1.02471,1.07172	0.000200449	0.000228816
3	rs13248524	143739343	C,C	T,T	0.652087,0.510913	0.013985,0.00342211	0.00415099,0.00855139	3.1225,0.161766	0.000200296	0.000792762
```
