## Supplementary material for "Characterization of shared and ancestry-specific signals driving complex traits using multi-ancestry fine-mapping": susiex_nc3.cs80.snp

```
BP	SNP	PIP(CS1)	LogBF(CS1,Pop1)	LogBF(CS1,Pop2)	PIP(CS2)	LogBF(CS2,Pop1)	LogBF(CS2,Pop2)	PIP(CS3)	LogBF(CS3,Pop1)	LogBF(CS3,Pop2)
142825706	rs9285635	2.52114e-17	-2.90482e-10	-1.34779	1.37689e-05	-2.90482e-10	-1.36203	0.000107003	-2.90482e-10	-1.36209
142825926	rs9324554	1.55095e-17	-0.571084	-1.26255	1.76658e-05	0.135675	-1.24849	0.000208297	0.536879	-1.23285
142827360	rs62512982	9.52421e-18	-1.69593	-0.625328	7.05818e-06	-1.30034	-0.729917	9.27098e-05	-0.731919	-0.773547
142827435	rs78882655	1.63514e-17	-1.78078	-2.60631e-10	7.25079e-06	-2.00333	-2.60631e-10	5.56421e-05	-2.016	-2.60631e-10
142827678	rs79246231	2.2926e-17	-1.44282	-2.60631e-10	8.37649e-06	-1.85902	-2.60631e-10	7.06354e-05	-1.77741	-2.60631e-10
142827950	rs12679521	6.82762e-17	0.974865	-1.3264	0.000288925	3.02576	-1.34403	0.0132254	4.80686	-1.35191
142827997	rs11167091	1.22632e-17	-0.789541	-1.27895	1.67308e-05	0.0988122	-1.266	0.000183104	0.428222	-1.25311
142829484	rs78252114	1.93561e-17	-1.61208	-2.60631e-10	8.08985e-06	-1.89383	-2.60631e-10	6.17172e-05	-1.91238	-2.60631e-10
142829650	rs115746190	1.20227e-17	-2.0883	-2.60631e-10	6.91856e-06	-2.05024	-2.60631e-10	5.59879e-05	-2.0098	-2.60631e-10
142830689	rs142072007	2.6358e-17	-1.30332	-2.60631e-10	9.1896e-06	-1.76637	-2.60631e-10	7.83476e-05	-1.67379	-2.60631e-10
142830692	rs12549657	1.27297e-17	-0.763133	-1.26802	1.376e-05	-0.101612	-1.26107	0.000169032	0.341266	-1.24612
142830824	rs72689001	1.87488e-17	-1.64396	-2.60631e-10	3.09179e-05	-0.553109	-2.60631e-10	0.000392838	-0.0615423	-2.60631e-10
142831328	rs13275144	1.21139e-17	-0.81064	-1.2701	1.5485e-05	0.0186531	-1.26322	0.000182277	0.419013	-1.24843
142831534	rs12155631	9.50338e-18	-1.68359	-0.639857	7.01458e-06	-1.29308	-0.74337	9.24162e-05	-0.722113	-0.786525
142832117	rs75327751	1.11828e-17	-2.16072	-2.60631e-10	7.55731e-06	-1.96193	-2.60631e-10	5.9274e-05	-1.95277	-2.60631e-10
142832154	rs117224774	2.38416e-17	-1.40366	-2.60631e-10	8.57109e-06	-1.83605	-2.60631e-10	7.20819e-05	-1.75714	-2.60631e-10
142832250	rs74685764	2.58549e-17	-2.90482e-10	-1.32259	1.3945e-05	-2.90482e-10	-1.34932	0.000108465	-2.90482e-10	-1.34852
142832285	rs12156174	9.63224e-18	-1.66361	-0.646362	7.57213e-06	-1.26623	-0.693744	9.9314e-05	-0.687591	-0.749062
142832467	rs9721305	1.19352e-17	-0.825501	-1.2701	1.49434e-05	-0.0169536	-1.26322	0.000177556	0.392774	-1.24843
142832695	rs9720181	1.55186e-17	-0.54884	-1.28421	1.73147e-05	0.144987	-1.27787	0.000206642	0.560217	-1.26417
142832751	rs9720679	9.21813e-18	-1.66151	-0.692411	6.78158e-06	-1.28889	-0.781346	9.21286e-05	-0.683439	-0.828315
142833568	rs11784579	9.98022e-18	-0.945678	-1.32881	1.25304e-05	-0.131683	-1.3246	0.00014795	0.277192	-1.31525
142833750	rs11775168	1.33391e-17	-0.646179	-1.33822	1.51858e-05	0.0705414	-1.33462	0.000181128	0.490792	-1.32653
142834094	rs113815069	2.25914e-17	-1.45752	-2.60631e-10	8.27674e-06	-1.87099	-2.60631e-10	6.932e-05	-1.79621	-2.60631e-10
142834409	rs62512983	8.45243e-18	-1.72951	-0.711126	6.23559e-06	-1.35541	-0.798766	8.04183e-05	-0.802688	-0.845011
142834568	rs144888055	2.42796e-17	-1.38545	-2.60631e-10	8.67424e-06	-1.82409	-2.60631e-10	7.30488e-05	-1.74381	-2.60631e-10
142834570	rs9772153	1.66496e-17	-0.421447	-1.34126	9.40137e-06	-0.39993	-1.34366	0.000109651	-0.00220364	-1.33544
142834797	rs13263520	4.72723e-17	0.574172	-1.29334	0.00018323	2.53647	-1.31017	0.00792208	4.26752	-1.32505
142834855	rs11785612	9.48949e-18	-0.995341	-1.32957	1.17243e-05	-0.196007	-1.32678	0.000137444	0.206636	-1.31836
142834966	rs61453208	1.2579e-17	-2.04306	-2.60631e-10	6.37154e-06	-2.1326	-2.60631e-10	4.92169e-05	-2.1387	-2.60631e-10
142835013	rs117314309	1.36573e-17	-1.96082	-2.60631e-10	6.20359e-06	-2.15932	-2.60631e-10	4.81304e-05	-2.16103	-2.60631e-10
142835153	rs11778614	1.45539e-17	-0.551316	-1.34592	8.45431e-06	-0.501737	-1.34803	9.31109e-05	-0.160419	-1.34073
142835832	rs75203493	1.11864e-17	-2.16039	-2.60631e-10	7.60414e-06	-1.95575	-2.60631e-10	5.96496e-05	-1.94645	-2.60631e-10
142835918	rs11167092	1.72975e-17	-0.369604	-1.35493	9.55033e-06	-0.370934	-1.35693	0.000113946	0.0528414	-1.35206
142835969	rs140186610	2.75334e-17	-2.90482e-10	-1.25969	1.47627e-05	-2.90482e-10	-1.29234	0.00011502	-2.90482e-10	-1.28984
142836697	rs149307122	1.94074e-17	-1.60943	-2.60631e-10	7.5323e-06	-1.96524	-2.60631e-10	6.22969e-05	-1.90303	-2.60631e-10
142837649	rs13274472	1.33239e-17	-0.622924	-1.36261	7.87139e-06	-0.558616	-1.36259	8.45139e-05	-0.235888	-1.36214
142838283	rs73369656	1.85034e-17	-1.65714	-2.60631e-10	7.3244e-06	-1.99323	-2.60631e-10	6.03176e-05	-1.93532	-2.60631e-10
142838392	rs62512986	6.29422e-18	-1.77307	-0.962395	5.23564e-06	-1.31519	-1.01376	6.87417e-05	-0.75433	-1.05025
142838952	rs62512987	4.0706e-18	-1.81283	-1.35847	3.34057e-06	-1.4216	-1.3567	4.66476e-05	-0.841133	-1.35118
142839029	rs58058193	6.57845e-18	-1.33137	-1.35992	1.10297e-05	-0.223445	-1.3604	0.000238756	0.798617	-1.35811
142839288	rs79529732	2.41682e-17	-1.39005	-2.60631e-10	1.70697e-05	-1.14714	-2.60631e-10	0.000173417	-0.879241	-2.60631e-10
142839317	rs9694154	6.88365e-18	-1.36479	-1.28115	1.0674e-05	-0.319781	-1.29686	0.000237731	0.75069	-1.31449
142839492	rs9694100	6.95466e-18	-1.34402	-1.29166	9.81653e-06	-0.3909	-1.30948	0.000213789	0.657419	-1.32737
142839617	rs9694190	1.76101e-17	-0.443566	-1.26305	1.87819e-05	0.218151	-1.2697	0.000199035	0.495624	-1.23708
142839772	rs9693309	6.80639e-18	-1.91223	-0.745	7.18333e-06	-1.28192	-0.730758	6.39524e-05	-1.10281	-0.773989
142839856	rs9693323	6.06904e-18	-1.46129	-1.31061	8.52367e-06	-0.515921	-1.32568	0.000168243	0.430759	-1.34029
142840582	rs11776017	1.49485e-17	-0.575328	-1.29515	1.36092e-05	-0.0711217	-1.30257	0.000141144	0.189538	-1.2747
142841000	rs62512989	4.42617e-18	-1.82785	-1.25971	3.19559e-06	-1.54175	-1.28092	4.09244e-05	-1.01072	-1.3125
142841135	rs150351238	3.94915e-17	-2.90482e-10	-0.899007	2.17151e-05	-2.90482e-10	-0.906435	0.000182699	-2.90482e-10	-0.827103
142841418	rs79434366	2.298e-17	-1.44047	-2.60631e-10	1.43946e-05	-1.31759	-2.60631e-10	0.000164078	-0.934599	-2.60631e-10
142841497	rs12682375	2.48579e-17	-0.010517	-1.3514	0.000167948	2.48956	-1.35035	0.00732416	4.19416	-1.33017
142841706	rs77120891	1.86661e-17	-1.64838	-2.60631e-10	6.29855e-06	-2.14413	-2.60631e-10	5.06817e-05	-2.10937	-2.60631e-10
142841945	rs9693774	1.85845e-17	-0.35197	-1.30079	1.60021e-05	0.0927091	-1.30443	0.000161561	0.326684	-1.27674
142842650	rs9720892	2.27624e-17	-0.154451	-1.29553	2.26826e-05	0.436473	-1.29932	0.000236301	0.700723	-1.27056
142842874	rs28639741	1.00338e-17	-2.13304	-0.136098	5.67391e-06	-2.09945	-0.149113	4.28368e-05	-2.06772	-0.209826
142843262	rs11775314	8.26165e-18	-1.13921	-1.32426	4.47367e-05	1.15083	-1.33448	0.000957605	2.17907	-1.34957
142843655	rs76085530	1.97946e-17	-1.58968	-2.60631e-10	1.33577e-05	-1.39235	-2.60631e-10	0.000132893	-1.14539	-2.60631e-10
142843827	rs9774290	3.05792e-17	0.179193	-1.33396	0.000178871	2.53227	-1.33005	0.00814814	4.26961	-1.299
142844090	rs10107266	3.61927e-17	0.351906	-1.33814	0.000227127	2.77557	-1.33451	0.0107592	4.55388	-1.3053
142844299	rs12547520	6.48383e-18	-1.38484	-1.32094	7.8464e-06	-0.590094	-1.3343	0.000166405	0.42635	-1.34686
142844373	rs12547535	4.32619e-18	-1.84203	-1.26837	3.22597e-06	-1.52459	-1.28862	4.17232e-05	-0.985398	-1.31848
142845200	rs9693553	9.15095e-18	-2.15969	-0.201545	5.34323e-06	-2.09441	-0.214207	4.14432e-05	-2.03737	-0.273248
142845547	rs10875474	2.76082e-17	0.0706895	-1.32767	0.000143603	2.30478	-1.32217	0.00629239	4.00027	-1.28812
142845607	rs12543543	1.27075e-17	-0.70893	-1.32397	3.56102e-05	0.924967	-1.33678	0.00109957	2.31644	-1.3487
142846436	rs113637322	1.58383e-17	-1.81266	-2.60631e-10	6.19245e-06	-2.16111	-2.60631e-10	4.86261e-05	-2.15078	-2.60631e-10
142846556	rs112298469	1.64656e-17	-1.77382	-2.60631e-10	6.20066e-06	-2.15979	-2.60631e-10	4.89943e-05	-2.14324	-2.60631e-10
142846782	rs9324555	1.38332e-17	-0.711156	-1.23687	1.27325e-05	-0.203134	-1.23715	0.000129684	0.0271304	-1.19697
142847033	rs118100372	1.2399e-17	-2.05748	-2.60631e-10	6.99343e-06	-2.03947	-2.60631e-10	6.33764e-05	-1.88585	-2.60631e-10
142847158	rs9774266	1.90991e-17	-0.376361	-1.24909	1.85077e-05	0.1831	-1.24936	0.000192163	0.434451	-1.21105
142847393	rs73369681	6.05454e-18	-1.45725	-1.31703	6.79426e-06	-0.737311	-1.33106	0.000137601	0.233844	-1.34443
142847746	rs10095793	2.65963e-17	0.0344127	-1.32873	0.000146745	2.32628	-1.32203	0.00646858	4.02809	-1.28832
142847927	rs73369683	1.18148e-17	-2.10573	-2.60631e-10	6.19406e-06	-2.16085	-2.60631e-10	4.83385e-05	-2.15671	-2.60631e-10
142848735	rs75943313	1.19462e-17	-2.09467	-2.60631e-10	6.40686e-06	-2.12707	-2.60631e-10	5.07046e-05	-2.10892	-2.60631e-10
142848796	rs9693810	5.4231e-18	-1.57556	-1.30887	8.95723e-06	-0.467776	-1.32421	0.000177042	0.48059	-1.33915
142849119	rs9324556	2.12479e-17	-0.242174	-1.27666	1.52988e-05	0.0202201	-1.27689	0.000165678	0.318305	-1.2432
142849363	rs9324557	1.64979e-17	-0.496182	-1.27568	1.57054e-05	0.0454732	-1.27591	0.000161164	0.289525	-1.24204
142849699	rs79030326	1.62275e-17	-1.78838	-2.60631e-10	6.19615e-06	-2.16052	-2.60631e-10	4.88465e-05	-2.14626	-2.60631e-10
142850077	rs9324558	3.03427e-17	0.197104	-1.35964	0.000182165	2.57701	-1.35654	0.00815913	4.31297	-1.34102
142850394	rs145874311	2.74999e-17	-2.90482e-10	-1.26091	1.60163e-05	-2.90482e-10	-1.21084	0.000122029	-2.90482e-10	-1.23068
142850512	rs9324559	1.61229e-17	-0.496182	-1.29867	1.53238e-05	0.0454732	-1.30051	0.00015623	0.289525	-1.27314
142850576	rs117044040	2.48484e-17	-2.90482e-10	-1.3623	1.39303e-05	-2.90482e-10	-1.35038	0.000108237	-2.90482e-10	-1.35061
142851003	rs9772779	1.64562e-17	-0.484964	-1.28943	1.74973e-05	0.169178	-1.29158	0.000183659	0.43984	-1.2617
142851772	rs56044564	1.77574e-17	-1.69829	-2.60631e-10	1.59533e-05	-1.21478	-2.60631e-10	0.000120077	-1.24681	-2.60631e-10
142851816	rs11167095	4.46984e-18	-1.73407	-1.34367	6.32354e-06	-0.787906	-1.35226	0.000115581	0.0741732	-1.35914
142852219	rs9324560	2.14628e-17	-0.159145	-1.34963	9.25631e-05	1.88786	-1.34441	0.00372279	3.50715	-1.31986
142852391	rs13439357	1.11784e-17	-2.16111	-2.60631e-10	6.52161e-06	-2.10932	-2.60631e-10	5.26248e-05	-2.07175	-2.60631e-10
142852679	rs28641121	1.75362e-17	-1.71082	-2.60631e-10	7.95137e-06	-1.9111	-2.60631e-10	6.03408e-05	-1.93493	-2.60631e-10
142853196	rs9692720	1.66206e-17	-1.76445	-2.60631e-10	6.1925e-06	-2.16111	-2.60631e-10	4.81462e-05	-2.1607	-2.60631e-10
142853432	rs9324561	3.92805e-17	0.328921	-1.23328	6.08612e-05	1.3575	-1.23335	0.00072146	1.73847	-1.19214
142853512	rs73369699	1.7294e-17	-1.72473	-2.60631e-10	6.25035e-06	-2.15181	-2.60631e-10	4.86449e-05	-2.15039	-2.60631e-10
142854088	rs111331788	1.51958e-17	-1.85407	-2.60631e-10	9.76616e-06	-1.70552	-2.60631e-10	9.21566e-05	-1.51145	-2.60631e-10
142854128	rs12546857	6.56542e-18	-1.36019	-1.33308	6.95036e-06	-0.699862	-1.34579	0.000133481	0.216768	-1.35775
142854164	rs12545168	6.54123e-18	-1.36388	-1.33308	6.91577e-06	-0.704851	-1.34579	0.000132634	0.210403	-1.35775
142854328	rs9721191	5.55033e-17	0.766912	-1.32556	0.000158132	2.39694	-1.31796	0.00712807	4.11601	-1.27916
142854383	rs12547368	6.73612e-18	-1.33788	-1.32973	7.18096e-06	-0.669775	-1.34324	0.000138895	0.255106	-1.35633
142854392	rs9720547	1.57155e-17	-1.82044	-2.60631e-10	6.19801e-06	-2.16022	-2.60631e-10	4.81673e-05	-2.16026	-2.60631e-10
142854545	rs80236348	1.38962e-17	-1.94348	-2.60631e-10	8.74377e-06	-1.8161	-2.60631e-10	8.06363e-05	-1.64499	-2.60631e-10
142854704	rs28512212	1.37429e-17	-1.95457	-2.60631e-10	6.5936e-06	-2.09835	-2.60631e-10	4.9434e-05	-2.1343	-2.60631e-10
142855032	rs62512991	6.90384e-18	-1.32472	-1.3183	7.37505e-06	-0.652084	-1.33426	0.000142837	0.277611	-1.35085
142855368	rs73371605	1.60661e-17	-1.79838	-2.60631e-10	7.45815e-06	-1.97514	-2.60631e-10	5.67883e-05	-1.99561	-2.60631e-10
142855511	rs113067703	1.83829e-17	-1.66367	-2.60631e-10	6.28162e-06	-2.14682	-2.60631e-10	5.04401e-05	-2.11415	-2.60631e-10
142856256	rs112651084	1.52807e-17	-1.8485	-2.60631e-10	6.19667e-06	-2.16043	-2.60631e-10	4.83655e-05	-2.15615	-2.60631e-10
142856303	rs9802100	2.58788e-17	-0.0527248	-1.26894	0.000130492	2.13589	-1.24902	0.00572763	3.81319	-1.19507
142856785	rs4076924	1.43247e-17	-1.91311	-2.60631e-10	9.0823e-06	-1.77812	-2.60631e-10	8.44524e-05	-1.59875	-2.60631e-10
142857551	rs9324562	9.1897e-18	-1.05806	-1.29895	2.49642e-05	0.537693	-1.30469	0.000414807	1.26371	-1.27084
142857556	rs9324563	1.51869e-17	-0.750267	-1.10439	4.54844e-05	0.920249	-1.08732	0.00124036	2.11127	-1.02306
142857809	rs141102041	5.63114e-17	-2.90482e-10	-0.544195	3.21407e-05	-2.90482e-10	-0.514322	0.000254428	-2.90482e-10	-0.495923
142857919	rs9694951	1.69032e-17	-1.74759	-2.60631e-10	1.97579e-05	-1.00089	-2.60631e-10	0.000200033	-0.736457	-2.60631e-10
142857925	rs117092594	1.58796e-17	-1.81006	-2.60631e-10	1.33034e-05	-1.39642	-2.60631e-10	9.55087e-05	-1.47572	-2.60631e-10
142858149	rs9720958	2.29286e-17	-0.119925	-1.32278	2.45538e-05	0.548629	-1.33221	0.000649288	1.74606	-1.30513
142858657	rs55870511	3.81179e-18	-2.06145	-1.17554	1.9283e-06	-2.16094	-1.16687	1.49366e-05	-2.14998	-1.18114
142858710	rs9324564	4.1548e-17	0.306302	-1.15454	3.99646e-05	0.883719	-1.18017	0.000465192	1.24829	-1.14078
142858720	rs78001382	1.25608e-17	-2.04451	-2.60631e-10	6.35078e-06	-2.13587	-2.60631e-10	4.82753e-05	-2.15802	-2.60631e-10
142859019	rs80246137	3.50649e-17	-1.01789	-2.60631e-10	3.19738e-05	-0.519529	-2.60631e-10	0.000313167	-0.288202	-2.60631e-10
142859047	rs11781672	2.40356e-17	-0.16935	-1.22621	3.29084e-05	0.749427	-1.24014	0.000417187	1.20901	-1.21041
142859089	rs9773681	5.48171e-17	0.576308	-1.1474	5.42705e-05	1.18288	-1.17335	0.000642004	1.56445	-1.1348
142859429	rs142726194	2.46829e-17	-1.36898	-2.60631e-10	1.5879e-05	-1.21945	-2.60631e-10	0.000163824	-0.93615	-2.60631e-10
142859722	rs13268765	7.20173e-17	0.857092	-1.15528	0.0003818	3.13446	-1.174	0.0171516	4.83187	-1.11696
142859840	rs58895084	1.65291e-17	-1.76997	-2.60631e-10	7.53426e-06	-1.96498	-2.60631e-10	5.40136e-05	-2.0457	-2.60631e-10
142860221	rs73371627	1.45202e-17	-1.89955	-2.60631e-10	6.89979e-06	-2.05295	-2.60631e-10	5.06418e-05	-2.11016	-2.60631e-10
142860239	rs144251942	2.65351e-17	-2.90482e-10	-1.29662	1.48366e-05	-2.90482e-10	-1.28735	0.000116095	-2.90482e-10	-1.28053
142860302	rs73371630	1.63961e-17	-1.77805	-2.60631e-10	7.49138e-06	-1.97069	-2.60631e-10	5.37782e-05	-2.05007	-2.60631e-10
142861351	rs78729988	1.57086e-17	-0.465083	-1.3558	1.06387e-05	-0.269573	-1.35037	5.72432e-05	-0.634784	-1.35285
142861708	rs72690723	1.92617e-17	-0.26753	-1.34944	1.66929e-05	0.17063	-1.34009	8.2598e-05	-0.2774	-1.34355
142861781	rs68094446	1.56986e-17	-0.462678	-1.35884	1.045e-05	-0.275882	-1.36196	6.75359e-05	-0.46094	-1.36134
142862138	rs118122826	2.59517e-17	-1.31886	-2.60631e-10	1.59868e-05	-1.21268	-2.60631e-10	0.000132542	-1.14804	-2.60631e-10
142862278	rs67659622	1.53821e-17	-0.479653	-1.36223	1.09017e-05	-0.238931	-1.35659	7.06293e-05	-0.420233	-1.35726
142862711	rs13261351	3.21995e-17	0.0338441	-1.13698	2.89652e-05	0.557672	-1.17602	0.000134998	0.0245693	-1.15425
142864061	rs9720781	2.78335e-17	-0.0658692	-1.18298	3.67815e-05	0.839738	-1.21919	0.000164561	0.272188	-1.20385
142864254	rs9285637	4.90466e-18	-2.1294	-0.855503	2.77364e-06	-2.08839	-0.87589	2.08593e-05	-2.12511	-0.872032
142864408	rs9324565	3.88923e-17	-2.90482e-10	-0.914294	2.14158e-05	-2.90482e-10	-0.920313	0.000167251	-2.90482e-10	-0.915444
142864765	rs73371641	2.8218e-17	-1.23513	-2.60631e-10	1.05381e-05	-1.62945	-2.60631e-10	8.51275e-05	-1.59079	-2.60631e-10
142864876	rs79981199	2.92393e-17	-2.90482e-10	-1.19958	1.63019e-05	-2.90482e-10	-1.19316	0.000128717	-2.90482e-10	-1.17732
142865314	rs9773931	2.22465e-17	-1.4729	-2.60631e-10	9.43788e-06	-1.73971	-2.60631e-10	7.54372e-05	-1.71164	-2.60631e-10
142865362	rs28498063	1.20357e-17	-2.08721	-2.60631e-10	6.19256e-06	-2.1611	-2.60631e-10	4.81354e-05	-2.16092	-2.60631e-10
142866345	rs9324566	1.16282e-17	-0.966679	-1.15498	1.17211e-05	-0.397904	-1.12515	7.07544e-05	-0.637589	-1.13814
142866377	rs55687951	1.0983e-17	-0.979729	-1.19902	1.37368e-05	-0.158029	-1.20634	6.63748e-05	-0.653954	-1.18567
142867349	rs28394724	1.72158e-17	-1.72927	-2.60631e-10	1.12119e-05	-1.56747	-2.60631e-10	8.22058e-05	-1.62571	-2.60631e-10
142868064	rs117098858	2.66467e-17	-2.90482e-10	-1.29243	1.64515e-05	-2.90482e-10	-1.18403	0.000126741	-2.90482e-10	-1.1928
142868068	rs72690727	2.61831e-17	-1.30998	-2.60631e-10	0.00016378	1.11408	-2.60631e-10	0.000648908	0.440352	-2.60631e-10
142868648	rs73713482	2.96027e-18	-2.15551	-1.33431	1.67293e-06	-2.12276	-1.34711	1.28079e-05	-2.13535	-1.34953
142869239	rs3934993	2.88486e-18	-2.16093	-1.35468	1.62464e-06	-2.15418	-1.34498	1.26063e-05	-2.15856	-1.34219
142869463	rs9324567	1.08149e-17	-0.915681	-1.27849	4.94518e-06	-1.1457	-1.24033	4.18025e-05	-1.07252	-1.22947
142870014	rs149382796	1.16925e-17	-2.11615	-2.60631e-10	6.37636e-06	-2.13185	-2.60631e-10	4.87013e-05	-2.14923	-2.60631e-10
142870188	rs11995875	1.32979e-17	-1.02897	-0.958517	5.84429e-06	-1.33984	-0.879138	5.00872e-05	-1.26342	-0.857757
142870365	rs76810788	3.66284e-18	-1.9237	-1.35316	1.88403e-06	-1.99304	-1.35799	1.67602e-05	-1.86078	-1.35515
142870466	rs74412296	1.2254e-17	-2.06924	-2.60631e-10	6.30119e-06	-2.14371	-2.60631e-10	4.83267e-05	-2.15696	-2.60631e-10
142870593	rs9324568	4.67005e-18	-1.75709	-1.27683	2.54595e-06	-1.81369	-1.23625	1.9715e-05	-1.81972	-1.23384
142871484	rs10109869	1.29627e-17	-0.936119	-1.0769	6.40404e-06	-1.11793	-1.00959	5.49303e-05	-1.03759	-0.991284
142871602	rs117841548	5.12669e-17	-2.90482e-10	-0.638047	2.76398e-05	-2.90482e-10	-0.665187	0.000221718	-2.90482e-10	-0.633532
142871639	rs150882889	1.12136e-17	-2.15796	-2.60631e-10	6.3579e-06	-2.13475	-2.60631e-10	5.02904e-05	-2.11712	-2.60631e-10
142872452	rs12056948	4.7748e-18	-1.69033	-1.32141	2.59845e-06	-1.73349	-1.29604	2.01115e-05	-1.73974	-1.29391
142872455	rs28599470	1.13607e-17	-1.05504	-1.08989	5.29318e-06	-1.29399	-1.02404	4.53919e-05	-1.2135	-1.00611
142872682	rs28617681	1.10526e-17	-1.07509	-1.09734	4.97864e-06	-1.34694	-1.03235	4.27777e-05	-1.26429	-1.01464
142872761	rs13275139	4.74972e-18	-1.7012	-1.31581	2.56419e-06	-1.74385	-1.29896	1.97887e-05	-1.75001	-1.29982
142873089	rs143170547	1.30552e-17	-2.00591	-2.60631e-10	9.80518e-06	-1.70153	-2.60631e-10	7.24543e-05	-1.75198	-2.60631e-10
142873298	rs9692925	6.0426e-18	-1.46652	-1.30973	2.12131e-06	-1.94796	-1.28445	1.75023e-05	-1.88869	-1.28392
142873321	rs9693871	2.99179e-18	-2.15112	-1.32809	1.68813e-06	-2.15167	-1.30915	1.30474e-05	-2.15804	-1.30831
142873515	rs9771932	1.20837e-17	-0.721175	-1.36206	4.75991e-06	-1.06855	-1.35567	4.1306e-05	-0.961032	-1.3529
142873720	rs9773076	4.59663e-18	-1.6971	-1.35266	3.38661e-06	-1.40345	-1.36117	2.37771e-05	-1.50595	-1.36026
142873818	rs74478821	3.754e-18	-1.91197	-1.3403	1.95578e-06	-1.96469	-1.34897	1.75244e-05	-1.82878	-1.34257
142873826	rs13248064	4.79826e-18	-1.69817	-1.30867	2.49688e-06	-1.76907	-1.30033	1.92801e-05	-1.77719	-1.29868
142873994	rs117245329	1.14156e-17	-2.14011	-2.60631e-10	7.06847e-06	-2.0288	-2.60631e-10	5.69869e-05	-1.99212	-2.60631e-10
142874106	rs12543585	4.58815e-18	-1.71194	-1.33968	2.50202e-06	-1.75407	-1.31327	1.93251e-05	-1.76016	-1.31337
142874122	rs112563922	1.67583e-17	-1.7562	-2.60631e-10	1.05304e-05	-1.63017	-2.60631e-10	7.166e-05	-1.76301	-2.60631e-10
142874570	rs73713485	9.08688e-18	-1.1028	-1.26546	3.80062e-06	-1.42456	-1.22472	3.2393e-05	-1.3438	-1.21319
142874833	rs3936067	1.25156e-17	-0.685967	-1.36215	4.88132e-06	-1.03785	-1.36118	4.23631e-05	-0.928871	-1.35979
142874933	rs9324569	1.95389e-17	-0.248229	-1.35445	7.47146e-06	-0.641063	-1.33229	6.17485e-05	-0.576967	-1.3349
142876067	rs139203260	2.47641e-17	-1.3657	-2.60631e-10	1.14242e-05	-1.54871	-2.60631e-10	9.01063e-05	-1.53395	-2.60631e-10
142876352	rs113122796	1.17299e-17	-2.11295	-2.60631e-10	7.50718e-06	-1.96858	-2.60631e-10	6.91126e-05	-1.7992	-2.60631e-10
142876649	rs12541756	3.58138e-18	-1.97559	-1.32375	2.28042e-06	-1.89777	-1.26232	1.7627e-05	-1.90278	-1.26273
142876719	rs77094987	3.00652e-18	-2.11359	-1.36072	1.58985e-06	-2.15856	-1.36224	1.33946e-05	-2.07787	-1.36222
142877020	rs9324570	6.95806e-18	-1.42021	-1.21498	2.49524e-06	-1.90491	-1.16515	2.11906e-05	-1.81219	-1.16919
142877103	rs142616768	8.32183e-17	-2.90482e-10	-0.153624	3.80085e-05	-2.90482e-10	-0.346633	0.000296972	-2.90482e-10	-0.341303
142878114	rs58874513	5.13593e-18	-1.67963	-1.2592	1.95674e-06	-2.03062	-1.28255	1.59483e-05	-1.99269	-1.2729
142878259	rs9772881	8.73945e-18	-1.15325	-1.254	4.3987e-06	-1.28507	-1.21807	2.94735e-05	-1.46291	-1.18854
142878444	rs6996982	4.58898e-18	-1.70653	-1.34491	3.39919e-06	-1.39833	-1.36258	2.52801e-05	-1.44235	-1.36257
142879088	rs34981395	1.54273e-17	-1.83895	-2.60631e-10	6.57196e-06	-2.10163	-2.60631e-10	5.28076e-05	-2.06828	-2.60631e-10
142879094	rs35138854	1.24407e-17	-2.05411	-2.60631e-10	6.19339e-06	-2.16096	-2.60631e-10	4.83484e-05	-2.15651	-2.60631e-10
142879789	rs150705874	1.15654e-17	-2.12707	-2.60631e-10	6.43013e-06	-2.12345	-2.60631e-10	4.90716e-05	-2.14166	-2.60631e-10
142879970	rs4073246	7.51527e-18	-1.96545	-0.592708	4.40045e-06	-1.99757	-0.505165	3.71756e-05	-1.89233	-0.526958
142880539	rs117865728	3.57194e-17	-0.999399	-2.60631e-10	1.50976e-05	-1.26991	-2.60631e-10	0.000113638	-1.30192	-2.60631e-10
142880581	rs9720495	5.27656e-18	-2.06597	-0.845852	3.61557e-06	-2.02493	-0.674267	3.09247e-05	-1.93015	-0.673232
142880740	rs4073248	5.68357e-18	-2.02665	-0.810865	3.57817e-06	-2.0026	-0.706993	3.06477e-05	-1.90092	-0.711465
142880808	rs4073247	5.77317e-18	-2.07497	-0.746905	3.70246e-06	-2.03802	-0.637431	3.13412e-05	-1.94787	-0.642134
142881319	rs10110082	1.12981e-17	-2.15046	-2.60631e-10	6.19365e-06	-2.16092	-2.60631e-10	4.96594e-05	-2.12975	-2.60631e-10
142881461	rs139006094	1.24273e-17	-2.0552	-2.60631e-10	9.87266e-06	-1.69467	-2.60631e-10	6.71648e-05	-1.82779	-2.60631e-10
142881468	rs7387227	3.95264e-18	-2.12475	-1.07596	2.31671e-06	-2.14446	-0.999839	1.87451e-05	-2.10084	-1.00316
142881560	rs7388571	4.28577e-18	-2.11561	-1.00418	2.45951e-06	-2.15458	-0.929902	1.95797e-05	-2.11888	-0.941569
142881966	rs10101158	5.90146e-18	-2.10917	-0.690721	3.52754e-06	-2.13389	-0.589957	2.87532e-05	-2.07811	-0.598079
142882029	rs10110903	6.24187e-18	-1.7534	-0.990414	4.52589e-06	-1.56395	-0.910679	2.7708e-05	-1.79401	-0.919213
142882049	rs75892502	1.2695e-17	-2.03389	-2.60631e-10	7.9124e-06	-1.91601	-2.60631e-10	5.56201e-05	-2.0164	-2.60631e-10
142883316	rs7836736	4.96807e-18	-1.99569	-0.976374	2.6592e-06	-2.02074	-0.985675	2.25217e-05	-1.90279	-1.01768
142883781	rs79434087	2.92071e-17	-2.90482e-10	-1.20068	1.47486e-05	-2.90482e-10	-1.29329	0.00011316	-2.90482e-10	-1.30614
142884063	rs72690733	3.1736e-17	-1.11764	-2.60631e-10	5.66802e-05	0.0529801	-2.60631e-10	0.000366634	-0.130577	-2.60631e-10
142884265	rs6583654	7.29504e-18	-2.02941	-0.558489	3.71288e-06	-2.12872	-0.543912	3.01344e-05	-2.05531	-0.57396
142884466	rs78768659	2.89118e-17	-2.90482e-10	-1.21084	1.46517e-05	-2.90482e-10	-1.29988	0.00011249	-2.90482e-10	-1.31207
142884556	rs151183717	2.82376e-17	-2.90482e-10	-1.23444	1.55721e-05	-2.90482e-10	-1.23896	0.000124098	-2.90482e-10	-1.21387
142884725	rs79397876	2.89938e-17	-2.90482e-10	-1.20801	1.46785e-05	-2.90482e-10	-1.29806	0.000112675	-2.90482e-10	-1.31043
142885204	rs10110226	3.36475e-18	-2.14608	-1.21566	2.43161e-06	-1.96814	-1.12776	1.66649e-05	-2.08066	-1.14098
142885216	rs10097855	4.05579e-18	-2.06199	-1.11296	2.39923e-06	-2.1555	-0.953792	1.94587e-05	-2.10954	-0.957104
142885274	rs66647381	6.77395e-18	-2.08483	-0.577179	4.072e-06	-1.9659	-0.614413	2.71151e-05	-2.07835	-0.656493
142885813	rs76402454	2.85267e-17	-2.90482e-10	-1.22425	1.45276e-05	-2.90482e-10	-1.3084	0.000111638	-2.90482e-10	-1.31968
142885943	rs113978995	5.98102e-17	-0.483915	-2.60631e-10	1.18666e-05	-1.51071	-2.60631e-10	8.45316e-05	-1.59781	-2.60631e-10
142886136	rs35377219	5.11867e-18	-2.13699	-0.805211	2.90194e-06	-2.15993	-0.759132	2.24804e-05	-2.1465	-0.775793
142886308	rs34221852	3.91151e-18	-2.14202	-1.06915	2.52814e-06	-2.15874	-0.898222	1.97587e-05	-2.1496	-0.901752
142887119	rs80269828	2.87822e-17	-2.90482e-10	-1.21534	1.46096e-05	-2.90482e-10	-1.30276	0.0001122	-2.90482e-10	-1.31465
142887191	rs55922321	5.54033e-18	-2.13392	-0.72912	3.10972e-06	-2.155	-0.694912	2.34689e-05	-2.1552	-0.724061
142887918	rs142608536	3.01345e-17	-2.90482e-10	-1.16942	1.50606e-05	-2.90482e-10	-1.27237	0.000115333	-2.90482e-10	-1.28712
142888404	rs79659138	2.47925e-17	-1.36455	-2.60631e-10	1.89764e-05	-1.04125	-2.60631e-10	0.000147398	-1.0418	-2.60631e-10
142888481	rs72614019	5.03161e-17	-2.90482e-10	-0.656766	2.99454e-05	-2.90482e-10	-0.585068	0.000251091	-2.90482e-10	-0.509126
142889059	rs74822532	4.04726e-17	-2.90482e-10	-0.874467	2.17211e-05	-2.90482e-10	-0.906158	0.000176975	-2.90482e-10	-0.858931
142889549	rs9644544	1.15988e-17	-1.2176	-0.90659	4.54419e-06	-1.49391	-0.976687	3.56288e-05	-1.46148	-1.00031
142889866	rs143337705	3.9335e-17	-0.902976	-2.60631e-10	4.5928e-05	-0.15737	-2.60631e-10	0.000268672	-0.441449	-2.60631e-10
142890517	rs11991167	3.09442e-17	-2.90482e-10	-1.14291	1.53401e-05	-2.90482e-10	-1.25397	0.000117298	-2.90482e-10	-1.27022
142890862	rs150807082	2.63832e-17	-2.90482e-10	-1.30236	1.39173e-05	-2.90482e-10	-1.35131	0.000107644	-2.90482e-10	-1.35611
142891038	rs12546304	1.40637e-17	-0.973596	-0.957899	5.41228e-06	-1.28649	-1.00929	4.26401e-05	-1.24941	-1.03273
142891062	rs74329068	1.12096e-17	-2.15832	-2.60631e-10	7.60615e-06	-1.95549	-2.60631e-10	5.72302e-05	-1.98786	-2.60631e-10
142891200	rs72690741	2.89083e-17	-1.21096	-2.60631e-10	1.90134e-05	-1.0393	-2.60631e-10	0.000170696	-0.895056	-2.60631e-10
142891702	rs190655344	4.36714e-17	-2.90482e-10	-0.798397	2.39709e-05	-2.90482e-10	-0.807604	0.000181172	-2.90482e-10	-0.835494
142891956	rs1823148	3.22316e-18	-2.10899	-1.29574	2.04664e-06	-2.07006	-1.19818	1.48239e-05	-2.14514	-1.19355
142892049	rs146308710	1.35288e-17	-1.97027	-2.60631e-10	6.63709e-06	-2.09177	-2.60631e-10	5.51633e-05	-2.02464	-2.60631e-10
142892537	rs11778716	4.0385e-18	-2.06799	-1.11123	2.31233e-06	-2.06621	-1.07998	1.65555e-05	-2.13688	-1.09135
142892742	rs151127845	2.60757e-17	-2.90482e-10	-1.31409	1.38518e-05	-2.90482e-10	-1.35603	0.000107276	-2.90482e-10	-1.35954
142893438	rs75960007	1.51288e-17	-1.85849	-2.60631e-10	9.25014e-06	-1.75981	-2.60631e-10	7.45099e-05	-1.72401	-2.60631e-10
142893574	rs188832905	1.38063e-17	-1.94997	-2.60631e-10	2.10172e-05	-0.939102	-2.60631e-10	0.000145336	-1.05589	-2.60631e-10
142893675	rs11786376	4.57659e-18	-1.87629	-1.17785	2.53236e-06	-1.8633	-1.192	1.6932e-05	-1.99691	-1.20882
142893697	rs143443965	1.1194e-17	-2.15971	-2.60631e-10	6.25624e-06	-2.15087	-2.60631e-10	4.85579e-05	-2.15218	-2.60631e-10
142893776	rs77329890	2.50853e-17	-2.90482e-10	-1.35281	1.4518e-05	-2.90482e-10	-1.30905	0.000114063	-2.90482e-10	-1.29819
142893984	rs1345144	8.73956e-18	-1.76246	-0.644776	4.47099e-06	-1.79278	-0.694053	2.79876e-05	-1.96822	-0.734958
142894014	rs148061107	7.03629e-17	-2.90482e-10	-0.321426	3.64912e-05	-2.90482e-10	-0.387372	0.000270957	-2.90482e-10	-0.432978
142895919	rs13256308	5.02594e-18	-2.16113	-0.799351	2.72663e-06	-2.14361	-0.837767	2.08208e-05	-2.12771	-0.871275
142896378	rs6583557	4.87105e-18	-2.16043	-0.83135	2.65346e-06	-2.13505	-0.873528	2.04408e-05	-2.11621	-0.901195
142896493	rs6583558	4.87148e-18	-2.15945	-0.832245	2.67727e-06	-2.13014	-0.86951	2.06625e-05	-2.10983	-0.896788
142896928	rs7387130	5.02096e-18	-2.15766	-0.803808	2.67247e-06	-2.15436	-0.847088	2.04213e-05	-2.14286	-0.875504
142897037	rs79419225	2.50028e-17	-2.90482e-10	-1.3561	1.38236e-05	-2.90482e-10	-1.35807	0.000107809	-2.90482e-10	-1.35458
142897314	rs4917230	3.82968e-18	-1.8888	-1.34351	2.2446e-06	-1.87645	-1.29946	1.52721e-05	-2.0166	-1.29231
142897421	rs6583559	4.63834e-18	-2.15879	-0.881949	2.53488e-06	-2.12747	-0.926831	1.95621e-05	-2.10641	-0.954936
142897536	rs7001012	5.04589e-18	-2.15842	-0.7981	2.76413e-06	-2.12611	-0.841605	2.13292e-05	-2.10469	-0.870174
142897670	rs117892032	3.93436e-18	-1.84609	-1.35925	2.21587e-06	-1.83473	-1.35407	1.82901e-05	-1.77369	-1.35489
142897992	rs6985874	5.68451e-18	-2.15945	-0.677891	2.81401e-06	-2.15969	-0.79014	2.11245e-05	-2.15376	-0.830742
142898341	rs7840260	4.82136e-18	-2.15715	-0.844881	2.64073e-06	-2.12189	-0.891503	2.03858e-05	-2.09936	-0.920744
142898925	rs117561140	2.60847e-17	-2.90482e-10	-1.31374	1.38341e-05	-2.90482e-10	-1.35731	0.00010722	-2.90482e-10	-1.36005
142899105	rs139678442	2.63169e-17	-2.90482e-10	-1.30488	1.3878e-05	-2.90482e-10	-1.35414	0.000107469	-2.90482e-10	-1.35774
142899733	rs77735250	2.59214e-17	-2.90482e-10	-1.32002	1.38075e-05	-2.90482e-10	-1.35923	0.000107084	-2.90482e-10	-1.36133
142901450	rs7386266	5.4666e-18	-2.15668	-0.719757	3.01218e-06	-2.12043	-0.761354	2.32073e-05	-2.09753	-0.79295
142901451	rs7386267	5.38194e-18	-2.15998	-0.732058	2.94056e-06	-2.1326	-0.773249	2.25877e-05	-2.11301	-0.804526
142901717	rs138016613	1.41179e-17	-1.92765	-2.60631e-10	1.0499e-05	-1.63317	-2.60631e-10	8.21017e-05	-1.62698	-2.60631e-10
142901745	rs6421317	5.4765e-18	-2.1576	-0.717024	2.99443e-06	-2.12332	-0.764369	2.30008e-05	-2.10116	-0.798252
142901785	rs754283	3.76593e-18	-1.88717	-1.36193	2.15354e-06	-1.85912	-1.35821	1.42639e-05	-2.01844	-1.35878
142902263	rs6421318	6.77802e-18	-2.15984	-0.501568	3.35893e-06	-2.15133	-0.621488	2.53434e-05	-2.1388	-0.663621
142902636	rs117470656	2.96528e-17	-1.18554	-2.60631e-10	1.35654e-05	-1.37692	-2.60631e-10	0.000103757	-1.39289	-2.60631e-10
142902856	rs140200091	1.51862e-16	-2.90482e-10	0.447883	6.43475e-05	-2.90482e-10	0.179854	0.000488717	-2.90482e-10	0.156843
142903123	rs117782270	1.15763e-17	-2.12613	-2.60631e-10	1.09171e-05	-1.59411	-2.60631e-10	7.79395e-05	-1.67901	-2.60631e-10
142903352	rs6991120	6.85789e-18	-2.16068	-0.489008	3.42548e-06	-2.1482	-0.605002	2.58053e-05	-2.13418	-0.65018
142903826	rs6421319	5.42164e-18	-2.15877	-0.725923	2.97343e-06	-2.12741	-0.767317	2.28705e-05	-2.10634	-0.798753
142904692	rs7813185	5.4611e-18	-2.1584	-0.719042	2.99737e-06	-2.12605	-0.760663	2.3059e-05	-2.10461	-0.792276
142904797	rs10103803	6.95466e-18	-2.15956	-0.47612	3.43408e-06	-2.15205	-0.598644	2.56964e-05	-2.13989	-0.648701
142905340	rs151004667	1.35057e-17	-1.97198	-2.60631e-10	6.19353e-06	-2.16094	-2.60631e-10	4.81557e-05	-2.1605	-2.60631e-10
142906462	rs72614020	4.74821e-17	-2.90482e-10	-0.71474	2.88199e-05	-2.90482e-10	-0.623378	0.000239987	-2.90482e-10	-0.554355
142906695	rs117585663	2.68403e-17	-2.90482e-10	-1.28519	1.55261e-05	-2.90482e-10	-1.24192	0.000125353	-2.90482e-10	-1.20381
142906933	rs6421320	5.51796e-18	-2.16062	-0.70646	2.97098e-06	-2.14706	-0.748493	2.27096e-05	-2.13172	-0.780429
142907165	rs72690748	1.34318e-17	-1.97747	-2.60631e-10	8.78795e-06	-1.81106	-2.60631e-10	6.08703e-05	-1.92619	-2.60631e-10
142907447	rs6583586	9.81694e-18	-1.82099	-0.469991	4.74224e-06	-1.8856	-0.54233	3.00648e-05	-2.04036	-0.59122
142907482	rs148373766	2.92455e-17	-2.90482e-10	-1.19937	1.46918e-05	-2.90482e-10	-1.29716	0.000112945	-2.90482e-10	-1.30803
142907913	rs10282980	3.85109e-18	-1.86412	-1.36261	2.17237e-06	-1.85508	-1.35354	1.45881e-05	-2.00037	-1.35437
142907961	rs76579634	1.81504e-17	-1.6764	-2.60631e-10	1.1568e-05	-1.5362	-2.60631e-10	7.04876e-05	-1.7795	-2.60631e-10
142908377	rs7844263	3.85107e-18	-1.86412	-1.36262	2.1718e-06	-1.85508	-1.3538	1.45845e-05	-2.00037	-1.35461
142908391	rs6583587	6.42515e-18	-2.16112	-0.553756	3.22726e-06	-2.14169	-0.671117	2.43636e-05	-2.12508	-0.716767
142909060	rs7825079	6.5869e-18	-2.16107	-0.52894	3.32556e-06	-2.14065	-0.642156	2.51556e-05	-2.12366	-0.686195
142909452	rs28453040	3.88767e-18	-1.85466	-1.36262	2.1922e-06	-1.84548	-1.35406	1.4683e-05	-1.99339	-1.35486
142909613	rs78754027	5.31122e-18	-2.15613	-0.749141	2.93259e-06	-2.1188	-0.789761	2.26205e-05	-2.09549	-0.820591
142910209	rs13262901	3.92183e-18	-1.84593	-1.3626	2.21005e-06	-1.83662	-1.35481	1.47679e-05	-1.98691	-1.35557
142910237	rs77494649	3.26462e-17	-1.08936	-2.60631e-10	2.35959e-05	-0.823372	-2.60631e-10	0.000208175	-0.696559	-2.60631e-10
142910492	rs7013384	6.6549e-18	-2.16103	-0.518707	3.33112e-06	-2.14312	-0.638014	2.52319e-05	-2.12773	-0.679105
142910679	rs74592801	3.56541e-17	-2.90482e-10	-1.00123	2.01069e-05	-2.90482e-10	-0.983379	0.000152714	-2.90482e-10	-1.00637
142910840	rs2316461	1.00633e-17	-1.82846	-0.437735	4.89008e-06	-1.89683	-0.500406	3.11025e-05	-2.04735	-0.550307
142911018	rs6583592	6.54035e-18	-2.15383	-0.543269	3.38956e-06	-2.10827	-0.655473	2.58488e-05	-2.08358	-0.699096
142911029	rs2316460	1.00633e-17	-1.82846	-0.437735	4.89008e-06	-1.89683	-0.500406	3.11025e-05	-2.04735	-0.550307
142911114	rs6583593	5.36786e-18	-2.1463	-0.748359	3.01979e-06	-2.09025	-0.789005	2.34074e-05	-2.06203	-0.819855
142911466	rs2121474	3.88843e-18	-1.85466	-1.36243	2.18703e-06	-1.84548	-1.35642	1.46502e-05	-1.99339	-1.3571
142911779	rs74441500	1.44204e-17	-1.90645	-2.60631e-10	1.43878e-05	-1.31807	-2.60631e-10	7.63359e-05	-1.6998	-2.60631e-10
142911868	rs76515782	7.41177e-17	-2.90482e-10	-0.269437	4.71239e-05	-2.90482e-10	-0.131663	0.000405766	-2.90482e-10	-0.0291642
142912389	rs6995285	3.93914e-18	-1.84207	-1.36206	2.13953e-06	-1.86601	-1.35785	1.44357e-05	-2.00679	-1.35844
142912425	rs7813910	1.00711e-17	-1.77829	-0.487132	4.71278e-06	-1.87953	-0.554637	2.97959e-05	-2.03492	-0.605652
142912610	rs56244432	1.52262e-17	-1.85207	-2.60631e-10	6.96645e-06	-2.04334	-2.60631e-10	5.58807e-05	-2.01172	-2.60631e-10
142912744	rs12676766	6.53496e-18	-2.15773	-0.540197	3.22395e-06	-2.15526	-0.658575	2.41748e-05	-2.14498	-0.704645
142912749	rs12676767	6.53496e-18	-2.15773	-0.540197	3.22395e-06	-2.15526	-0.658575	2.41748e-05	-2.14498	-0.704645
142912905	rs11774264	3.83497e-18	-1.8689	-1.36203	2.09025e-06	-1.89179	-1.35537	1.4206e-05	-2.02527	-1.356
142913431	rs78331036	2.87718e-17	-2.90482e-10	-1.2157	1.45429e-05	-2.90482e-10	-1.30734	0.000111904	-2.90482e-10	-1.3173
142914107	rs114754893	2.95583e-17	-2.90482e-10	-1.18873	1.4792e-05	-2.90482e-10	-1.29036	0.00011365	-2.90482e-10	-1.30181
142914188	rs7387757	5.68598e-18	-2.1584	-0.678693	3.1334e-06	-2.12604	-0.71629	2.40298e-05	-2.10459	-0.751053
142914364	rs143883410	9.74167e-17	0.00390603	-2.60631e-10	4.45737e-05	-0.187301	-2.60631e-10	0.000392858	-0.0614924	-2.60631e-10
142914365	rs116400495	2.89915e-17	-2.90482e-10	-1.20809	1.46115e-05	-2.90482e-10	-1.30264	0.000112383	-2.90482e-10	-1.31303
142914797	rs10095287	2.69387e-17	-1.28153	-2.60631e-10	2.27283e-05	-0.860831	-2.60631e-10	0.00013678	-1.11657	-2.60631e-10
142914876	rs60120846	5.6838e-18	-2.15878	-0.678693	3.05145e-06	-2.15254	-0.71629	2.31952e-05	-2.13994	-0.751053
142915298	rs80325773	1.46584e-17	-1.89008	-2.60631e-10	8.91855e-06	-1.79631	-2.60631e-10	7.17219e-05	-1.76214	-2.60631e-10
142915360	rs12678389	8.85975e-18	-2.05458	-0.338991	4.31277e-06	-2.12131	-0.401557	3.03594e-05	-2.161	-0.460831
142915906	rs6583601	6.73016e-18	-2.1589	-0.509594	3.34199e-06	-2.15344	-0.624438	2.50076e-05	-2.14205	-0.673712
142916921	rs6583603	5.57643e-18	-2.15942	-0.697122	3.06556e-06	-2.13001	-0.734202	2.34952e-05	-2.10967	-0.768473
142917094	rs7838292	3.89986e-18	-1.85215	-1.362	2.12391e-06	-1.8757	-1.35548	1.43687e-05	-2.01378	-1.35611
142917171	rs7824056	3.97631e-18	-1.83339	-1.36135	2.1589e-06	-1.85766	-1.35719	1.45337e-05	-2.00074	-1.35773
142917649	rs78412236	5.87593e-17	-2.90482e-10	-0.501642	3.28165e-05	-2.90482e-10	-0.493512	0.000251149	-2.90482e-10	-0.508893
142917823	rs10113291	3.90581e-18	-1.85215	-1.36048	2.11721e-06	-1.8757	-1.35864	1.43257e-05	-2.01378	-1.35911
142918457	rs143651485	2.6924e-17	-2.90482e-10	-1.28207	1.60154e-05	-2.90482e-10	-1.2109	0.000122949	-2.90482e-10	-1.22317
142919361	rs141384104	1.82886e-17	-1.66881	-2.60631e-10	8.20871e-06	-1.87925	-2.60631e-10	7.08857e-05	-1.77387	-2.60631e-10
142921359	rs79104587	1.60669e-17	-1.79833	-2.60631e-10	1.45303e-05	-1.30821	-2.60631e-10	9.63603e-05	-1.46685	-2.60631e-10
142921462	rs141509901	2.56113e-17	-2.90482e-10	-1.33206	1.55438e-05	-2.90482e-10	-1.24079	0.000123036	-2.90482e-10	-1.22246
142921869	rs6583614	5.35307e-18	-2.15118	-0.746238	3.07349e-06	-2.07973	-0.781904	2.38536e-05	-2.04818	-0.814829
142922033	rs79069780	3.4277e-17	-1.04062	-2.60631e-10	2.49149e-05	-0.768977	-2.60631e-10	0.000220362	-0.63967	-2.60631e-10
142922418	rs6998435	6.27806e-18	-2.15997	-0.57806	3.20454e-06	-2.1382	-0.681673	2.43078e-05	-2.12025	-0.723892
142922420	rs117683345	5.32088e-17	-2.90482e-10	-0.600869	3.31311e-05	-2.90482e-10	-0.483973	0.000240526	-2.90482e-10	-0.552114
142922512	rs9773641	6.16868e-18	-2.16109	-0.594516	3.17569e-06	-2.12418	-0.704735	2.4408e-05	-2.10208	-0.737944
142923376	rs7012868	4.87224e-18	-2.15624	-0.835297	2.77552e-06	-2.09584	-0.867765	2.15788e-05	-2.06732	-0.895914
142923384	rs7012875	6.48019e-18	-1.85898	-0.847361	3.40111e-06	-1.92109	-0.839255	2.23423e-05	-2.06143	-0.867025
142924017	rs1446940	7.25135e-18	-1.86782	-0.726079	3.57402e-06	-1.92896	-0.781792	2.32571e-05	-2.06649	-0.821846
142924383	rs6997250	3.85486e-18	-1.90739	-1.31836	2.0873e-06	-1.89639	-1.35218	1.41987e-05	-2.02904	-1.35275
142924601	rs7007066	3.04173e-17	-2.90482e-10	-1.16008	1.50735e-05	-2.90482e-10	-1.2715	0.000115644	-2.90482e-10	-1.28443
142924996	rs6583615	4.69087e-18	-2.15335	-0.87612	2.68062e-06	-2.08618	-0.912211	2.08643e-05	-2.05581	-0.941093
142925421	rs114530977	2.88945e-17	-2.90482e-10	-1.21144	1.45811e-05	-2.90482e-10	-1.30472	0.000112171	-2.90482e-10	-1.31492
142925503	rs140041410	3.81455e-17	-0.933683	-2.60631e-10	2.48837e-05	-0.770231	-2.60631e-10	0.000249632	-0.514954	-2.60631e-10
142925810	rs1446938	7.32354e-18	-1.87654	-0.707461	3.6101e-06	-1.93671	-0.764	2.35437e-05	-2.07141	-0.804674
142925845	rs114062599	3.43427e-17	-2.90482e-10	-1.0387	1.66907e-05	-2.90482e-10	-1.16959	0.000128755	-2.90482e-10	-1.17703
142926032	rs72690758	1.3522e-17	-1.97078	-2.60631e-10	6.50973e-06	-2.11115	-2.60631e-10	5.16787e-05	-2.0899	-2.60631e-10
142926138	rs1562371	1.42938e-17	-1.91526	-2.60631e-10	8.6609e-06	-1.82563	-2.60631e-10	6.95546e-05	-1.79283	-2.60631e-10
142926262	rs74336919	2.87716e-17	-2.90482e-10	-1.2157	1.45429e-05	-2.90482e-10	-1.30734	0.000111904	-2.90482e-10	-1.3173
142926264	rs13281454	3.94301e-18	-1.84742	-1.35572	2.25134e-06	-1.81093	-1.36199	1.50008e-05	-1.965	-1.36184
142926271	rs13281464	4.10452e-18	-1.80152	-1.36148	2.37464e-06	-1.76252	-1.35708	1.56412e-05	-1.92838	-1.35665
142926318	rs11777394	3.9059e-18	-1.85711	-1.3555	2.22827e-06	-1.82116	-1.36205	1.48855e-05	-1.97264	-1.36191
142926447	rs7388323	7.67187e-18	-1.87654	-0.660994	3.7742e-06	-1.93671	-0.719549	2.45768e-05	-2.07141	-0.761732
142926691	rs9785077	4.38299e-18	-1.80509	-1.29227	2.46482e-06	-1.77682	-1.30551	1.61769e-05	-1.93947	-1.31188
142926892	rs9785126	4.23759e-18	-1.83849	-1.2926	2.40401e-06	-1.8015	-1.30581	1.58767e-05	-1.95792	-1.31216
142926997	rs9785081	7.27748e-18	-1.87751	-0.712795	3.69413e-06	-1.9086	-0.769099	2.38121e-05	-2.05515	-0.809596
142927019	rs145313808	3.84869e-17	-2.90482e-10	-0.924775	2.35465e-05	-2.90482e-10	-0.825467	0.00016762	-2.90482e-10	-0.913238
142927796	rs1966800	4.227e-18	-1.83849	-1.29511	2.39017e-06	-1.8015	-1.31159	1.57716e-05	-1.95792	-1.31881
142928211	rs3926193	3.60873e-18	-2.05772	-1.23401	1.96413e-06	-2.06228	-1.24711	1.39793e-05	-2.13701	-1.26035
142928397	rs11990132	3.92681e-18	-1.85008	-1.35718	2.15225e-06	-1.8565	-1.36143	1.47098e-05	-1.98519	-1.36123
142928470	rs6994141	1.58162e-17	-1.81406	-2.60631e-10	8.79565e-06	-1.81019	-2.60631e-10	7.4001e-05	-1.73086	-2.60631e-10
142929066	rs72614021	2.8244e-17	-2.90482e-10	-1.23421	1.60502e-05	-2.90482e-10	-1.20872	0.000128238	-2.90482e-10	-1.18105
142929070	rs11786180	3.91514e-18	-1.85008	-1.36016	2.15709e-06	-1.8565	-1.35919	1.47449e-05	-1.98519	-1.35885
142929107	rs55982805	5.01327e-18	-2.14055	-0.822449	2.87709e-06	-2.05288	-0.874785	2.24076e-05	-2.01689	-0.908648
142929235	rs76733963	2.73183e-17	-2.90482e-10	-1.26754	1.52342e-05	-2.90482e-10	-1.2609	0.000116787	-2.90482e-10	-1.27459
142929736	rs11780416	3.90892e-18	-1.85008	-1.36175	2.16303e-06	-1.8565	-1.35644	1.47872e-05	-1.98519	-1.35599
142930092	rs6583617	5.24505e-18	-2.14142	-0.776383	2.99995e-06	-2.05489	-0.83096	2.33218e-05	-2.01921	-0.866339
142930099	rs140074442	3.16921e-17	-1.11902	-2.60631e-10	4.95597e-05	-0.0812662	-2.60631e-10	0.000318519	-0.271259	-2.60631e-10
142930404	rs7388266	5.41729e-18	-2.14246	-0.743038	3.03497e-06	-2.05731	-0.816938	2.35034e-05	-2.02201	-0.855787
142930405	rs117006293	1.59781e-17	-1.80387	-2.60631e-10	7.41319e-06	-1.98118	-2.60631e-10	6.37524e-05	-1.87993	-2.60631e-10
142930514	rs1446939	8.22007e-18	-2.09255	-0.375963	3.89443e-06	-2.13449	-0.490404	2.76302e-05	-2.16057	-0.555457
142930687	rs115990186	2.77292e-17	-2.90482e-10	-1.25261	1.42311e-05	-2.90482e-10	-1.32901	0.000109656	-2.90482e-10	-1.33759
142931110	rs79811719	2.56443e-17	-2.90482e-10	-1.33077	1.37815e-05	-2.90482e-10	-1.36112	0.00010699	-2.90482e-10	-1.3622
142931515	rs7010301	1.33877e-17	-1.98076	-2.60631e-10	8.20848e-06	-1.87928	-2.60631e-10	6.02505e-05	-1.93643	-2.60631e-10
142932009	rs6985015	1.50744e-17	-1.86209	-2.60631e-10	7.86255e-06	-1.92233	-2.60631e-10	6.58288e-05	-1.84788	-2.60631e-10
142932072	rs6985157	5.06504e-18	-2.13817	-0.814564	2.95179e-06	-2.043	-0.859029	2.29992e-05	-2.00361	-0.895875
142932120	rs74485785	2.56279e-17	-2.90482e-10	-1.33141	1.37718e-05	-2.90482e-10	-1.36182	0.000106947	-2.90482e-10	-1.36261
142932284	rs6985498	4.32005e-18	-1.8383	-1.27352	2.22964e-06	-1.91114	-1.27147	1.49946e-05	-2.04561	-1.28163
142932572	rs78055122	2.73262e-17	-2.90482e-10	-1.26725	1.41198e-05	-2.90482e-10	-1.33687	0.000108923	-2.90482e-10	-1.3443
142933098	rs78769464	2.6507e-17	-2.90482e-10	-1.29768	1.39177e-05	-2.90482e-10	-1.35128	0.000107656	-2.90482e-10	-1.356
142933453	rs11777156	4.56683e-18	-1.78141	-1.27487	2.34158e-06	-1.86079	-1.27283	1.55082e-05	-2.01065	-1.28292
142933592	rs190091663	1.1209e-17	-2.15837	-2.60631e-10	6.87689e-06	-2.05628	-2.60631e-10	5.33106e-05	-2.05881	-2.60631e-10
142933646	rs149558661	2.64334e-17	-2.90482e-10	-1.30046	1.39018e-05	-2.90482e-10	-1.35243	0.000107562	-2.90482e-10	-1.35687
142933726	rs935452	6.05684e-18	-1.4898	-1.2841	2.72488e-06	-1.63908	-1.34294	1.78217e-05	-1.80973	-1.34479
142933881	rs80169883	2.64126e-17	-2.90482e-10	-1.30125	1.38974e-05	-2.90482e-10	-1.35275	0.000107537	-2.90482e-10	-1.35711
142934146	rs79718962	2.69022e-17	-2.90482e-10	-1.28288	1.40102e-05	-2.90482e-10	-1.34466	0.000108221	-2.90482e-10	-1.35076
142934184	rs11988083	5.8808e-18	-1.51639	-1.28701	2.65798e-06	-1.66249	-1.34439	1.74594e-05	-1.8289	-1.34616
142934354	rs78767909	1.34258e-17	-1.97791	-2.60631e-10	7.10013e-06	-2.02433	-2.60631e-10	5.84508e-05	-1.96675	-2.60631e-10
142934415	rs191370174	3.47218e-17	-2.90482e-10	-1.02772	1.85428e-05	-2.90482e-10	-1.06436	0.000145896	-2.90482e-10	-1.05204
142934491	rs78446923	1.45748e-17	-1.8958	-2.60631e-10	7.63006e-06	-1.95235	-2.60631e-10	6.35949e-05	-1.88241	-2.60631e-10
142934586	rs75653563	1.50396e-17	-1.8644	-2.60631e-10	9.14446e-06	-1.7713	-2.60631e-10	5.9327e-05	-1.95188	-2.60631e-10
142934642	rs13267482	5.972e-18	-1.50253	-1.28548	2.69263e-06	-1.65029	-1.34363	1.7647e-05	-1.81893	-1.34544
142934954	rs151164766	1.1274e-17	-2.15259	-2.60631e-10	6.389e-06	-2.12987	-2.60631e-10	4.86562e-05	-2.15016	-2.60631e-10
142934995	rs116370472	1.42314e-17	-1.91964	-2.60631e-10	7.47084e-06	-1.97344	-2.60631e-10	6.20587e-05	-1.90686	-2.60631e-10
142935325	rs68094551	6.14218e-18	-1.42435	-1.33557	3.10595e-06	-1.58118	-1.26995	2.02304e-05	-1.76196	-1.2658
142935436	rs76660175	2.59159e-17	-2.90482e-10	-1.32023	1.55987e-05	-2.90482e-10	-1.23726	0.000123213	-2.90482e-10	-1.22103
142935678	rs1542194	4.03684e-18	-1.83098	-1.34865	2.16056e-06	-1.89445	-1.31963	1.83153e-05	-1.81606	-1.31115
142936182	rs115842867	1.51438e-17	-1.8575	-2.60631e-10	7.41195e-06	-1.98135	-2.60631e-10	6.04807e-05	-1.93262	-2.60631e-10
142936844	rs77937063	2.34553e-17	-1.41999	-2.60631e-10	1.6017e-05	-1.2108	-2.60631e-10	0.00010576	-1.37377	-2.60631e-10
142937043	rs117776716	1.78871e-17	-1.69101	-2.60631e-10	9.89949e-06	-1.69196	-2.60631e-10	8.5796e-05	-1.58297	-2.60631e-10
142937636	rs76075010	2.01742e-17	-1.57069	-2.60631e-10	1.42743e-05	-1.32598	-2.60631e-10	9.52857e-05	-1.47806	-2.60631e-10
142937640	rs77938269	3.72155e-17	-0.958367	-2.60631e-10	3.38919e-05	-0.461268	-2.60631e-10	0.000202721	-0.723112	-2.60631e-10
142937739	rs74779289	1.12933e-17	-2.15088	-2.60631e-10	6.46459e-06	-2.1181	-2.60631e-10	4.92286e-05	-2.13846	-2.60631e-10
142937864	rs76166546	1.16584e-17	-2.11907	-2.60631e-10	6.82243e-06	-2.06423	-2.60631e-10	5.13435e-05	-2.0964	-2.60631e-10
142938133	rs28657765	1.88255e-17	-1.63988	-2.60631e-10	1.00019e-05	-1.68167	-2.60631e-10	6.45385e-05	-1.86768	-2.60631e-10
142938860	rs77524560	1.20434e-17	-2.08657	-2.60631e-10	7.15022e-06	-2.0173	-2.60631e-10	5.3396e-05	-2.0572	-2.60631e-10
142939269	rs7388547	2.8973e-18	-2.14877	-1.36254	1.61474e-06	-2.16114	-1.34414	1.26511e-05	-2.15442	-1.34278
142940178	rs4917320	2.88364e-18	-2.16113	-1.35491	1.63194e-06	-2.13484	-1.35983	1.30607e-05	-2.10843	-1.35691
142940621	rs34694431	1.12348e-17	-2.15608	-2.60631e-10	6.36498e-06	-2.13363	-2.60631e-10	5.09085e-05	-2.10491	-2.60631e-10
142940649	rs9792336	9.47378e-18	-2.16113	-0.16543	5.01391e-06	-2.12358	-0.248643	3.88878e-05	-2.10014	-0.27412
142940880	rs72690772	1.12552e-17	-2.15426	-2.60631e-10	6.341e-06	-2.13741	-2.60631e-10	5.06314e-05	-2.11037	-2.60631e-10
142941028	rs62512160	1.12846e-17	-2.15165	-2.60631e-10	6.25336e-06	-2.15132	-2.60631e-10	4.87937e-05	-2.14734	-2.60631e-10
142941094	rs35223302	1.12446e-17	-2.15521	-2.60631e-10	6.35275e-06	-2.13556	-2.60631e-10	5.0768e-05	-2.10767	-2.60631e-10
142942099	rs35460878	8.43519e-18	-1.99679	-0.445892	3.90563e-06	-2.14621	-0.475815	2.90702e-05	-2.15781	-0.507421
142942580	rs75199149	9.73804e-18	-2.16087	-0.138181	5.21382e-06	-2.1177	-0.215433	4.06043e-05	-2.0927	-0.238371
142942631	rs4917239	1.12552e-17	-2.15426	-2.60631e-10	6.341e-06	-2.13741	-2.60631e-10	5.06314e-05	-2.11037	-2.60631e-10
142942774	rs78304695	1.81045e-17	-1.67893	-2.60631e-10	8.12258e-06	-1.8898	-2.60631e-10	7.13008e-05	-1.76803	-2.60631e-10
142943055	rs4917319	1.18869e-17	-2.09966	-2.60631e-10	6.2397e-06	-2.15351	-2.60631e-10	4.82073e-05	-2.15943	-2.60631e-10
142943063	rs72690775	1.12666e-17	-2.15325	-2.60631e-10	6.32971e-06	-2.13919	-2.60631e-10	5.04988e-05	-2.11299	-2.60631e-10
142943615	rs117027151	1.8865e-17	-1.63778	-2.60631e-10	8.37896e-06	-1.85872	-2.60631e-10	7.40056e-05	-1.7308	-2.60631e-10
142943923	rs34509488	1.12348e-17	-2.15608	-2.60631e-10	6.36498e-06	-2.13363	-2.60631e-10	5.09085e-05	-2.10491	-2.60631e-10
142944021	rs62512161	1.13669e-17	-2.14439	-2.60631e-10	6.29965e-06	-2.14395	-2.60631e-10	4.92128e-05	-2.13879	-2.60631e-10
142944022	rs34024785	3.27897e-16	1.21761	-2.60631e-10	0.000625824	2.45462	-2.60631e-10	0.00487733	2.45741	-2.60631e-10
142944565	rs13271338	1.12348e-17	-2.15608	-2.60631e-10	6.36498e-06	-2.13363	-2.60631e-10	5.09085e-05	-2.10491	-2.60631e-10
142944576	rs11167096	3.04907e-18	-2.16065	-1.2996	1.66131e-06	-2.1264	-1.35044	1.32405e-05	-2.09672	-1.35494
142944611	rs7813281	1.37103e-17	-1.95694	-2.60631e-10	8.45497e-06	-1.84969	-2.60631e-10	6.18682e-05	-1.90993	-2.60631e-10
142945099	rs147903598	1.25683e-17	-2.04392	-2.60631e-10	7.57249e-06	-1.95992	-2.60631e-10	5.61053e-05	-2.00771	-2.60631e-10
142945108	rs9792219	1.0433e-17	-2.16098	-0.069144	5.45639e-06	-2.11921	-0.168446	4.20745e-05	-2.0946	-0.200901
142945374	rs58746247	1.05221e-17	-2.16087	-0.0607451	5.50893e-06	-2.1177	-0.160376	4.24915e-05	-2.0927	-0.192941
142945614	rs117146720	2.76227e-16	1.04613	-2.60631e-10	0.000511972	2.25383	-2.60631e-10	0.00398979	2.25655	-2.60631e-10
142945670	rs4917318	5.85747e-18	-2.15405	-0.653325	4.16128e-06	-2.1464	-0.41222	3.40383e-05	-2.12301	-0.384442
142945841	rs935454	3.19247e-18	-2.13436	-1.27994	1.62993e-06	-2.1591	-1.33681	1.26391e-05	-2.15979	-1.33836
142945885	rs935455	5.23719e-18	-2.15501	-0.764298	3.6623e-06	-2.14493	-0.54142	2.99247e-05	-2.12067	-0.515584
142945953	rs935456	1.34624e-17	-1.97519	-2.60631e-10	8.26572e-06	-1.87233	-2.60631e-10	6.06258e-05	-1.93022	-2.60631e-10
142946225	rs4917238	8.74441e-18	-2.13042	-0.276252	4.65689e-06	-2.15947	-0.286629	3.59547e-05	-2.13829	-0.314387
142946359	rs78224933	8.28757e-17	-2.90482e-10	-0.15775	4.25406e-05	-2.90482e-10	-0.233986	0.000338658	-2.90482e-10	-0.209949
142946505	rs74950963	1.23479e-17	-2.0616	-2.60631e-10	6.60563e-06	-2.09652	-2.60631e-10	5.31166e-05	-2.06245	-2.60631e-10
142946760	rs66873603	4.18596e-18	-1.9041	-1.23926	3.54643e-06	-1.59006	-1.12844	2.51566e-05	-1.69526	-1.11455
142946780	rs72690779	5.72081e-18	-2.03349	-0.797494	5.07378e-06	-1.77997	-0.580392	3.78752e-05	-1.84547	-0.555172
142946967	rs7008707	3.47869e-18	-2.13937	-1.18907	1.72541e-06	-2.16029	-1.27869	1.33978e-05	-2.15834	-1.2815
142947130	rs11785510	3.2791e-18	-2.16034	-1.22718	1.71617e-06	-2.13342	-1.31093	1.35969e-05	-2.10434	-1.32076
142947136	rs11774910	3.22932e-18	-2.16034	-1.24248	1.70033e-06	-2.13342	-1.3202	1.34844e-05	-2.10434	-1.32906
142947393	rs11775637	5.24883e-18	-2.1559	-0.761189	3.68131e-06	-2.1434	-0.537778	3.0108e-05	-2.11826	-0.511886
142947606	rs11782791	5.30537e-18	-2.11205	-0.794327	3.47913e-06	-2.16099	-0.576667	2.78397e-05	-2.15709	-0.551387
142947809	rs11167097	7.5998e-18	-2.13046	-0.416511	3.97752e-06	-2.15913	-0.444653	3.0883e-05	-2.13756	-0.467177
142947841	rs11167098	3.14512e-18	-2.15603	-1.27321	1.64745e-06	-2.14768	-1.33754	1.28909e-05	-2.13419	-1.34423
142948309	rs7843278	3.72536e-18	-2.15341	-1.10651	1.83032e-06	-2.16111	-1.21884	1.42794e-05	-2.15359	-1.22253
142948396	rs62512162	1.14838e-17	-2.13415	-2.60631e-10	6.3154e-06	-2.14145	-2.60631e-10	4.93544e-05	-2.13591	-2.60631e-10
142948626	rs6989799	3.73925e-18	-2.14842	-1.10779	1.82907e-06	-2.16084	-1.2198	1.42202e-05	-2.1568	-1.22348
142949112	rs6583640	1.15465e-17	-2.12871	-2.60631e-10	6.34506e-06	-2.13677	-2.60631e-10	4.96153e-05	-2.13064	-2.60631e-10
142949276	rs4917237	3.99791e-18	-2.14471	-1.04461	2.02302e-06	-2.15988	-1.11997	1.52993e-05	-2.15896	-1.14817
142949328	rs77093438	1.22764e-17	-2.16074	0.0933299	6.5002e-06	-2.11617	0.00355568	5.04713e-05	-2.09078	-0.0227579
142949616	rs4917236	4.05487e-18	-2.14258	-1.03259	2.05925e-06	-2.15925	-1.10286	1.55416e-05	-2.15965	-1.13177
142949695	rs62512163	1.16522e-17	-2.1196	-2.60631e-10	6.39583e-06	-2.1288	-2.60631e-10	5.00563e-05	-2.12179	-2.60631e-10
142949721	rs62512164	1.16154e-17	-2.12276	-2.60631e-10	6.37806e-06	-2.13158	-2.60631e-10	4.99026e-05	-2.12487	-2.60631e-10
142949829	rs74632478	1.76668e-17	-1.70341	-2.60631e-10	1.12563e-05	-1.56352	-2.60631e-10	7.088e-05	-1.77395	-2.60631e-10
142949833	rs78975066	1.83475e-17	-1.6656	-2.60631e-10	1.1752e-05	-1.52042	-2.60631e-10	7.33926e-05	-1.73912	-2.60631e-10
142950007	rs62512166	1.15802e-17	-2.1258	-2.60631e-10	6.36114e-06	-2.13424	-2.60631e-10	4.97556e-05	-2.12782	-2.60631e-10
142950051	rs77628520	1.21639e-17	-2.16113	0.0845137	6.39749e-06	-2.12356	-0.00498402	4.95818e-05	-2.1001	-0.0312148
142950284	rs62512167	1.12361e-17	-2.15596	-2.60631e-10	6.22472e-06	-2.15592	-2.60631e-10	4.85484e-05	-2.15238	-2.60631e-10
142950744	rs116642404	1.15361e-17	-2.12961	-2.60631e-10	6.71148e-06	-2.08062	-2.60631e-10	5.0667e-05	-2.10966	-2.60631e-10
142950775	rs1992805	1.37333e-17	-1.38353	-0.571733	6.74526e-06	-1.47112	-0.604483	4.65622e-05	-1.63123	-0.562922
142952309	rs80114509	2.66488e-17	-2.90482e-10	-1.29235	1.54939e-05	-2.90482e-10	-1.244	0.000117775	-2.90482e-10	-1.26616
142952586	rs78906401	3.78481e-17	-0.941511	-2.60631e-10	2.51976e-05	-0.757697	-2.60631e-10	0.000164914	-0.929518	-2.60631e-10
142952866	rs111239108	3.78481e-17	-0.941511	-2.60631e-10	2.51976e-05	-0.757697	-2.60631e-10	0.000164914	-0.929518	-2.60631e-10
142956633	rs75859483	3.31162e-17	-1.07507	-2.60631e-10	2.15549e-05	-0.913843	-2.60631e-10	0.000143043	-1.0718	-2.60631e-10
142956691	rs145565712	1.53835e-17	-1.84179	-2.60631e-10	1.19056e-05	-1.50744	-2.60631e-10	9.31662e-05	-1.50056	-2.60631e-10
142956904	rs72690786	9.17307e-17	-0.0562346	-2.60631e-10	1.40074e-05	-1.34486	-2.60631e-10	0.000114286	-1.29624	-2.60631e-10
142970833	rs1446935	1.50119e-16	1.66287	-1.22654	0.000127086	2.10753	-1.24711	0.000629174	1.66983	-1.26037
142971870	rs11167102	9.75878e-18	-1.03043	-1.26649	4.56476e-06	-1.19307	-1.27301	3.20929e-05	-1.28319	-1.28312
142971943	rs12546975	3.92098e-17	-0.906164	-2.60631e-10	4.06255e-05	-0.280049	-2.60631e-10	0.000256682	-0.487104	-2.60631e-10
142972130	rs11167103	9.71307e-18	-1.03043	-1.27119	4.54412e-06	-1.19307	-1.27754	3.19564e-05	-1.28319	-1.28738
142972220	rs10875475	9.93408e-18	-1.00336	-1.27576	4.68366e-06	-1.15841	-1.28195	3.28373e-05	-1.25185	-1.29153
142972383	rs12547538	3.81631e-17	-0.933222	-2.60631e-10	3.93004e-05	-0.313209	-2.60631e-10	0.000248779	-0.518377	-2.60631e-10
142973859	rs28549192	1.05527e-17	-0.954795	-1.26392	5.00342e-06	-1.10162	-1.27271	3.50648e-05	-1.19496	-1.28279
142973908	rs4917322	1.50059e-16	1.69234	-1.25641	0.000127817	2.13867	-1.27251	0.000632865	1.69933	-1.28402
142974018	rs116927692	1.34863e-16	0.126943	0.202226	3.14327e-05	-0.905365	0.368768	0.000256556	-1.00642	0.518828
142975118	rs12549089	4.05934e-17	-0.871486	-2.60631e-10	4.78082e-05	-0.117246	-2.60631e-10	0.000296147	-0.344085	-2.60631e-10
142975679	rs6987594	1.40618e-16	1.59059	-1.21964	0.000133438	2.14997	-1.24078	0.000658961	1.70855	-1.25283
142975684	rs71516662	1.19176e-17	-2.09708	-2.60631e-10	7.84472e-06	-1.9246	-2.60631e-10	6.2027e-05	-1.90737	-2.60631e-10
142975775	rs6987755	3.86375e-17	-0.920867	-2.60631e-10	4.49211e-05	-0.179538	-2.60631e-10	0.000279262	-0.40279	-2.60631e-10
142976753	rs9644547	9.35395e-18	-1.09822	-1.24107	4.32209e-06	-1.26216	-1.25855	3.06483e-05	-1.34417	-1.26819
142978884	rs6583547	1.49916e-16	1.60239	-1.1674	0.000104546	1.85743	-1.19225	0.000494606	1.37537	-1.20655
142978944	rs6988575	3.96665e-17	-0.894584	-2.60631e-10	4.33086e-05	-0.216092	-2.60631e-10	0.000267352	-0.446374	-2.60631e-10
142980040	rs76421913	6.62753e-17	-2.90482e-10	-0.381274	3.81081e-05	-2.90482e-10	-0.344017	0.000286996	-2.90482e-10	-0.375472
142980109	rs2028930	8.34051e-18	-1.20781	-1.24615	4.43967e-06	-1.23593	-1.25793	3.04002e-05	-1.35296	-1.26753
142980434	rs935461	1.09262e-16	1.33078	-1.21212	0.000110834	1.95742	-1.23383	0.000510111	1.44592	-1.24623
142981721	rs10096662	9.69032e-17	1.16679	-1.16817	9.61555e-05	1.77915	-1.19763	0.000445106	1.27921	-1.21584
142981881	rs6997165	4.48205e-17	-0.772427	-2.60631e-10	5.03531e-05	-0.065384	-2.60631e-10	0.000308044	-0.304697	-2.60631e-10
142982058	rs117992377	2.75037e-17	-1.26077	-2.60631e-10	1.30036e-05	-1.41922	-2.60631e-10	9.14532e-05	-1.51911	-2.60631e-10
142982521	rs28654384	9.43883e-17	1.15908	-1.18675	0.000105267	1.88677	-1.21471	0.000480291	1.37138	-1.23193
142983159	rs145929586	1.2167e-17	-2.07637	-2.60631e-10	7.99939e-06	-1.90508	-2.60631e-10	5.56627e-05	-2.01563	-2.60631e-10
142983570	rs6992390	4.25624e-17	-0.82412	-2.60631e-10	4.72496e-05	-0.129	-2.60631e-10	0.00029015	-0.364542	-2.60631e-10
142983880	rs80195667	4.37617e-17	-0.796332	-2.60631e-10	4.88947e-05	-0.0947743	-2.60631e-10	0.000299642	-0.332352	-2.60631e-10
142984200	rs11167104	8.10557e-18	-1.22718	-1.25536	4.06668e-06	-1.31664	-1.26498	2.73119e-05	-1.45081	-1.27681
142984416	rs77898497	4.55847e-17	-0.75552	-2.60631e-10	5.14092e-05	-0.0446267	-2.60631e-10	0.000314122	-0.285157	-2.60631e-10
142984516	rs77980764	4.89071e-17	-0.685169	-2.60631e-10	5.60335e-05	0.0415061	-2.60631e-10	0.000340673	-0.204016	-2.60631e-10
142984585	rs10108313	6.27958e-18	-1.43067	-1.30712	3.09787e-06	-1.52892	-1.32481	2.06708e-05	-1.67757	-1.32865
142985470	rs10875476	5.05021e-18	-2.08701	-0.868651	3.47105e-06	-1.90917	-0.830816	2.32124e-05	-2.04597	-0.84428
142985789	rs67715617	2.90997e-17	-2.90482e-10	-1.20436	1.57441e-05	-2.90482e-10	-1.22798	0.000119902	-2.90482e-10	-1.24826
142986040	rs11167105	6.44571e-18	-1.64306	-1.06862	1.06672e-05	-0.577816	-1.03946	5.78252e-05	-0.924172	-1.05334
142986188	rs11167106	8.78163e-18	-1.14921	-1.25321	2.56323e-05	0.484597	-1.22519	0.000125	0.0168452	-1.22347
142986240	rs11167107	5.37458e-18	-1.64654	-1.24687	1.10674e-05	-0.365264	-1.21518	5.51419e-05	-0.811188	-1.21384
142986277	rs10097880	2.89999e-17	-2.90482e-10	-1.2078	1.56943e-05	-2.90482e-10	-1.23115	0.000119553	-2.90482e-10	-1.25118
142986284	rs141146329	1.2012e-17	-2.08919	-2.60631e-10	6.31277e-06	-2.14187	-2.60631e-10	4.93489e-05	-2.13603	-2.60631e-10
142986418	rs62512207	1.16966e-17	-2.11579	-2.60631e-10	9.43831e-06	-1.73967	-2.60631e-10	6.84379e-05	-1.80901	-2.60631e-10
142986450	rs11779226	5.35881e-18	-1.62862	-1.26773	1.13476e-05	-0.314681	-1.24076	5.60408e-05	-0.769041	-1.23982
142986509	rs6583548	5.68567e-18	-1.75767	-1.07947	7.40303e-06	-0.931217	-1.05134	4.12549e-05	-1.25305	-1.06212
142987162	rs4917324	3.34153e-18	-2.00696	-1.3617	3.86609e-06	-1.29779	-1.33441	2.25305e-05	-1.58017	-1.33989
142987165	rs4917325	3.2534e-18	-2.03592	-1.35947	3.39438e-06	-1.43725	-1.32507	2.06314e-05	-1.67668	-1.33145
142987246	rs4917326	3.46361e-18	-1.98259	-1.35019	4.23148e-06	-1.24134	-1.30055	2.43469e-05	-1.53371	-1.30883
142987554	rs75210113	3.94331e-17	-0.900486	-2.60631e-10	9.79983e-06	-1.70208	-2.60631e-10	7.38724e-05	-1.7326	-2.60631e-10
142987681	rs4917243	4.14913e-18	-1.8858	-1.26639	5.28341e-06	-1.13195	-1.18792	2.98588e-05	-1.42684	-1.21162
142988270	rs4917327	4.08335e-18	-1.82805	-1.34013	5.87091e-06	-0.924043	-1.29039	3.19153e-05	-1.26904	-1.30282
142988312	rs4917244	4.91685e-18	-1.78893	-1.1935	6.93294e-06	-0.954907	-1.09325	3.78818e-05	-1.27758	-1.12289
142988497	rs66770164	3.03813e-17	-2.90482e-10	-1.16126	1.67226e-05	-2.90482e-10	-1.16768	0.000128574	-2.90482e-10	-1.17844
142988791	rs1530590	4.10982e-18	-1.81381	-1.3479	6.36748e-06	-0.828267	-1.30497	3.40404e-05	-1.19138	-1.31601
142988813	rs61178094	2.97474e-17	-2.90482e-10	-1.18235	1.63794e-05	-2.90482e-10	-1.18842	0.00012601	-2.90482e-10	-1.19858
142989116	rs1838905	3.99326e-18	-1.83231	-1.35818	6.01634e-06	-0.861729	-1.32824	3.24582e-05	-1.21836	-1.33663
142989174	rs1838904	4.19044e-18	-1.79517	-1.34711	6.61297e-06	-0.791994	-1.30342	3.51606e-05	-1.1604	-1.31461
142989330	rs9644548	4.4741e-18	-1.81212	-1.26466	6.54384e-06	-0.928783	-1.17714	3.56559e-05	-1.25755	-1.20347
142990132	rs67325768	2.94083e-17	-2.90482e-10	-1.19382	1.6451e-05	-2.90482e-10	-1.18406	0.00012588	-2.90482e-10	-1.19961
142990149	rs12675549	4.07049e-18	-1.81417	-1.35716	6.24463e-06	-0.825918	-1.3268	3.34986e-05	-1.18782	-1.33562
142990150	rs11775705	4.3056e-18	-1.76653	-1.34865	7.49757e-06	-0.6618	-1.30807	3.76104e-05	-1.08857	-1.31909
142990349	rs117411290	2.58546e-17	-2.90482e-10	-1.3226	1.45474e-05	-2.90482e-10	-1.30704	0.000111033	-2.90482e-10	-1.32511
142990457	rs56177626	6.02159e-18	-1.78133	-0.998411	2.72665e-06	-2.09842	-0.882953	2.17674e-05	-2.03556	-0.918962
142990515	rs11780731	1.96139e-17	-0.735909	-0.862944	2.68889e-05	0.26	-0.952732	0.000124969	-0.263928	-0.942945
142990575	rs4917328	1.52733e-17	-0.508181	-1.3408	1.92778e-05	0.329135	-1.35462	9.81282e-05	-0.0983565	-1.35031
142990646	rs4917329	5.63227e-18	-1.8034	-1.04318	2.66069e-06	-2.09542	-0.910441	2.09751e-05	-2.05388	-0.937728
142991103	rs60757198	5.76666e-18	-2.07906	-0.743935	4.19656e-06	-2.01346	-0.536724	2.91308e-05	-2.07734	-0.585805
142991108	rs79114588	2.97556e-18	-2.13036	-1.3543	1.83794e-06	-2.04474	-1.33106	1.39742e-05	-2.06148	-1.33625
142991139	rs34224344	8.32088e-18	-2.07083	-0.38549	5.39644e-06	-2.10914	-0.189563	3.98629e-05	-2.13964	-0.209853
142991333	rs35746087	5.5713e-18	-2.06346	-0.794	3.35643e-06	-2.12178	-0.651787	2.40644e-05	-2.14355	-0.710657
142991778	rs75316669	3.92777e-18	-2.12025	-1.08677	2.39183e-06	-2.11226	-1.00013	1.75057e-05	-2.14275	-1.02966
142991801	rs117337018	1.2146e-17	-2.07809	-2.60631e-10	6.55419e-06	-2.10434	-2.60631e-10	5.40008e-05	-2.04594	-2.60631e-10
142992137	rs77989810	2.33677e-17	-1.42374	-2.60631e-10	6.8394e-06	-2.06174	-2.60631e-10	5.85822e-05	-1.96451	-2.60631e-10
142992346	rs75812220	3.97115e-18	-2.13434	-1.0617	2.25086e-06	-2.16081	-1.01232	1.73362e-05	-2.13796	-1.04418
142992680	rs76883459	1.35326e-17	-1.96999	-2.60631e-10	9.3484e-06	-1.74924	-2.60631e-10	7.67707e-05	-1.69412	-2.60631e-10
142992786	rs34258588	4.53898e-17	-0.759805	-2.60631e-10	2.68335e-05	-0.694792	-2.60631e-10	0.0002106	-0.68498	-2.60631e-10
142993394	rs1562369	3.93987e-18	-2.12046	-1.08348	2.08814e-06	-2.13012	-1.11805	1.59272e-05	-2.15323	-1.11369
142994275	rs74829784	2.78278e-17	-2.90482e-10	-1.24906	1.50262e-05	-2.90482e-10	-1.27465	0.000114563	-2.90482e-10	-1.29381
142994952	rs77615252	3.83708e-18	-2.12618	-1.1042	2.12234e-06	-2.15943	-1.0725	1.62434e-05	-2.1445	-1.10275
142995202	rs74606040	3.40984e-18	-2.11211	-1.23632	2.05724e-06	-2.07782	-1.18525	1.472e-05	-2.13336	-1.21238
142996953	rs67301410	3.91167e-17	-2.90482e-10	-0.908543	2.33198e-05	-2.90482e-10	-0.835141	0.000174205	-2.90482e-10	-0.874708
142997063	rs7463711	4.14e-18	-2.14199	-1.0124	2.57591e-06	-2.15406	-0.884182	1.87674e-05	-2.16056	-0.942252
142997173	rs75193193	3.11946e-18	-2.12543	-1.312	1.82483e-06	-2.10487	-1.27808	1.33204e-05	-2.14918	-1.29646
142999216	rs7831570	4.53059e-18	-1.70892	-1.35532	4.60059e-06	-1.10715	-1.35111	5.24374e-05	-0.718941	-1.35638
142999249	rs12550163	2.48623e-17	-2.90482e-10	-1.36174	1.37763e-05	-2.90482e-10	-1.36149	0.000107071	-2.90482e-10	-1.36145
142999731	rs1562374	1.11017e-17	-1.72771	-0.440286	5.3647e-06	-2.11477	-0.189837	4.08452e-05	-2.13869	-0.186458
143000247	rs143518073	1.13177e-17	-2.14872	-2.60631e-10	6.23333e-06	-2.15453	-2.60631e-10	4.85664e-05	-2.15201	-2.60631e-10
143001265	rs75367017	1.68462e-17	-1.75096	-2.60631e-10	1.44063e-05	-1.31678	-2.60631e-10	0.0001247	-1.20903	-2.60631e-10
143001641	rs35287277	7.21854e-18	-1.28052	-1.31792	7.55003e-06	-0.664238	-1.29865	8.77165e-05	-0.249643	-1.31119
143001715	rs4392941	3.94371e-18	-1.85107	-1.3519	2.45895e-06	-1.74478	-1.33993	2.12582e-05	-1.63109	-1.34711
143002043	rs58388633	8.03076e-18	-2.08653	-0.405277	5.26568e-06	-2.15706	-0.166173	4.18766e-05	-2.14084	-0.159373
143002954	rs71516664	7.10458e-18	-1.29779	-1.31656	7.5952e-06	-0.659902	-1.29703	8.6519e-05	-0.264851	-1.30973
143003723	rs7005204	7.02074e-18	-1.96926	-0.656966	4.40028e-06	-2.07862	-0.424156	3.33022e-05	-2.07372	-0.4556
143003761	rs74324906	5.42004e-17	-2.90482e-10	-0.582403	2.55534e-05	-2.90482e-10	-0.743673	0.000189676	-2.90482e-10	-0.789623
143004167	rs4350018	3.07059e-18	-2.09327	-1.35995	2.34228e-06	-1.77152	-1.3618	1.89013e-05	-1.73416	-1.36155
143004736	rs76173738	3.21552e-17	-2.90482e-10	-1.10452	1.9726e-05	-2.90482e-10	-1.0025	0.000143083	-2.90482e-10	-1.07152
143005062	rs4917247	3.91641e-18	-1.86136	-1.34856	2.33712e-06	-1.79888	-1.33664	2.10277e-05	-1.64467	-1.34443
143005886	rs4917212	4.01041e-18	-1.85398	-1.33221	2.29557e-06	-1.83792	-1.31554	2.02809e-05	-1.699	-1.32626
143006113	rs55820740	5.04876e-18	-1.97036	-0.985592	2.8635e-06	-2.16061	-0.771791	2.3407e-05	-2.15911	-0.72279
143006371	rs35284804	7.01937e-18	-1.30307	-1.32335	7.2535e-06	-0.693682	-1.30928	8.40506e-05	-0.282935	-1.32059
143006546	rs34060275	7.01408e-18	-1.30307	-1.3241	7.26043e-06	-0.693682	-1.30832	8.41081e-05	-0.282935	-1.3199
143007892	rs72696797	9.30154e-16	2.26026	-2.60631e-10	0.000123262	0.829872	-2.60631e-10	0.000907481	0.775732	-2.60631e-10
143008018	rs36098728	5.15269e-18	-1.69801	-1.23757	4.60139e-06	-1.24369	-1.2144	4.89709e-05	-0.908798	-1.23492
143008808	rs733225	2.90812e-17	-1.205	-2.60631e-10	2.13409e-05	-0.923818	-2.60631e-10	0.000136006	-1.12224	-2.60631e-10
143009025	rs35589100	8.50833e-18	-1.95375	-0.480297	5.36524e-06	-2.08491	-0.219596	4.02387e-05	-2.07843	-0.261681
143009957	rs34816936	7.21458e-18	-1.36885	-1.23013	6.80373e-06	-0.860656	-1.20632	7.53085e-05	-0.48594	-1.22741
143010086	rs6998863	4.00515e-18	-1.89311	-1.2944	2.49298e-06	-1.79753	-1.27343	2.16595e-05	-1.67029	-1.28921
143010150	rs4917249	3.03011e-18	-2.13457	-1.33193	1.93265e-06	-1.98609	-1.33946	1.55592e-05	-1.95206	-1.33823
143010257	rs76396609	3.3602e-17	-2.90482e-10	-1.06051	1.84982e-05	-2.90482e-10	-1.06677	0.000138632	-2.90482e-10	-1.10312
143010270	rs4244240	4.10299e-18	-1.8819	-1.28147	2.51864e-06	-1.80199	-1.25874	2.16686e-05	-1.68325	-1.27582
143010296	rs4244241	2.96589e-18	-2.14159	-1.34632	2.01585e-06	-1.93173	-1.35167	1.55915e-05	-1.9374	-1.35082
143010501	rs4244242	4.08602e-18	-1.89811	-1.26941	2.46602e-06	-1.83669	-1.24514	2.22559e-05	-1.66897	-1.26336
143010570	rs75769985	2.89918e-18	-2.14826	-1.3624	1.93888e-06	-1.95978	-1.36255	1.49773e-05	-1.9658	-1.3626
143010600	rs4244243	4.04393e-18	-1.884	-1.29388	2.52105e-06	-1.78693	-1.27284	2.19395e-05	-1.65798	-1.28867
143010636	rs3937642	4.00303e-18	-1.88962	-1.29842	2.49163e-06	-1.79347	-1.27804	2.16713e-05	-1.66557	-1.29338
143010907	rs7003924	3.48249e-17	-1.02476	-2.60631e-10	2.17208e-05	-0.906173	-2.60631e-10	0.00016664	-0.919104	-2.60631e-10
143012178	rs112561863	9.76553e-17	0.00635266	-2.60631e-10	0.000151518	1.03626	-2.60631e-10	0.00119538	1.05128	-2.60631e-10
143012564	rs74565016	2.92548e-18	-2.15009	-1.35154	1.94413e-06	-1.96377	-1.35586	1.50403e-05	-1.96902	-1.35518
143012604	rs143923955	2.48773e-17	-2.90482e-10	-1.36113	1.37685e-05	-2.90482e-10	-1.36206	0.000106946	-2.90482e-10	-1.36262
143013629	rs77279182	3.53802e-17	-2.90482e-10	-1.00894	2.13425e-05	-2.90482e-10	-0.923746	0.00016995	-2.90482e-10	-0.899439
143013787	rs117940800	1.12156e-17	-2.15778	-2.60631e-10	6.22809e-06	-2.15537	-2.60631e-10	4.8759e-05	-2.14805	-2.60631e-10
143013960	rs7844001	4.49414e-18	-1.74176	-1.33056	2.94494e-06	-1.58371	-1.32065	2.67727e-05	-1.417	-1.33055
143014812	rs6996758	1.17584e-17	-1.70594	-0.404585	7.26252e-06	-1.86703	-0.134682	5.54154e-05	-1.84679	-0.173295
143014980	rs34478488	1.09495e-17	-0.956896	-1.2249	7.50534e-06	-0.688891	-1.27994	6.10404e-05	-0.620638	-1.30277
143015195	rs12114538	4.05896e-18	-1.84361	-1.33056	2.65838e-06	-1.68608	-1.32065	2.36403e-05	-1.54144	-1.33055
143015586	rs4612374	3.26522e-18	-2.03239	-1.35937	1.62026e-06	-2.14818	-1.35367	1.26167e-05	-2.14574	-1.35418
143015953	rs116943592	1.11936e-17	-2.15975	-2.60631e-10	6.19333e-06	-2.16097	-2.60631e-10	4.82067e-05	-2.15944	-2.60631e-10
143016147	rs4917213	2.58085e-17	-2.90482e-10	-1.32439	1.39975e-05	-2.90482e-10	-1.34557	0.000110067	-2.90482e-10	-1.33385
143016435	rs75907241	1.13818e-17	-2.14308	-2.60631e-10	6.20736e-06	-2.15871	-2.60631e-10	4.8134e-05	-2.16095	-2.60631e-10
143017330	rs78855949	2.63021e-17	-2.90482e-10	-1.30544	1.41847e-05	-2.90482e-10	-1.33228	0.000111919	-2.90482e-10	-1.31716
143017644	rs34037520	5.86588e-18	-1.50092	-1.30502	6.02306e-06	-0.890993	-1.29786	6.63114e-05	-0.530125	-1.31045
143017716	rs117698149	2.64197e-17	-2.90482e-10	-1.30098	1.51891e-05	-2.90482e-10	-1.26387	0.000116583	-2.90482e-10	-1.27634
143018001	rs113050673	3.34221e-18	-2.00646	-1.362	1.62067e-06	-2.13914	-1.36246	1.26345e-05	-2.13599	-1.36252
143018071	rs138611695	1.78739e-17	-1.69175	-2.60631e-10	7.54327e-06	-1.96379	-2.60631e-10	6.16013e-05	-1.91426	-2.60631e-10
143018268	rs72696800	5.50982e-18	-1.948	-0.920557	3.23036e-06	-2.1581	-0.653748	2.65598e-05	-2.1608	-0.594746
143018400	rs12676920	5.24881e-18	-1.60596	-1.31113	5.80967e-06	-0.920571	-1.30435	6.33468e-05	-0.570053	-1.31626
143018646	rs4999020	3.26121e-18	-2.03221	-1.36078	1.61636e-06	-2.14813	-1.35614	1.25874e-05	-2.14567	-1.35657
143019157	rs4645593	5.38598e-18	-1.57148	-1.31981	4.04994e-06	-1.27728	-1.30846	3.74282e-05	-1.09272	-1.3198
143019255	rs76527783	2.1587e-17	-1.503	-2.60631e-10	6.36826e-06	-2.13312	-2.60631e-10	5.23379e-05	-2.07722	-2.60631e-10
143019293	rs935459	1.03096e-17	-2.07388	-0.168132	7.18274e-06	-2.15997	0.147204	5.76361e-05	-2.14715	0.166364
143020036	rs4541966	5.42117e-18	-1.56516	-1.31962	3.89264e-06	-1.321	-1.30436	3.82961e-05	-1.07211	-1.31748
143020058	rs4333638	5.41812e-18	-1.57331	-1.31203	3.88913e-06	-1.33068	-1.29557	3.81714e-05	-1.08314	-1.30971
143020081	rs4541967	5.38878e-18	-1.58141	-1.30936	3.86369e-06	-1.34031	-1.29251	3.78579e-05	-1.09412	-1.30699
143020731	rs7845056	2.28608e-17	-1.31928	-0.126388	1.92321e-05	-1.07765	0.0497875	0.000134322	-1.24017	0.10547
143021166	rs71516665	5.45848e-18	-1.5799	-1.29802	6.13903e-06	-0.881762	-1.28802	6.71427e-05	-0.526141	-1.30198
143021386	rs6583552	5.34846e-18	-1.58764	-1.31064	4.0288e-06	-1.29709	-1.29389	3.7091e-05	-1.1145	-1.30706
143021422	rs34053892	5.49469e-18	-1.57329	-1.29802	6.19947e-06	-0.871964	-1.28802	6.78904e-05	-0.515067	-1.30198
143021659	rs6583553	1.35196e-17	-1.64862	-0.322331	8.97095e-06	-1.77714	-0.0133116	6.83873e-05	-1.75894	-0.0508081
143021945	rs6991768	3.26033e-18	-2.03221	-1.36105	1.61552e-06	-2.14813	-1.35666	1.25811e-05	-2.14567	-1.35707
143022153	rs6583554	3.26685e-18	-2.03221	-1.35905	1.6212e-06	-2.14813	-1.35315	1.26239e-05	-2.14567	-1.35367
143022507	rs10216552	3.25953e-18	-2.03221	-1.3613	1.61474e-06	-2.14813	-1.35715	1.25752e-05	-2.14567	-1.35754
143022710	rs111363739	1.13416e-17	-2.14661	-2.60631e-10	6.21943e-06	-2.15677	-2.60631e-10	4.81688e-05	-2.16023	-2.60631e-10
143022750	rs183426504	2.89831e-17	-1.20838	-2.60631e-10	3.5192e-05	-0.423625	-2.60631e-10	0.000339176	-0.208421	-2.60631e-10
143022865	rs935458	5.44957e-18	-1.5648	-1.31475	4.01271e-06	-1.29441	-1.30057	3.65588e-05	-1.12285	-1.31317
143023061	rs4404952	3.25554e-18	-2.03221	-1.36252	1.60958e-06	-2.14813	-1.36035	1.25368e-05	-2.14567	-1.3606
143023215	rs744344	5.49572e-18	-1.55952	-1.3116	3.8836e-06	-1.33069	-1.29699	3.7801e-05	-1.09264	-1.30997
143023290	rs744343	1.35411e-17	-1.62522	-0.34414	9.13656e-06	-1.72653	-0.0456275	7.0049e-05	-1.7061	-0.0796493
143023457	rs744342	5.42596e-18	-1.56914	-1.31475	4.21974e-06	-1.2441	-1.30057	3.86933e-05	-1.0661	-1.31317
143023510	rs4260922	3.2142e-18	-2.04599	-1.36152	1.60736e-06	-2.15224	-1.35762	1.25128e-05	-2.15019	-1.35799
143023538	rs4501617	3.22566e-18	-2.04156	-1.36239	1.60216e-06	-2.15098	-1.36211	1.24774e-05	-2.1488	-1.36223
143023546	rs76678776	3.27671e-18	-2.0264	-1.36185	1.61583e-06	-2.14623	-1.35836	1.25863e-05	-2.14362	-1.35871
143023795	rs61227053	5.09188e-18	-1.64329	-1.30415	5.55974e-06	-0.976696	-1.2922	6.01637e-05	-0.6337	-1.30417
143024122	rs116933938	3.32741e-18	-2.01042	-1.36247	1.61989e-06	-2.14062	-1.36146	1.2622e-05	-2.13757	-1.36193
143024379	rs143828203	5.8068e-17	-2.90482e-10	-0.513478	2.71756e-05	-2.90482e-10	-0.682123	0.000201259	-2.90482e-10	-0.730347
143024970	rs13281152	4.77504e-18	-1.6814	-1.33029	3.4894e-06	-1.41312	-1.3216	3.18504e-05	-1.24263	-1.33126
143025036	rs34293962	4.90696e-18	-1.65836	-1.32608	3.60804e-06	-1.38441	-1.31687	3.30155e-05	-1.21085	-1.32711
143025159	rs6583555	5.12332e-18	-1.62277	-1.31851	3.74345e-06	-1.35599	-1.30844	3.39941e-05	-1.18911	-1.31965
143025228	rs7846274	1.13131e-17	-1.68747	-0.461657	7.21489e-06	-1.81581	-0.192487	5.55388e-05	-1.7955	-0.222357
143026438	rs78547199	2.48643e-17	-2.90482e-10	-1.36166	1.3775e-05	-2.90482e-10	-1.36159	0.000107264	-2.90482e-10	-1.35965
143026607	rs34960479	6.80772e-18	-1.31274	-1.34429	4.81392e-06	-1.05488	-1.35805	3.92556e-05	-1.00423	-1.36062
143027514	rs4244244	1.04186e-17	-1.71642	-0.515073	6.70691e-06	-1.84046	-0.240841	5.16455e-05	-1.82088	-0.269655
143029567	rs7814977	5.16037e-18	-1.60548	-1.32861	3.75272e-06	-1.34359	-1.31837	3.42005e-05	-1.17675	-1.32595
143029584	rs77889234	3.82506e-18	-1.87378	-1.35973	2.6888e-06	-1.63516	-1.36019	1.77613e-05	-1.7972	-1.36071
143029814	rs67132476	7.60512e-18	-2.11129	-0.434984	5.31253e-06	-2.14872	-0.165659	4.28797e-05	-2.1244	-0.152139
143029954	rs4917250	4.92801e-18	-1.65226	-1.32789	3.56137e-06	-1.40056	-1.31374	3.22002e-05	-1.23936	-1.3236
143032905	rs71516667	5.29854e-18	-1.56796	-1.3397	3.71069e-06	-1.34061	-1.33262	3.62969e-05	-1.10389	-1.33932
143033859	rs4917216	2.96497e-17	-2.90482e-10	-1.18564	1.57026e-05	-2.90482e-10	-1.23062	0.000125855	-2.90482e-10	-1.19981
143034048	rs4917217	8.13057e-18	-1.71642	-0.763039	4.976e-06	-1.84046	-0.539353	3.86861e-05	-1.82088	-0.558578
143034943	rs4917251	5.23716e-18	-1.56662	-1.35269	3.85336e-06	-1.28764	-1.34786	3.54588e-05	-1.11414	-1.35243
143035768	rs56579226	5.52864e-18	-2.15883	-0.706322	4.18698e-06	-1.97731	-0.575156	3.11955e-05	-2.06149	-0.533176
143036096	rs9694428	5.22852e-18	-1.57148	-1.34948	3.90854e-06	-1.27728	-1.344	3.63443e-05	-1.09272	-1.34919
143036212	rs9692923	5.18948e-18	-1.57959	-1.34887	3.87273e-06	-1.28721	-1.34327	3.59718e-05	-1.10364	-1.34857
143037625	rs12675513	5.08392e-18	-1.70167	-1.24734	5.35606e-06	-1.06588	-1.24033	5.71398e-05	-0.735216	-1.25422
143037829	rs4297064	5.39307e-18	-1.54231	-1.34766	3.99233e-06	-1.25822	-1.34185	3.68051e-05	-1.08195	-1.34735
143038177	rs13278238	5.07554e-18	-1.70689	-1.24377	5.3326e-06	-1.07395	-1.23666	5.68127e-05	-0.744419	-1.25076
143038314	rs4917252	5.6109e-18	-1.50582	-1.34456	4.14805e-06	-1.22359	-1.33822	3.82926e-05	-1.04547	-1.34422
143038680	rs79016392	1.12378e-17	-2.15581	-2.60631e-10	6.20696e-06	-2.15877	-2.60631e-10	4.84109e-05	-2.15522	-2.60631e-10
143038945	rs10087678	5.48679e-18	-1.5258	-1.34695	4.07609e-06	-1.2383	-1.34101	3.76423e-05	-1.06019	-1.34663
143038991	rs117462872	1.1179e-17	-2.16105	-2.60631e-10	6.21624e-06	-2.15728	-2.60631e-10	4.87377e-05	-2.14849	-2.60631e-10
143039031	rs34356284	5.84827e-18	-1.46483	-1.34412	4.40016e-06	-1.1651	-1.33771	4.08869e-05	-0.980357	-1.34377
143039464	rs4917253	6.4845e-18	-1.83495	-0.870723	3.94652e-06	-1.93974	-0.671875	3.05173e-05	-1.92341	-0.693233
143039810	rs4244245	5.57125e-18	-1.50824	-1.34923	4.15196e-06	-1.21716	-1.34371	3.84323e-05	-1.0371	-1.34894
143041259	rs10098773	5.33869e-18	-1.53779	-1.36233	3.99949e-06	-1.23613	-1.36215	3.75207e-05	-1.04752	-1.36253
143042350	rs79137459	4.90529e-18	-1.87739	-1.10739	2.0896e-06	-2.10353	-1.14395	1.63513e-05	-2.09924	-1.1414
143042490	rs12682599	3.25601e-18	-2.12923	-1.26536	2.5778e-06	-1.79012	-1.24738	2.23241e-05	-1.67048	-1.25879
143042604	rs4130074	6.706e-18	-1.90222	-0.769871	3.64348e-06	-1.99337	-0.698132	2.77055e-05	-1.9706	-0.742706
143042828	rs67676203	5.998e-18	-2.09254	-0.691124	3.44992e-06	-2.14325	-0.602842	2.59356e-05	-2.13056	-0.64876
143043148	rs553860338	3.27324e-17	-2.90482e-10	-1.08673	1.82501e-05	-2.90482e-10	-1.08027	0.00014551	-2.90482e-10	-1.05469
143043246	rs183017949	1.91485e-17	-1.62286	-2.60631e-10	1.78846e-05	-1.1005	-2.60631e-10	0.000177365	-0.856728	-2.60631e-10
143043250	rs532711852	1.42072e-17	-1.92134	-2.60631e-10	1.29023e-05	-1.42704	-2.60631e-10	0.000123096	-1.22197	-2.60631e-10
143043314	rs28631761	3.67743e-18	-2.16061	-1.11227	2.41265e-06	-1.92547	-1.17825	1.8645e-05	-1.909	-1.20036
143043775	rs61440821	8.31359e-18	-2.00087	-0.456334	7.49566e-06	-1.56028	-0.409844	5.7735e-05	-1.61186	-0.367215
143044016	rs77338466	2.74826e-17	-2.90482e-10	-1.26154	1.48602e-05	-2.90482e-10	-1.28576	0.000113726	-2.90482e-10	-1.30115
143044459	rs73716024	8.54781e-17	-2.90482e-10	-0.126831	4.12728e-05	-2.90482e-10	-0.264241	0.000337751	-2.90482e-10	-0.212633
143044824	rs4076554	6.1606e-18	-1.39661	-1.36031	5.6225e-06	-0.903647	-1.35402	3.92424e-05	-1.01573	-1.34945
143044889	rs117787119	2.50327e-17	-2.90482e-10	-1.35491	1.4048e-05	-2.90482e-10	-1.34196	0.000113373	-2.90482e-10	-1.30426
143045734	rs79324153	3.37433e-17	-2.90482e-10	-1.05631	2.05643e-05	-2.90482e-10	-0.960888	0.000171477	-2.90482e-10	-0.890492
143045846	rs4917255	5.35122e-18	-1.55629	-1.34147	5.12426e-06	-1.03827	-1.31219	4.14281e-05	-1.00593	-1.30505
143046123	rs142613450	2.99857e-17	-2.90482e-10	-1.17437	1.58054e-05	-2.90482e-10	-1.22409	0.000118056	-2.90482e-10	-1.26379
143046492	rs11774404	1.24468e-16	0.248959	-2.60631e-10	5.04657e-05	-0.0631496	-2.60631e-10	0.000356053	-0.159861	-2.60631e-10
143046546	rs10106516	6.24249e-18	-1.38604	-1.35767	2.88873e-06	-1.56859	-1.35504	2.18666e-05	-1.62629	-1.32369
143047081	rs4917256	4.06841e-18	-1.80934	-1.3625	3.25635e-06	-1.44129	-1.36255	2.66901e-05	-1.40004	-1.35061
143047204	rs4917257	4.0688e-18	-1.80934	-1.36241	3.25659e-06	-1.44129	-1.36248	2.66688e-05	-1.40004	-1.35141
143047291	rs62512243	1.67717e-17	-1.3368	-0.418598	4.10749e-06	-1.95685	-0.614783	3.72243e-05	-1.97121	-0.446773
143047354	rs4917258	4.01775e-18	-1.82187	-1.3625	3.3933e-06	-1.40009	-1.36255	2.79016e-05	-1.35565	-1.35061
143047510	rs76329314	3.4747e-17	-2.90482e-10	-1.027	2.22274e-05	-2.90482e-10	-0.883117	0.000185682	-2.90482e-10	-0.810906
143047606	rs10092183	4.95441e-18	-1.64121	-1.3336	4.59811e-06	-1.13095	-1.32785	3.40222e-05	-1.23388	-1.27405
143047639	rs59694261	7.59129e-18	-1.18549	-1.3626	6.52598e-06	-0.746294	-1.36236	5.48492e-05	-0.685174	-1.34518
143047788	rs28709344	4.09303e-18	-1.80502	-1.36079	3.12785e-06	-1.48264	-1.36145	2.6026e-05	-1.42002	-1.35582
143047806	rs28367088	4.02689e-18	-1.82073	-1.36137	3.20564e-06	-1.45763	-1.36191	2.61421e-05	-1.41684	-1.35455
143048006	rs72698411	4.85823e-18	-2.03465	-0.959764	2.88209e-06	-1.9118	-1.01413	2.06971e-05	-1.9945	-1.01044
143048040	rs10108030	4.26164e-18	-1.77515	-1.35029	3.44681e-06	-1.39272	-1.35428	2.77403e-05	-1.35013	-1.36193
143048295	rs72698412	5.88776e-18	-2.01405	-0.788171	3.79808e-06	-1.88317	-0.766775	2.64442e-05	-1.97096	-0.788937
143048683	rs1542758	4.196e-18	-1.8024	-1.33856	3.78232e-06	-1.31369	-1.34041	2.80255e-05	-1.33998	-1.36185
143048768	rs73716025	3.71116e-17	-2.90482e-10	-0.961162	2.43672e-05	-2.90482e-10	-0.791206	0.000204641	-2.90482e-10	-0.713685
143048883	rs72698413	5.51313e-18	-2.0458	-0.822161	3.50958e-06	-1.92755	-0.801402	2.46482e-05	-2.00733	-0.822904
143049566	rs11167109	4.22919e-18	-1.79653	-1.33655	3.82434e-06	-1.30469	-1.33837	2.82821e-05	-1.33111	-1.3616
143049908	rs11984902	4.46026e-18	-1.73986	-1.34002	3.90888e-06	-1.27948	-1.34172	3.122e-05	-1.23169	-1.36219
143050407	rs4917259	4.35849e-18	-1.75803	-1.34493	3.78605e-06	-1.30585	-1.34727	3.03728e-05	-1.25878	-1.36262
143050622	rs4917260	4.3849e-18	-1.75803	-1.33889	3.81127e-06	-1.30585	-1.34063	3.03908e-05	-1.25878	-1.36202
143050747	rs117614411	2.72511e-17	-2.90482e-10	-1.27	1.51857e-05	-2.90482e-10	-1.26409	0.000121437	-2.90482e-10	-1.23554
143051009	rs4917261	4.48333e-18	-1.7335	-1.34122	3.93666e-06	-1.27029	-1.34382	3.15081e-05	-1.22226	-1.36244
143051010	rs4917262	4.45706e-18	-1.73986	-1.34074	3.9096e-06	-1.27948	-1.34153	3.12191e-05	-1.23169	-1.36222
143051099	rs72698416	6.21571e-18	-2.06871	-0.679301	3.92659e-06	-1.96069	-0.655984	2.76829e-05	-2.03399	-0.680137
143051312	rs4917263	4.43271e-18	-1.74486	-1.34122	4.15824e-06	-1.21553	-1.34382	3.35232e-05	-1.16026	-1.36244
143051423	rs4917264	4.42688e-18	-1.74618	-1.34122	3.86516e-06	-1.28862	-1.34382	3.09207e-05	-1.24108	-1.36244
143051530	rs192623219	1.19122e-17	-2.09753	-2.60631e-10	6.19235e-06	-2.16113	-2.60631e-10	5.1324e-05	-2.09678	-2.60631e-10
143051660	rs118166243	3.76833e-18	-1.91689	-1.33157	2.18871e-06	-1.90182	-1.29931	1.62865e-05	-1.94962	-1.29499
143051673	rs12164219	4.14909e-17	-2.90482e-10	-0.849616	2.75221e-05	-2.90482e-10	-0.669457	0.000233173	-2.90482e-10	-0.583161
143051873	rs76174887	1.02591e-16	-2.90482e-10	0.0556628	5.34892e-05	-2.90482e-10	-0.00496459	0.000465828	-2.90482e-10	0.108876
143052520	rs34973588	4.54424e-18	-1.73577	-1.32547	3.73543e-06	-1.33791	-1.32867	2.93257e-05	-1.29729	-1.35919
143052789	rs57648918	4.3409e-18	-1.75803	-1.34898	3.77181e-06	-1.30585	-1.35104	3.03804e-05	-1.25878	-1.36237
143053538	rs7836086	4.13041e-17	-2.90482e-10	-0.854129	2.71e-05	-2.90482e-10	-0.684911	0.000230559	-2.90482e-10	-0.594435
143053782	rs79214229	2.00711e-17	-1.57581	-2.60631e-10	1.19415e-05	-1.50443	-2.60631e-10	9.03401e-05	-1.53136	-2.60631e-10
143053830	rs72698418	1.8358e-16	0.637558	-2.60631e-10	2.68998e-05	-0.692327	-2.60631e-10	0.000184912	-0.815059	-2.60631e-10
143054848	rs113041767	2.02231e-17	-1.56827	-2.60631e-10	1.20373e-05	-1.49644	-2.60631e-10	9.10498e-05	-1.52353	-2.60631e-10
143055041	rs74699011	1.25846e-16	-2.90482e-10	0.259965	5.08531e-05	-2.90482e-10	-0.0555031	0.000498734	-2.90482e-10	0.177132
143055100	rs2029619	2.0558e-17	-1.55184	-2.60631e-10	1.22484e-05	-1.47905	-2.60631e-10	9.26138e-05	-1.5065	-2.60631e-10
143055145	rs72698419	4.34503e-18	-1.7873	-1.31876	3.51067e-06	-1.40844	-1.3202	3.04039e-05	-1.36818	-1.25219
143055334	rs73361540	4.58342e-18	-1.75257	-1.30008	4.00006e-06	-1.29633	-1.3018	3.51769e-05	-1.25103	-1.22352
143055348	rs66781889	4.61799e-18	-1.74694	-1.2982	4.04044e-06	-1.28815	-1.29994	3.5573e-05	-1.24263	-1.22072
143055406	rs72698420	4.99121e-18	-2.11202	-0.855394	3.07359e-06	-2.01728	-0.844314	2.17961e-05	-2.08121	-0.872005
143055678	rs57330724	5.71284e-18	-1.84607	-0.986302	4.72684e-06	-1.43513	-0.996054	4.51062e-05	-1.39358	-0.832345
143055699	rs58603452	4.24489e-18	-1.80075	-1.32863	3.22611e-06	-1.46317	-1.35	2.59234e-05	-1.45788	-1.32192
143055707	rs78069950	1.73404e-17	-1.72205	-2.60631e-10	1.02215e-05	-1.65995	-2.60631e-10	7.75945e-05	-1.68344	-2.60631e-10
143055763	rs10086245	5.64718e-18	-1.86237	-0.981561	4.63243e-06	-1.45999	-0.991376	4.42157e-05	-1.41914	-0.826721
143055917	rs79386544	4.71285e-17	-2.90482e-10	-0.722215	3.1317e-05	-2.90482e-10	-0.540282	0.000268204	-2.90482e-10	-0.443192
143056012	rs10096413	5.5374e-18	-1.87714	-0.98643	4.22948e-06	-1.53849	-1.00387	4.01098e-05	-1.50183	-0.84149
143056407	rs72698425	4.29991e-18	-2.09926	-1.01723	2.78536e-06	-1.99598	-0.96409	2.0255e-05	-2.06514	-0.961402
143056559	rs72698426	4.79944e-18	-2.10873	-0.89786	3.03954e-06	-2.0117	-0.861041	2.19355e-05	-2.07703	-0.869803
143056628	rs72698428	4.79944e-18	-2.10873	-0.89786	3.03954e-06	-2.0117	-0.861041	2.19355e-05	-2.07703	-0.869803
143056719	rs74927291	4.81582e-18	-2.10644	-0.896745	3.05481e-06	-2.00784	-0.859883	2.20245e-05	-2.07413	-0.868655
143057390	rs57548001	6.66683e-18	-1.75257	-0.925379	5.78257e-06	-1.29633	-0.933262	5.62492e-05	-1.25103	-0.754116
143057459	rs117630928	1.234e-17	-2.06224	-2.60631e-10	6.24977e-06	-2.1519	-2.60631e-10	4.98385e-05	-2.12615	-2.60631e-10
143057753	rs60706888	5.44738e-18	-1.85994	-1.02002	3.99736e-06	-1.57182	-1.02699	3.82016e-05	-1.52527	-0.866794
143057781	rs113993830	2.03588e-17	-1.56158	-2.60631e-10	1.21228e-05	-1.48935	-2.60631e-10	9.16835e-05	-1.5166	-2.60631e-10
143057986	rs12676273	6.26467e-18	-1.76006	-0.980107	5.33877e-06	-1.32609	-0.983362	5.19428e-05	-1.27316	-0.811633
143057988	rs72698430	4.52759e-18	-2.09926	-0.965639	2.87746e-06	-1.99598	-0.931557	2.06998e-05	-2.06514	-0.939677
143058006	rs114540800	1.15037e-17	-2.13242	-2.60631e-10	1.06915e-05	-1.615	-2.60631e-10	7.12012e-05	-1.76943	-2.60631e-10
143058378	rs75826482	1.77781e-17	-1.69713	-2.60631e-10	1.04971e-05	-1.63334	-2.60631e-10	7.96373e-05	-1.65746	-2.60631e-10
143058720	rs60667701	4.99209e-18	-1.66505	-1.30218	4.35468e-06	-1.18536	-1.32784	3.14848e-05	-1.2998	-1.28563
143058721	rs57066332	6.05221e-18	-1.80492	-0.969748	4.74201e-06	-1.45076	-0.977218	4.58063e-05	-1.40385	-0.806672
143058741	rs68021851	5.04147e-18	-1.66505	-1.29234	4.38772e-06	-1.18536	-1.32028	3.18351e-05	-1.2998	-1.27457
143058826	rs75834034	1.86933e-17	-1.64692	-2.60631e-10	1.10735e-05	-1.57989	-2.60631e-10	8.3909e-05	-1.60521	-2.60631e-10
143059079	rs139633212	1.35143e-16	-2.90482e-10	0.331243	5.75232e-05	-2.90482e-10	0.0677441	0.000422499	-2.90482e-10	0.0112464
143059463	rs77035579	1.87822e-17	-1.64218	-2.60631e-10	1.11295e-05	-1.57485	-2.60631e-10	8.43237e-05	-1.60028	-2.60631e-10
143059477	rs79555782	4.95985e-18	-2.09423	-0.879483	3.17296e-06	-1.98782	-0.841957	2.27635e-05	-2.05889	-0.850886
143059484	rs77229149	4.93496e-18	-2.09926	-0.879483	3.14719e-06	-1.99598	-0.841957	2.26219e-05	-2.06514	-0.850886
143060104	rs73716027	5.31175e-17	-2.90482e-10	-0.602585	3.54062e-05	-2.90482e-10	-0.417558	0.000306018	-2.90482e-10	-0.311295
143060355	rs59165388	6.52354e-18	-1.75955	-0.94012	5.53569e-06	-1.32536	-0.947868	5.41088e-05	-1.27241	-0.771529
143060441	rs13279953	4.97304e-18	-1.76065	-1.21041	1.7932e-06	-2.13356	-1.26688	1.45802e-05	-2.13556	-1.21971
143060442	rs57884141	6.1896e-18	-1.8364	-0.915824	5.19287e-06	-1.41336	-0.923793	5.09312e-05	-1.36161	-0.742854
143060669	rs60010892	6.4047e-18	-1.77182	-0.946234	5.42884e-06	-1.3431	-0.949616	5.30899e-05	-1.29071	-0.772239
143060735	rs734756	6.51633e-18	-1.76571	-0.935066	5.51421e-06	-1.33426	-0.942861	5.3936e-05	-1.28159	-0.765554
143060810	rs734753	6.44398e-18	-1.77182	-0.94012	5.43833e-06	-1.3431	-0.947868	5.31276e-05	-1.29071	-0.771529
143060825	rs734754	6.41169e-18	-1.77182	-0.945144	5.41133e-06	-1.3431	-0.952845	5.28127e-05	-1.29071	-0.777474
143060917	rs734755	6.49873e-18	-1.75335	-0.950137	5.53027e-06	-1.31642	-0.957792	5.39663e-05	-1.26319	-0.783388
143061141	rs55938974	6.37976e-18	-1.77182	-0.950137	5.38463e-06	-1.3431	-0.957792	5.25013e-05	-1.29071	-0.783388
143061322	rs150956355	1.19941e-17	-2.09068	-2.60631e-10	1.47508e-05	-1.29315	-2.60631e-10	8.5012e-05	-1.59215	-2.60631e-10
143061323	rs56355546	4.98213e-18	-1.69397	-1.27526	4.26968e-06	-1.22609	-1.30682	3.12285e-05	-1.33805	-1.25556
143061418	rs56181567	6.29328e-18	-1.77182	-0.963785	5.33512e-06	-1.3431	-0.96703	5.18746e-05	-1.29071	-0.795397
143061954	rs4917265	5.08828e-18	-1.67512	-1.27303	4.39937e-06	-1.1995	-1.30348	3.21675e-05	-1.31309	-1.25089
143062022	rs78679089	1.1861e-17	-2.10184	-2.60631e-10	1.19939e-05	-1.50004	-2.60631e-10	7.85475e-05	-1.67124	-2.60631e-10
143062064	rs114834931	1.68724e-17	-1.74941	-2.60631e-10	9.92677e-06	-1.68921	-2.60631e-10	7.54102e-05	-1.712	-2.60631e-10
143062243	rs10103020	6.53126e-18	-1.75335	-0.945144	5.55769e-06	-1.31642	-0.952845	5.42864e-05	-1.26319	-0.777474
143062354	rs10103142	6.2676e-18	-1.82853	-0.911172	4.8598e-06	-1.48427	-0.919182	4.74233e-05	-1.43845	-0.737376
143062366	rs10092536	6.37294e-18	-1.77789	-0.945144	5.36393e-06	-1.3519	-0.952845	5.23355e-05	-1.29979	-0.777474
143062581	rs28673694	6.37294e-18	-1.77789	-0.945144	5.36393e-06	-1.3519	-0.952845	5.23355e-05	-1.29979	-0.777474
143063583	rs12680133	6.36663e-18	-1.7839	-0.94012	5.34373e-06	-1.36065	-0.947868	5.21744e-05	-1.30882	-0.771529
143063670	rs12680153	6.36663e-18	-1.7839	-0.94012	5.34373e-06	-1.36065	-0.947868	5.21744e-05	-1.30882	-0.771529
143063926	rs72499107	5.40551e-17	-2.90482e-10	-0.585088	3.61033e-05	-2.90482e-10	-0.398059	0.000312375	-2.90482e-10	-0.290735
143065246	rs181363366	1.11964e-17	-2.1595	-2.60631e-10	9.3055e-06	-1.75384	-2.60631e-10	6.47851e-05	-1.86386	-2.60631e-10
143065615	rs72698435	4.16008e-18	-2.09774	-1.05182	2.63628e-06	-1.99349	-1.02158	1.89708e-05	-2.06324	-1.0288
143065633	rs67290160	4.8728e-18	-2.01101	-0.980416	3.41194e-06	-1.89268	-0.864486	2.63272e-05	-1.97578	-0.788558
143066024	rs72499108	4.93288e-18	-2.03333	-0.945843	3.44352e-06	-1.92283	-0.825123	2.67867e-05	-2.00068	-0.746356
143066041	rs66584876	4.94721e-18	-2.03333	-0.942941	3.45489e-06	-1.92283	-0.821827	2.68814e-05	-2.00068	-0.742827
143066069	rs67478447	4.94958e-18	-2.02732	-0.948474	3.48639e-06	-1.90747	-0.82811	2.69496e-05	-1.99142	-0.749555
143066146	rs72499109	3.87885e-17	-2.90482e-10	-0.916967	2.48168e-05	-2.90482e-10	-0.772925	0.000209883	-2.90482e-10	-0.688392
143066191	rs117874595	4.8522e-18	-2.01524	-0.980416	3.39263e-06	-1.89835	-0.864486	2.62035e-05	-1.98049	-0.788558
143067597	rs55856962	4.8147e-18	-2.01524	-0.988175	3.3627e-06	-1.89835	-0.873349	2.59553e-05	-1.98049	-0.798075
143067605	rs77399073	3.38174e-17	-2.90482e-10	-1.05412	1.66653e-05	-2.90482e-10	-1.17112	0.000121944	-2.90482e-10	-1.23138
143068041	rs72698437	4.79472e-18	-2.02443	-0.983141	3.34046e-06	-1.91074	-0.867597	2.58499e-05	-1.99073	-0.791898
143068060	rs58813722	4.80808e-18	-2.02443	-0.980358	3.35109e-06	-1.91074	-0.86442	2.59383e-05	-1.99073	-0.788487
143068112	rs59944747	4.839e-18	-2.01524	-0.983141	3.3821e-06	-1.89835	-0.867597	2.61161e-05	-1.98049	-0.791898
143068139	rs79533704	1.762e-17	-1.70606	-2.60631e-10	1.03976e-05	-1.64287	-2.60631e-10	7.88994e-05	-1.66677	-2.60631e-10
143068148	rs117661788	1.12882e-17	-2.15133	-2.60631e-10	6.19676e-06	-2.16042	-2.60631e-10	4.8911e-05	-2.14494	-2.60631e-10
143068325	rs142652138	1.13128e-17	-2.14915	-2.60631e-10	6.21011e-06	-2.15827	-2.60631e-10	4.84083e-05	-2.15527	-2.60631e-10
143068403	rs72698440	4.83005e-18	-2.01988	-0.980358	3.37178e-06	-1.90458	-0.86442	2.60705e-05	-1.98565	-0.788487
143068467	rs72698441	4.85249e-18	-2.01524	-0.980358	3.39286e-06	-1.89835	-0.86442	2.62054e-05	-1.98049	-0.788487
143068666	rs143211381	5.08144e-17	-2.90482e-10	-0.646913	2.53681e-05	-2.90482e-10	-0.75095	0.000197554	-2.90482e-10	-0.748927
143068806	rs79362580	8.7377e-17	-2.07427	1.96941	4.68282e-05	-1.83698	1.69902	0.00030354	-1.87339	1.55396
143068890	rs74925392	1.19077e-17	-2.09791	-2.60631e-10	1.35991e-05	-1.37444	-2.60631e-10	8.06801e-05	-1.64445	-2.60631e-10
143069020	rs72698442	4.85467e-18	-2.01988	-0.975274	3.3914e-06	-1.90458	-0.858618	2.62334e-05	-1.98565	-0.782259
143069143	rs28635697	4.94737e-18	-1.68181	-1.29442	4.2842e-06	-1.20892	-1.32059	3.11262e-05	-1.32193	-1.27495
143069210	rs28430323	6.01474e-18	-1.8457	-0.935176	4.93349e-06	-1.4498	-0.938594	4.79119e-05	-1.40524	-0.76034
143069212	rs116070163	1.78848e-17	-1.69114	-2.60631e-10	1.05643e-05	-1.62696	-2.60631e-10	8.01353e-05	-1.65122	-2.60631e-10
143069361	rs71516669	1.20289e-17	-2.08778	-2.60631e-10	7.0851e-06	-2.02645	-2.60631e-10	5.96643e-05	-1.94621	-2.60631e-10
143069422	rs72698443	5.62963e-18	-1.98189	-0.865154	4.04019e-06	-1.85418	-0.733973	3.12606e-05	-1.94357	-0.649008
143069520	rs73716038	7.01558e-18	-2.04426	-0.582701	4.7113e-06	-2.03908	-0.3954	4.03362e-05	-2.04976	-0.287932
143069586	rs66808235	4.92779e-18	-1.68181	-1.29839	4.27094e-06	-1.20892	-1.32369	3.09864e-05	-1.32193	-1.27946
143069692	rs72698444	6.00116e-18	-1.84462	-0.938514	4.64565e-06	-1.50732	-0.941196	4.52731e-05	-1.46228	-0.759952
143070055	rs57300789	1.71559e-17	-1.73275	-2.60631e-10	1.06337e-05	-1.62042	-2.60631e-10	7.59853e-05	-1.7044	-2.60631e-10
143070068	rs77214423	3.0859e-17	-2.90482e-10	-1.14566	1.56297e-05	-2.90482e-10	-1.23527	0.000115899	-2.90482e-10	-1.28222
143070168	rs4917266	7.8603e-18	-1.85525	-0.658019	2.89348e-06	-2.11884	-0.803148	2.31113e-05	-2.13868	-0.755937
143070313	rs13282686	6.32613e-18	-1.44266	-1.28774	2.37417e-06	-1.78189	-1.33791	1.71741e-05	-1.83022	-1.36132
143070882	rs4917267	7.73146e-18	-1.84031	-0.689483	2.78139e-06	-2.13035	-0.831145	2.22645e-05	-2.14684	-0.785106
143071056	rs76619472	4.49981e-17	-2.90482e-10	-0.768472	2.26814e-05	-2.90482e-10	-0.862901	0.000176597	-2.90482e-10	-0.861071
143071894	rs6996685	8.03221e-18	-1.82931	-0.662323	2.8818e-06	-2.11905	-0.806982	2.30195e-05	-2.13867	-0.75993
143071927	rs6981779	7.82922e-18	-1.82766	-0.689574	2.83017e-06	-2.10836	-0.83575	2.25447e-05	-2.13101	-0.788433
143072068	rs7004581	4.46708e-18	-1.98373	-1.09462	1.83445e-06	-2.14786	-1.22984	1.41818e-05	-2.15216	-1.23082
143072189	rs75021756	1.75982e-17	-1.06636	-0.640935	1.65884e-05	-0.71536	-0.460378	0.000115794	-0.926639	-0.356487
143072194	rs55796425	1.94578e-17	-1.60684	-2.60631e-10	1.20815e-05	-1.49277	-2.60631e-10	8.59801e-05	-1.58082	-2.60631e-10
143072470	rs4917218	7.66202e-18	-1.82931	-0.709507	2.77771e-06	-2.11905	-0.843771	2.21623e-05	-2.13867	-0.797879
143072510	rs4917268	7.58326e-18	-1.83149	-0.717663	2.70611e-06	-2.12781	-0.861122	2.15367e-05	-2.14589	-0.819293
143072843	rs117411214	2.05223e-17	-1.55358	-2.60631e-10	8.23583e-06	-1.87595	-2.60631e-10	6.73504e-05	-1.82503	-2.60631e-10
143072852	rs72698446	3.99782e-18	-2.09871	-1.09063	2.52709e-06	-1.99508	-1.0623	1.82e-05	-2.06445	-1.06907
143073019	rs79956427	1.61691e-17	-1.14471	-0.647285	1.50496e-05	-0.805609	-0.467481	0.000105745	-1.00992	-0.363988
143073235	rs75630679	1.92055e-17	-1.61989	-2.60631e-10	1.38817e-05	-1.35387	-2.60631e-10	0.000100217	-1.4276	-2.60631e-10
143073463	rs13278844	6.85368e-18	-1.34594	-1.30437	2.44508e-06	-1.73821	-1.35216	1.78503e-05	-1.79055	-1.36237
143073501	rs72698447	4.81045e-18	-2.1145	-0.889796	3.17671e-06	-1.97593	-0.852666	2.23294e-05	-2.06753	-0.861501
143073613	rs4917219	8.98418e-18	-1.41606	-0.963571	7.90414e-06	-0.973601	-0.943456	6.94462e-05	-1.02603	-0.768355
143073681	rs13278431	6.47031e-18	-1.38803	-1.31983	2.3586e-06	-1.76838	-1.358	1.73974e-05	-1.81875	-1.35987
143073849	rs13279925	8.84198e-18	-1.1151	-1.28048	3.83723e-06	-1.49615	-1.14354	3.13169e-05	-1.59489	-0.995886
143073882	rs72698448	4.0618e-18	-2.1012	-1.07227	2.56582e-06	-1.99915	-1.04302	1.84928e-05	-2.06755	-1.05
143073899	rs73714008	1.80231e-17	-1.68344	-2.60631e-10	1.12376e-05	-1.56518	-2.60631e-10	7.99512e-05	-1.65352	-2.60631e-10
143073945	rs13277219	5.71613e-18	-1.54041	-1.29139	2.56246e-06	-1.87028	-1.17319	2.19911e-05	-1.90302	-1.04128
143074041	rs13279493	6.60945e-18	-1.37412	-1.31247	2.38792e-06	-1.75844	-1.35558	1.75363e-05	-1.80947	-1.3612
143074122	rs878866	6.59795e-18	-1.37412	-1.31421	2.38789e-06	-1.75844	-1.35559	1.75352e-05	-1.80947	-1.36126
143074173	rs11998510	4.04675e-18	-1.92971	-1.24747	1.65153e-06	-2.15149	-1.33125	1.27401e-05	-2.15852	-1.33166
143074435	rs56804875	6.00762e-18	-1.8003	-0.98176	4.56985e-06	-1.49922	-0.965742	4.38807e-05	-1.45805	-0.795417
143074497	rs878867	6.39837e-18	-1.8424	-0.876643	5.2083e-06	-1.48195	-0.852236	4.46066e-05	-1.57446	-0.662596
143074623	rs79419657	1.51427e-17	-1.19919	-0.658382	1.41181e-05	-0.868649	-0.468341	0.000100028	-1.06796	-0.361533
143074693	rs1565627	5.96098e-18	-1.78909	-1.00077	4.55047e-06	-1.48406	-0.985153	4.35472e-05	-1.44243	-0.818669
143074699	rs2101663	4.04898e-18	-2.11265	-1.06398	2.53896e-06	-2.01836	-1.03432	1.83848e-05	-2.08201	-1.04141
143074811	rs1565626	5.87176e-18	-1.79501	-1.00992	4.47219e-06	-1.49206	-0.994503	4.27071e-05	-1.45067	-0.829906
143074993	rs1565625	6.11994e-18	-1.87142	-0.892121	4.91218e-06	-1.52463	-0.868101	4.20841e-05	-1.61407	-0.681197
143075019	rs1565624	6.25375e-18	-1.84979	-0.892121	5.07126e-06	-1.49275	-0.868101	4.33474e-05	-1.5845	-0.681197
143075105	rs72698452	3.84413e-18	-2.11697	-1.11157	2.39711e-06	-2.02586	-1.08433	1.74011e-05	-2.08756	-1.09084
143075167	rs74468414	4.06765e-18	-2.12109	-1.05093	2.53615e-06	-2.03314	-1.02065	1.84331e-05	-2.09291	-1.02788
143075198	rs118073580	1.89952e-17	-1.63091	-2.60631e-10	1.12636e-05	-1.56287	-2.60631e-10	8.53177e-05	-1.58856	-2.60631e-10
143075204	rs139962689	1.89952e-17	-1.63091	-2.60631e-10	1.12636e-05	-1.56287	-2.60631e-10	8.53177e-05	-1.58856	-2.60631e-10
143075220	rs1565623	6.12738e-18	-1.84979	-0.912535	4.9662e-06	-1.49275	-0.889035	4.22935e-05	-1.5845	-0.70581
143075477	rs115802807	1.92293e-17	-1.61866	-2.60631e-10	1.14111e-05	-1.54986	-2.60631e-10	8.64105e-05	-1.57583	-2.60631e-10
143075668	rs72698456	3.98658e-18	-2.11697	-1.07518	2.49057e-06	-2.02586	-1.04608	1.80717e-05	-2.08756	-1.05303
143075729	rs56335736	9.48769e-18	-1.33332	-0.991781	8.48887e-06	-0.869715	-0.975973	7.3911e-05	-0.924417	-0.807661
143076024	rs11775578	6.87035e-18	-1.31727	-1.33061	2.4748e-06	-1.71749	-1.36079	1.83067e-05	-1.77113	-1.35654
143076492	rs28639945	5.74093e-18	-1.76988	-1.05759	4.34553e-06	-1.4794	-1.03589	4.17413e-05	-1.42368	-0.879769
143076523	rs13253173	5.79432e-18	-1.53884	-1.27937	2.32868e-06	-1.99911	-1.14003	2.17642e-05	-1.96716	-0.987519
143077560	rs77239244	2.98075e-17	-1.18033	-2.60631e-10	3.00468e-05	-0.581688	-2.60631e-10	0.000202724	-0.723095	-2.60631e-10
143077742	rs13263726	1.2459e-17	-0.748327	-1.30432	3.4675e-06	-1.54535	-1.19566	3.57608e-05	-1.4234	-1.03469
143077806	rs11986080	4.3565e-18	-1.94875	-1.15467	3.39742e-06	-1.61073	-1.1507	2.98994e-05	-1.64587	-0.991237
143077821	rs11993443	4.2511e-18	-1.95697	-1.17095	3.29797e-06	-1.62401	-1.16713	2.88795e-05	-1.65871	-1.0131
143078150	rs11786119	9.36273e-18	-0.98083	-1.35753	4.2666e-06	-1.1731	-1.36053	3.30087e-05	-1.20976	-1.32841
143078746	rs74892065	2.47346e-17	-1.36689	-2.60631e-10	1.79154e-05	-1.09879	-2.60631e-10	0.00013047	-1.1638	-2.60631e-10
143078930	rs9772780	8.7994e-18	-1.03857	-1.36184	4.11266e-06	-1.21755	-1.35282	3.23991e-05	-1.25135	-1.30545
143079492	rs7822369	4.66385e-18	-1.77796	-1.25729	1.7325e-06	-2.15195	-1.28293	1.36981e-05	-2.15359	-1.26409
143079520	rs67191919	4.01096e-18	-1.82759	-1.35847	4.84741e-06	-1.04948	-1.35652	3.004e-05	-1.27036	-1.36205
143079570	rs10087126	4.50743e-18	-1.82131	-1.24806	4.63046e-06	-1.19645	-1.25534	2.84259e-05	-1.44058	-1.24706
143080621	rs13258110	4.84551e-18	-1.63989	-1.35715	1.85631e-06	-2.01269	-1.35316	1.50111e-05	-1.9934	-1.33275
143080634	rs145100558	2.14431e-17	-1.50969	-2.60631e-10	1.21745e-05	-1.4851	-2.60631e-10	8.51173e-05	-1.59091	-2.60631e-10
143081087	rs180824430	1.15315e-17	-2.13001	-2.60631e-10	6.19302e-06	-2.16102	-2.60631e-10	5.20484e-05	-2.08277	-2.60631e-10
143081129	rs4917220	4.19192e-18	-1.80358	-1.33835	1.78664e-06	-2.064	-1.34011	1.45763e-05	-2.0444	-1.31114
143081553	rs76405917	2.50799e-17	-2.90482e-10	-1.35302	1.40821e-05	-2.90482e-10	-1.33954	0.000107783	-2.90482e-10	-1.35482
143081683	rs4917270	4.09418e-18	-1.80888	-1.35665	1.80688e-06	-2.03667	-1.35617	1.46903e-05	-2.01517	-1.33258
143081714	rs4917271	3.89402e-18	-1.8557	-1.35995	1.72294e-06	-2.08092	-1.35949	1.3867e-05	-2.06101	-1.34442
143081829	rs11990118	1.14679e-17	-2.13554	-2.60631e-10	6.37011e-06	-2.13283	-2.60631e-10	4.84052e-05	-2.15533	-2.60631e-10
143081915	rs77577805	3.51443e-17	0.0455957	-1.06122	1.58811e-05	-0.178518	-1.04079	0.000102088	-0.302669	-1.10643
143081916	rs4917272	4.19512e-18	-1.7816	-1.35957	1.79934e-06	-2.03793	-1.35909	1.45349e-05	-2.01491	-1.34347
143082601	rs4917273	8.429e-17	-0.0673041	-0.0735243	2.35762e-05	-0.914165	0.0899587	0.000211303	-0.902074	0.220425
143082794	rs75623842	2.71841e-17	-2.90482e-10	-1.27246	1.46917e-05	-2.90482e-10	-1.29716	0.000109784	-2.90482e-10	-1.33642
143082868	rs79866448	1.4425e-17	-1.73435	-0.171779	8.75213e-06	-1.77881	-0.0363408	8.48029e-05	-1.86249	0.26788
143083109	rs149980933	1.42961e-17	-1.9151	-2.60631e-10	2.23282e-05	-0.878596	-2.60631e-10	0.000115739	-1.28361	-2.60631e-10
143083344	rs74658352	8.51986e-18	-2.14642	-0.286276	4.89975e-06	-2.10976	-0.285501	6.64864e-05	-2.11159	0.273652
143083476	rs7841868	1.10478e-16	0.104152	0.0255702	2.46415e-05	-0.996131	0.21612	0.000228296	-0.994543	0.390247
143083567	rs7846227	8.86618e-17	-0.0103159	-0.0799468	2.02894e-05	-1.0778	0.103455	0.00018681	-1.07627	0.27142
143083951	rs73714012	4.06116e-17	0.279656	-1.15069	3.64103e-05	0.706199	-1.09579	0.000168823	0.281425	-1.18751
143084455	rs11986103	1.16663e-17	-2.11839	-2.60631e-10	6.24983e-06	-2.15189	-2.60631e-10	4.81276e-05	-2.16108	-2.60631e-10
143084933	rs111530519	1.7056e-17	-1.73859	-2.60631e-10	1.01072e-05	-1.6712	-2.60631e-10	7.99593e-05	-1.65342	-2.60631e-10
143085164	rs118041161	1.32403e-17	-1.99183	-2.60631e-10	7.03519e-06	-2.03352	-2.60631e-10	5.7771e-05	-1.97845	-2.60631e-10
143085691	rs75439189	1.18357e-17	-2.10397	-2.60631e-10	1.08861e-05	-1.59696	-2.60631e-10	6.83756e-05	-1.80992	-2.60631e-10
143085967	rs79374381	1.17646e-17	-2.11	-2.60631e-10	6.23128e-06	-2.15486	-2.60631e-10	4.81761e-05	-2.16008	-2.60631e-10
143085968	rs750194	3.75332e-17	0.185757	-1.13562	2.73934e-05	0.400834	-1.07498	0.000134582	0.034643	-1.16741
143086007	rs117699690	1.49111e-17	-1.87298	-2.60631e-10	7.07519e-06	-2.02785	-2.60631e-10	5.67344e-05	-1.99656	-2.60631e-10
143086093	rs750195	1.00415e-17	-1.77301	-0.495358	4.84514e-06	-1.91014	-0.496327	7.5707e-05	-1.88917	0.1811
143086242	rs73363140	1.16224e-17	-2.12216	-2.60631e-10	6.23917e-06	-2.1536	-2.60631e-10	4.81254e-05	-2.16113	-2.60631e-10
143086923	rs58922809	1.20159e-17	-2.08886	-2.60631e-10	6.34933e-06	-2.13609	-2.60631e-10	4.83564e-05	-2.15634	-2.60631e-10
143086945	rs116842007	1.69671e-17	-1.78434	0.0405253	9.51623e-06	-1.92493	0.193481	9.27819e-05	-1.99391	0.489223
143086971	rs60036824	1.164e-17	-2.12065	-2.60631e-10	6.24338e-06	-2.15292	-2.60631e-10	4.81253e-05	-2.16113	-2.60631e-10
143087167	rs58603248	7.73502e-18	-1.34895	-1.18039	5.83282e-06	-1.08519	-1.13575	3.96659e-05	-1.13724	-1.21721
143087187	rs4917274	2.94316e-16	0.0655518	1.04401	0.00010749	-0.620509	1.31346	0.00107424	-0.612121	1.55655
143087363	rs58400588	2.57728e-17	-0.125216	-1.20056	1.62543e-05	-0.0343943	-1.16169	8.47595e-05	-0.359037	-1.23609
143087931	rs73363147	1.16051e-17	-2.12364	-2.60631e-10	6.23515e-06	-2.15424	-2.60631e-10	4.81268e-05	-2.1611	-2.60631e-10
143088623	rs74590307	1.87369e-17	-1.81797	0.17338	1.00868e-05	-2.00645	0.333231	0.000101388	-2.05739	0.641402
143088699	rs149592420	1.88379e-17	-1.8202	0.180981	1.01525e-05	-2.00794	0.341216	0.000102147	-2.05861	0.650082
143088828	rs58696860	1.15883e-17	-2.1251	-2.60631e-10	6.23131e-06	-2.15486	-2.60631e-10	4.81297e-05	-2.16104	-2.60631e-10
143089190	rs73363153	1.14404e-17	-2.13794	-2.60631e-10	6.20309e-06	-2.1594	-2.60631e-10	4.8233e-05	-2.1589	-2.60631e-10
143089371	rs146403735	1.12685e-17	-2.15308	-2.60631e-10	6.6284e-06	-2.09308	-2.60631e-10	4.98938e-05	-2.12504	-2.60631e-10
143089552	rs117612105	3.87012e-17	-0.91922	-2.60631e-10	2.01774e-05	-0.97988	-2.60631e-10	0.00015898	-0.96616	-2.60631e-10
143089620	rs28712583	1.65402e-17	-0.543213	-1.22609	8.68459e-06	-0.63577	-1.18712	4.82119e-05	-0.901656	-1.25768
143090019	rs150671500	1.14662e-17	-2.13569	-2.60631e-10	8.9006e-06	-1.79833	-2.60631e-10	6.72323e-05	-1.82679	-2.60631e-10
143090524	rs73363158	1.1731e-17	-2.11286	-2.60631e-10	6.27635e-06	-2.14766	-2.60631e-10	4.81542e-05	-2.16053	-2.60631e-10
143090611	rs11782861	1.42262e-17	-1.92001	-2.60631e-10	6.26716e-06	-2.14912	-2.60631e-10	4.81599e-05	-2.16041	-2.60631e-10
143090638	rs60318688	1.15883e-17	-2.1251	-2.60631e-10	6.23131e-06	-2.15486	-2.60631e-10	4.81297e-05	-2.16104	-2.60631e-10
143090734	rs72683306	1.28185e-17	-2.0242	-2.60631e-10	1.49534e-05	-1.2795	-2.60631e-10	0.000101149	-1.41834	-2.60631e-10
143090810	rs56032695	1.1695e-17	-2.11593	-2.60631e-10	6.23133e-06	-2.15485	-2.60631e-10	4.81383e-05	-2.16086	-2.60631e-10
143090836	rs61385009	1.15718e-17	-2.12652	-2.60631e-10	6.22766e-06	-2.15544	-2.60631e-10	4.8134e-05	-2.16095	-2.60631e-10
143090966	rs58473583	5.96879e-18	-1.57276	-1.21578	3.71946e-06	-1.4954	-1.17547	2.59885e-05	-1.52866	-1.24862
143091071	rs61037907	1.27589e-17	-0.776547	-1.25232	6.73439e-06	-0.857335	-1.21988	3.79062e-05	-1.11756	-1.28227
143091108	rs61585342	1.19987e-17	-0.835761	-1.25453	6.34248e-06	-0.914776	-1.2224	3.59421e-05	-1.16888	-1.28415
143091109	rs59401182	1.35991e-17	-0.719529	-1.24556	6.62792e-06	-0.880947	-1.21221	4.07054e-05	-1.0521	-1.27648
143091179	rs56696185	1.25699e-17	-0.789683	-1.25411	6.50614e-06	-0.89259	-1.21911	3.71937e-05	-1.13675	-1.28205
143091204	rs57781465	1.26445e-17	-0.781352	-1.25652	6.54032e-06	-0.884578	-1.22188	3.73849e-05	-1.12955	-1.28412
143091207	rs61232049	1.24256e-17	-0.798818	-1.25652	6.43138e-06	-0.901376	-1.22188	3.68249e-05	-1.14465	-1.28412
143091412	rs58682154	1.24857e-17	-0.789683	-1.26083	6.45594e-06	-0.89259	-1.22685	3.69795e-05	-1.13675	-1.28782
143091445	rs57191516	1.51164e-17	-0.602797	-1.25652	7.76743e-06	-0.712624	-1.22188	4.36583e-05	-0.974427	-1.28412
143091923	rs76803575	2.86719e-17	-2.90482e-10	-1.21918	1.54568e-05	-2.90482e-10	-1.24639	0.000121897	-2.90482e-10	-1.23176
143091978	rs145779101	5.54172e-17	-0.560201	-2.60631e-10	2.71107e-05	-0.684514	-2.60631e-10	0.000182294	-0.829317	-2.60631e-10
143092069	rs76897445	1.49304e-17	-0.611585	-1.2601	7.67011e-06	-0.721097	-1.22602	4.31915e-05	-0.982094	-1.2872
143092110	rs76267288	1.46586e-17	-0.629963	-1.2601	7.53543e-06	-0.738812	-1.22602	4.25049e-05	-0.998118	-1.2872
143092114	rs11777322	7.61229e-18	-1.33922	-1.2061	2.70822e-06	-1.76768	-1.22047	2.38727e-05	-1.74463	-1.11758
143092177	rs11781584	3.04076e-16	0.0211718	1.12101	0.000112357	-0.657387	1.39463	0.0011268	-0.6491	1.6413
143092336	rs78762902	1.44616e-17	-0.643487	-1.2601	7.56823e-06	-0.734469	-1.22602	4.25704e-05	-0.996578	-1.2872
143092443	rs77537197	1.55923e-17	-0.566069	-1.26224	7.99445e-06	-0.677207	-1.22849	4.48603e-05	-0.942349	-1.28904
143092472	rs117718641	2.89223e-17	-2.90482e-10	-1.21048	1.55785e-05	-2.90482e-10	-1.23855	0.000122915	-2.90482e-10	-1.22345
143092604	rs79394108	1.53029e-17	-0.584807	-1.26224	7.85127e-06	-0.695279	-1.22849	4.41318e-05	-0.958722	-1.28904
143092708	rs731794	1.39829e-17	-0.675014	-1.26224	7.19751e-06	-0.782219	-1.22849	4.07952e-05	-1.03734	-1.28904
143092758	rs76652244	2.48411e-17	-2.90482e-10	-1.36259	1.37663e-05	-2.90482e-10	-1.36222	0.000107381	-2.90482e-10	-1.35855
143092875	rs744878	1.35593e-17	-0.710076	-1.25794	6.9932e-06	-0.815985	-1.22352	3.97176e-05	-1.0678	-1.28535
143092897	rs78003800	3.45829e-17	-2.90482e-10	-1.03173	2.0628e-05	-2.90482e-10	-0.957793	0.000181232	-2.90482e-10	-0.835165
143093118	rs902827	1.00251e-17	-1.00109	-1.26892	6.45406e-06	-0.837796	-1.28194	4.62044e-05	-1.0308	-1.17106
143093216	rs4917275	2.81302e-17	-1.41652	0.178273	1.33766e-05	-1.54366	0.152723	0.000294363	-1.4793	1.12917
143093271	rs2172306	1.58055e-17	-0.612273	-1.20246	7.99582e-06	-0.72176	-1.18376	4.41067e-05	-0.982694	-1.26563
143093312	rs902826	3.50495e-16	0.043307	1.24095	0.000129847	-0.639003	1.52092	0.00130941	-0.630665	1.77306
143093945	rs56137154	1.35601e-17	-0.742704	-1.22526	5.61932e-06	-1.02338	-1.23485	3.55433e-05	-1.16903	-1.29515
143094726	rs34292923	6.09543e-18	-1.49333	-1.27422	2.37704e-06	-1.8734	-1.24519	2.27553e-05	-1.80467	-1.10547
143094730	rs114860979	8.5808e-17	-1.56741	1.44444	4.26087e-05	-1.78887	1.55648	0.000423023	-1.87012	1.8826
143094898	rs73714032	5.9095e-18	-1.53682	-1.26171	3.44196e-06	-1.51183	-1.23657	3.19337e-05	-1.4671	-1.10418
143094915	rs55901436	1.51894e-17	-0.533561	-1.32093	3.80909e-06	-1.34533	-1.30173	3.34058e-05	-1.21863	-1.30758
143095094	rs72683307	1.16994e-17	-2.11555	-2.60631e-10	7.11485e-06	-2.02226	-2.60631e-10	5.62924e-05	-2.00438	-2.60631e-10
143095436	rs4917276	1.49394e-17	-0.551789	-1.3193	3.93991e-06	-1.31012	-1.30317	3.47649e-05	-1.16994	-1.31639
143095448	rs75952676	2.45413e-16	-2.90482e-10	0.927851	0.000153341	-2.90482e-10	1.04822	0.00153027	-2.90482e-10	1.29826
143095525	rs4917277	1.47663e-17	-0.551789	-1.33095	3.8859e-06	-1.31012	-1.31697	3.4348e-05	-1.16994	-1.32845
143095603	rs4917278	1.34687e-17	-0.628047	-1.34667	3.60652e-06	-1.36532	-1.33638	3.18318e-05	-1.22959	-1.34489
143095690	rs4917279	3.32231e-17	-1.07235	0.00050894	1.56416e-05	-1.33955	0.105044	0.00038245	-1.31068	1.22234
143095930	rs13252175	5.73721e-18	-1.53934	-1.28878	2.23771e-06	-1.92359	-1.2554	2.03428e-05	-1.89713	-1.12509
143096005	rs117079547	2.73645e-17	-2.90482e-10	-1.26584	1.61913e-05	-2.90482e-10	-1.19997	0.000119044	-2.90482e-10	-1.25545
143096061	rs13250335	1.48049e-17	-0.546352	-1.33378	4.04288e-06	-1.26711	-1.32038	3.60001e-05	-1.12002	-1.33139
143096114	rs13250596	9.92306e-18	-1.93792	-0.34231	7.8052e-06	-1.58842	-0.341235	0.00010929	-1.6158	0.274873
143096137	rs13261328	1.43036e-17	-0.565151	-1.34943	3.91804e-06	-1.28108	-1.33777	3.49017e-05	-1.13511	-1.3473
143096253	rs1352949	3.22346e-17	-1.07235	-0.0296966	1.53634e-05	-1.33955	0.0870935	0.00037639	-1.31068	1.20637
143096399	rs117825516	2.4884e-17	-2.90482e-10	-1.36087	1.38163e-05	-2.90482e-10	-1.35859	0.00011313	-2.90482e-10	-1.3064
143096437	rs1388796	3.18474e-17	-1.09031	-0.0238237	1.53966e-05	-1.35514	0.104845	0.000371117	-1.32654	1.20812
143096739	rs78738119	2.72206e-17	-2.90482e-10	-1.27112	1.4544e-05	-2.90482e-10	-1.30726	0.000117318	-2.90482e-10	-1.27005
143096900	rs1114799	1.59551e-17	-1.80531	-2.60631e-10	1.07718e-05	-1.60751	-2.60631e-10	0.000105837	-1.37304	-2.60631e-10
143096908	rs1388797	1.46998e-17	-0.550632	-1.33663	3.93124e-06	-1.29165	-1.32384	3.52773e-05	-1.13734	-1.33436
143097028	rs60395191	1.13433e-17	-2.14647	-2.60631e-10	6.20364e-06	-2.15931	-2.60631e-10	4.89602e-05	-2.14393	-2.60631e-10
143097345	rs34706841	4.57503e-18	-2.15508	-0.899395	2.71571e-06	-2.13196	-0.853432	2.79548e-05	-2.15063	-0.553721
143097423	rs11167110	1.47671e-17	-0.563621	-1.31907	4.40527e-06	-1.19875	-1.30289	4.06348e-05	-1.01417	-1.31615
143097622	rs11167111	5.34302e-18	-1.60635	-1.29295	2.15059e-06	-1.95603	-1.26267	1.93882e-05	-1.93523	-1.13504
143097839	rs118112213	2.48762e-17	-2.90482e-10	-1.36118	1.37684e-05	-2.90482e-10	-1.36207	0.00010699	-2.90482e-10	-1.36221
143097840	rs11167112	9.25412e-18	-0.996871	-1.35315	3.16838e-06	-1.48824	-1.34298	2.83528e-05	-1.3407	-1.34951
143097977	rs11167113	4.07004e-18	-1.84739	-1.32405	2.21088e-06	-1.88282	-1.30824	2.08323e-05	-1.81077	-1.18767
143098168	rs75414211	2.59613e-17	-2.90482e-10	-1.31849	1.40546e-05	-2.90482e-10	-1.34149	0.000118283	-2.90482e-10	-1.26186
143098247	rs10875478	1.27482e-17	-0.676923	-1.35278	3.27562e-06	-1.45352	-1.34442	2.64788e-05	-1.40723	-1.35136
143098287	rs11167114	4.05657e-18	-1.85337	-1.32139	2.20542e-06	-1.88845	-1.30508	2.08179e-05	-1.81709	-1.18203
143098401	rs73365203	1.02698e-17	-1.97278	-0.273108	7.96095e-06	-1.64514	-0.264756	0.000114152	-1.67112	0.373703
143098448	rs10875479	3.99131e-18	-1.86574	-1.32523	2.16999e-06	-1.90009	-1.30963	2.03806e-05	-1.83019	-1.19017
143098504	rs10875480	4.01201e-18	-1.85929	-1.32651	2.17986e-06	-1.89403	-1.31116	2.04636e-05	-1.82336	-1.19293
143098548	rs902819	2.76528e-17	-1.15055	-0.104812	1.3549e-05	-1.3948	0.0166754	0.000323042	-1.3656	1.10844
143098968	rs11167115	9.67782e-18	-2.12251	-0.18275	5.64808e-06	-2.1605	-0.0926318	0.000129548	-2.15935	0.988456
143099374	rs2873034	6.78635e-17	-0.0159882	-0.341605	2.12038e-05	-0.627452	-0.302813	0.00031912	-0.531589	0.262217
143099379	rs55892846	1.03483e-17	-1.97278	-0.265496	8.02202e-06	-1.64514	-0.257115	0.000115253	-1.67112	0.383309
143099653	rs72683308	1.18426e-17	-2.10339	-2.60631e-10	7.26364e-06	-2.00156	-2.60631e-10	5.75414e-05	-1.98244	-2.60631e-10
143099799	rs78681300	6.32544e-17	-2.90482e-10	-0.427927	3.03306e-05	-2.90482e-10	-0.572286	0.000192817	-2.90482e-10	-0.773197
143099872	rs902820	3.84086e-17	-0.601306	-0.325505	1.92975e-05	-0.738058	-0.286411	0.000319224	-0.551559	0.282511
143100074	rs902821	2.90093e-17	-1.10261	-0.104867	1.40148e-05	-1.35298	0.00865229	0.000334799	-1.323	1.10159
143100313	rs12545923	5.69279e-18	-1.53224	-1.30365	2.55945e-06	-1.76024	-1.28441	2.28377e-05	-1.75989	-1.14664
143100478	rs10875481	1.23896e-17	-0.709065	-1.34917	3.50839e-06	-1.38967	-1.33961	3.10611e-05	-1.25146	-1.34752
143100579	rs7009641	8.89751e-18	-1.99274	-0.396579	6.61699e-06	-1.69309	-0.401715	9.24345e-05	-1.71349	0.205046
143100624	rs75495724	5.53013e-18	-1.56484	-1.30004	2.50965e-06	-1.78618	-1.27812	2.24571e-05	-1.78584	-1.1375
143100951	rs57375001	1.0199e-17	-1.99839	-0.254415	7.55115e-06	-1.70283	-0.259917	0.00011009	-1.71845	0.384809
143100960	rs7015050	1.40875e-17	-0.579802	-1.35	3.8534e-06	-1.29471	-1.34078	3.4339e-05	-1.14857	-1.35009
143100992	rs78428530	8.5389e-17	-2.90482e-10	-0.127874	4.37293e-05	-2.90482e-10	-0.206426	0.000368332	-2.90482e-10	-0.125957
143101014	rs10113617	1.12606e-16	0.202274	-0.0534694	1.42393e-05	-1.52397	0.195534	0.000163906	-1.29627	0.360621
143101049	rs7002923	9.62491e-18	-2.07927	-0.231472	5.27355e-06	-2.15699	-0.164752	0.000118655	-2.16054	0.901818
143101061	rs7003047	9.71038e-18	-2.07927	-0.222631	5.32175e-06	-2.15699	-0.155655	0.000120147	-2.16054	0.91432
143101095	rs72683314	1.04295e-17	-1.99835	-0.232107	7.63746e-06	-1.71372	-0.237664	0.000111972	-1.72949	0.412794
143101142	rs56352096	1.00954e-17	-2.08348	-0.179535	5.72501e-06	-2.15597	-0.0836302	0.00013054	-2.16012	0.996863
143101348	rs67626817	1.06322e-17	-1.98641	-0.224804	8.12328e-06	-1.68286	-0.206848	0.000117721	-1.69883	0.432208
143101384	rs78030257	1.22795e-17	-2.06716	-2.60631e-10	6.34085e-06	-2.13743	-2.60631e-10	4.8738e-05	-2.14848	-2.60631e-10
143101715	rs75945489	5.54702e-18	-1.55216	-1.30967	2.48397e-06	-1.77611	-1.29848	2.19959e-05	-1.77576	-1.16832
143101963	rs4917280	2.51803e-17	-1.26333	-0.0856988	1.36695e-05	-1.3904	0.0211167	0.000358265	-1.27572	1.12206
143102155	rs72683317	1.11882e-17	-2.16023	-2.60631e-10	8.86045e-06	-1.80285	-2.60631e-10	6.27118e-05	-1.89639	-2.60631e-10
143102308	rs4917281	2.35021e-17	-1.27207	-0.145935	1.30516e-05	-1.36614	-0.0493971	0.000319926	-1.29123	1.02438
143102387	rs4917282	2.41671e-17	-1.27986	-0.110239	1.30191e-05	-1.4057	-0.0123221	0.00033599	-1.29214	1.07428
143102394	rs11786894	2.41671e-17	-1.27986	-0.110239	1.30191e-05	-1.4057	-0.0123221	0.00033599	-1.29214	1.07428
143102493	rs62514173	1.33583e-17	-1.98296	-2.60631e-10	7.53142e-06	-1.96536	-2.60631e-10	7.83415e-05	-1.67386	-2.60631e-10
143102618	rs10093158	2.67076e-17	-1.17051	-0.119636	1.42698e-05	-1.30422	-0.0220806	0.000369659	-1.18352	1.06116
143102635	rs10094072	2.44056e-17	-1.26333	-0.116948	1.31282e-05	-1.3904	-0.0192883	0.000338368	-1.27572	1.06492
143102739	rs10094207	2.42129e-17	-1.27986	-0.108345	1.30447e-05	-1.4057	-0.0103554	0.000336879	-1.29214	1.07692
143102840	rs66545034	1.02137e-17	-2.03832	-0.21304	7.47367e-06	-1.77174	-0.201323	0.000108941	-1.78613	0.441996
143102886	rs10108708	2.71078e-17	-1.11933	-0.15594	1.27676e-05	-1.37774	-0.0597921	0.000300038	-1.34139	1.01036
143103208	rs13274788	2.37053e-17	-1.24817	-0.161217	1.27155e-05	-1.37635	-0.065276	0.000322863	-1.26067	1.00296
143103240	rs5003835	1.47525e-17	-0.521145	-1.36254	3.94868e-06	-1.25115	-1.35991	3.55648e-05	-1.10153	-1.36206
143103259	rs1492365	2.34867e-17	-1.24817	-0.170482	1.25937e-05	-1.37635	-0.0749045	0.000318691	-1.26067	0.989952
143103398	rs1492366	2.2966e-17	-1.27986	-0.161217	1.23476e-05	-1.4057	-0.065276	0.000312862	-1.29214	1.00296
143103498	rs1492367	1.4117e-17	-0.580159	-1.34756	3.82046e-06	-1.29497	-1.3491	3.4236e-05	-1.14886	-1.35281
143103696	rs4596687	5.49142e-18	-1.57138	-1.30052	2.47104e-06	-1.79137	-1.28844	2.20385e-05	-1.79103	-1.15112
143103769	rs66984531	1.03451e-17	-2.0417	-0.196878	7.49383e-06	-1.77777	-0.192591	0.00010932	-1.79205	0.451398
143103882	rs28375965	2.35719e-17	-1.2392	-0.175838	1.16502e-05	-1.45558	-0.07354	0.000271028	-1.42742	0.994699
143104270	rs79382669	6.41986e-17	-2.90482e-10	-0.413111	3.07374e-05	-2.90482e-10	-0.558963	0.000194819	-2.90482e-10	-0.762867
143104367	rs7824432	1.34019e-17	-0.617668	-1.36202	3.6828e-06	-1.32268	-1.35809	3.29508e-05	-1.17883	-1.3611
143104720	rs7846625	1.96064e-17	-0.461745	-1.13749	6.83939e-06	-0.998113	-1.06363	9.83483e-05	-0.833273	-0.613152
143104872	rs11167116	5.32301e-18	-1.60253	-1.30052	2.41105e-06	-1.81594	-1.28844	2.15033e-05	-1.81561	-1.15112
143105220	rs1492368	5.75129e-17	-0.28614	-0.236942	2.25407e-05	-0.681666	-0.187457	0.00036869	-0.523299	0.398315
143105355	rs1492369	3.74628e-17	-0.951742	-2.60631e-10	1.5635e-05	-1.23493	-2.60631e-10	0.000138866	-1.10143	-2.60631e-10
143105435	rs902822	1.47571e-17	-0.521145	-1.36222	3.95361e-06	-1.25115	-1.35866	3.55874e-05	-1.10153	-1.36142
143105726	rs139386142	1.81931e-17	-1.67405	-2.60631e-10	9.36919e-06	-1.74702	-2.60631e-10	7.8694e-05	-1.66937	-2.60631e-10
143105934	rs879431	6.20412e-17	-0.242481	-0.204811	2.42146e-05	-0.642856	-0.154633	0.000399777	-0.482478	0.438445
143106031	rs879430	1.31124e-17	-2.07828	0.0767522	9.42498e-06	-1.84595	0.104874	0.000148851	-1.85889	0.8269
143106036	rs148653364	2.59767e-17	-2.90482e-10	-1.31789	1.44605e-05	-2.90482e-10	-1.31302	0.000118468	-2.90482e-10	-1.2603
143106264	rs1388800	3.61927e-17	-1.11247	0.126235	1.68897e-05	-1.38976	0.232024	0.000446032	-1.33985	1.4053
143106471	rs80235997	3.49546e-17	-2.90482e-10	-1.02104	1.81553e-05	-2.90482e-10	-1.08548	0.000144277	-2.90482e-10	-1.06321
143106571	rs11167117	4.58793e-16	0.483243	1.07027	5.55058e-05	-1.40777	1.43981	0.000746485	-1.11638	1.69681
143106671	rs1388801	6.70004e-17	-0.240091	-0.130303	2.26497e-05	-0.785748	-0.0785515	0.000373618	-0.642792	0.531087
143106863	rs117494552	1.23529e-17	-2.0612	-2.60631e-10	6.25511e-06	-2.15105	-2.60631e-10	4.84023e-05	-2.15539	-2.60631e-10
143107149	rs1492370	5.68402e-18	-1.51718	-1.32025	2.4136e-06	-1.79144	-1.31188	2.23569e-05	-1.73772	-1.19009
143107657	rs7816988	1.56404e-17	-0.548982	-1.27625	2.3981e-06	-1.81041	-1.29936	2.40882e-05	-1.5702	-1.28301
143107721	rs7840462	7.19617e-17	-0.307784	0.00882716	2.8416e-05	-0.700885	0.0633923	0.000489842	-0.543524	0.702666
143107730	rs7826964	3.13376e-17	-1.33259	0.202316	1.76707e-05	-1.42331	0.310776	0.000491114	-1.35109	1.51283
143107922	rs7813106	1.50645e-17	-0.501881	-1.36087	4.02376e-06	-1.23679	-1.35544	3.62151e-05	-1.08603	-1.35943
143107962	rs7840899	7.07361e-17	-0.307784	-0.00835165	2.79225e-05	-0.700885	0.045874	0.000479617	-0.543524	0.681573
143108079	rs11167118	7.02832e-17	-0.352835	0.0302752	2.81316e-05	-0.740842	0.093292	0.000490521	-0.585594	0.746122
143108257	rs13275086	7.00518e-17	-0.352835	0.0269779	2.78129e-05	-0.740842	0.0818993	0.000480234	-0.585594	0.724927
143108707	rs7817688	6.73446e-17	-0.374096	0.00882716	2.67935e-05	-0.759678	0.0633923	0.000460435	-0.605435	0.702666
143109328	rs7832678	6.61976e-17	-0.374096	-0.00835165	2.63282e-05	-0.759678	0.045874	0.000450824	-0.605435	0.681573
143109338	rs6583560	3.00202e-17	-1.37554	0.202316	1.69694e-05	-1.46381	0.310776	0.000470698	-1.39355	1.51283
143109421	rs7846311	6.42064e-17	-0.395233	-0.0177553	2.55935e-05	-0.778389	0.0362836	0.000436943	-0.625153	0.670016
143110097	rs7837264	6.62966e-17	-0.372601	-0.00835165	2.3241e-05	-0.884402	0.045874	0.000401275	-0.721866	0.681573
143110122	rs7816377	6.98533e-17	-0.284609	-0.0440854	2.41426e-05	-0.809894	0.00942717	0.000415604	-0.642823	0.637616
143110230	rs12544161	5.75094e-18	-1.50325	-1.32247	2.43739e-06	-1.78087	-1.31265	2.25574e-05	-1.72641	-1.19247
143110324	rs12675157	1.57191e-17	-2.11327	0.293049	1.01022e-05	-1.97811	0.306418	0.00016933	-1.97722	1.07412
143110435	rs12677032	1.5737e-17	-2.10361	0.284529	1.08565e-05	-1.89754	0.297864	0.000179355	-1.90936	1.06379
143110476	rs11775108	3.04757e-17	-1.39981	0.241645	1.63428e-05	-1.5421	0.351437	0.000462658	-1.464	1.56605
143110557	rs56124779	1.35064e-17	-2.10665	0.134722	9.14142e-06	-1.96538	0.19375	0.000147251	-1.96445	0.921654
143110625	rs150029351	3.42328e-17	-1.04191	-2.60631e-10	1.14441e-05	-1.54697	-2.60631e-10	0.000103593	-1.39447	-2.60631e-10
143110818	rs72683325	1.5737e-17	-2.10361	0.284529	1.08565e-05	-1.89754	0.297864	0.000179355	-1.90936	1.06379
143110823	rs7820768	3.70199e-17	-1.20434	0.240706	1.5935e-05	-1.55834	0.342412	0.000437075	-1.5052	1.55037
143111037	rs4506255	1.66095e-17	-0.407709	-1.35741	4.11618e-06	-1.20825	-1.36127	3.73277e-05	-1.05698	-1.35823
143111135	rs67412004	1.6435e-17	-2.10591	0.330231	1.13102e-05	-1.90249	0.343748	0.000188657	-1.9142	1.11919
143111165	rs2029621	1.43136e-17	-0.566761	-1.34712	3.68861e-06	-1.32451	-1.35468	3.3247e-05	-1.18241	-1.34857
143111294	rs2029620	1.3537e-17	-0.623093	-1.34657	3.54302e-06	-1.36518	-1.35429	3.18317e-05	-1.22644	-1.34804
143111338	rs7821518	5.96807e-17	-0.393748	-0.0923361	2.08064e-05	-0.902259	-0.0469228	0.000350672	-0.740829	0.56574
143111448	rs118162204	1.22841e-17	-2.06679	-2.60631e-10	6.25452e-06	-2.15114	-2.60631e-10	4.83652e-05	-2.15616	-2.60631e-10
143111555	rs75739890	1.22841e-17	-2.06679	-2.60631e-10	6.25452e-06	-2.15114	-2.60631e-10	4.83652e-05	-2.15616	-2.60631e-10
143111736	rs56776435	1.65776e-17	-2.10591	0.338872	1.14087e-05	-1.90249	0.352424	0.000190641	-1.9142	1.12965
143111772	rs58242508	1.65116e-17	-2.10126	0.330231	1.14233e-05	-1.89254	0.343748	0.0001905	-1.90447	1.11919
143111811	rs77124843	2.80497e-16	-1.2663	2.32777	0.000134091	-1.57562	2.4897	0.00137707	-1.672	2.86477
143111875	rs7825860	5.81802e-17	-0.393748	-0.117798	2.02742e-05	-0.902259	-0.0728383	0.000339831	-0.740829	0.534339
143111932	rs7832653	1.46044e-17	-0.547763	-1.34601	3.74279e-06	-1.31073	-1.35388	3.37818e-05	-1.16751	-1.3475
143112370	rs67984919	1.60154e-17	-2.10126	0.29972	1.10786e-05	-1.89254	0.313116	0.000183586	-1.90447	1.08222
143112400	rs57592589	1.60154e-17	-2.10126	0.29972	1.10786e-05	-1.89254	0.313116	0.000183586	-1.90447	1.08222
143112567	rs61161072	1.61677e-17	-2.10126	0.309186	1.11844e-05	-1.89254	0.32262	0.000185705	-1.90447	1.09369
143113348	rs13254725	1.13822e-17	-2.14304	-2.60631e-10	1.14203e-05	-1.54905	-2.60631e-10	0.000104884	-1.38208	-2.60631e-10
143113508	rs4917284	1.14667e-17	-0.81423	-1.32141	6.46192e-06	-0.783987	-1.33453	5.89084e-05	-0.635168	-1.32379
143113557	rs76809991	2.67867e-17	-2.90482e-10	-1.28718	1.50549e-05	-2.90482e-10	-1.27274	0.000120937	-2.90482e-10	-1.23967
143113824	rs4917285	1.53818e-17	-2.10591	0.264003	1.05826e-05	-1.90249	0.277254	0.000174095	-1.9142	1.03886
143113916	rs4917286	1.54413e-17	-0.507506	-1.33054	3.90024e-06	-1.28144	-1.34197	3.53903e-05	-1.13587	-1.33264
143113997	rs4917287	1.5768e-17	-0.488164	-1.32894	3.9608e-06	-1.26732	-1.34068	3.59895e-05	-1.12063	-1.33109
143114054	rs4917288	1.57768e-17	-0.488164	-1.32839	3.96258e-06	-1.26732	-1.34023	3.60089e-05	-1.12063	-1.33055
143114089	rs118037057	1.19275e-17	-2.09625	-2.60631e-10	7.00996e-06	-2.03711	-2.60631e-10	5.19794e-05	-2.08409	-2.60631e-10
143114140	rs4917289	1.54873e-17	-0.507506	-1.32757	3.9096e-06	-1.28144	-1.33957	3.54923e-05	-1.13587	-1.32976
143114172	rs4917290	1.53658e-17	-2.11538	0.272426	9.8542e-06	-1.98226	0.285711	0.000164458	-1.98137	1.04909
143114215	rs7006590	5.73032e-17	-0.284609	-0.242127	1.95916e-05	-0.809894	-0.199451	0.000321247	-0.642823	0.380094
143114363	rs6583564	1.71988e-17	-0.407709	-1.32254	4.22377e-06	-1.20825	-1.33546	3.85934e-05	-1.05698	-1.32488
143114379	rs6583565	1.71541e-17	-0.410313	-1.32254	4.1568e-06	-1.22424	-1.33546	3.81148e-05	-1.06945	-1.32488
143114541	rs6583566	1.73487e-17	-0.387804	-1.33377	4.24753e-06	-1.19357	-1.34454	3.87845e-05	-1.04117	-1.33575
143114617	rs6583567	1.49537e-17	-0.545934	-1.3242	3.81224e-06	-1.30941	-1.33682	3.45488e-05	-1.16608	-1.32649
143114671	rs7825460	1.50748e-17	-0.545934	-1.31614	3.83777e-06	-1.30941	-1.33015	3.48203e-05	-1.16608	-1.31866
143114963	rs7814797	1.4461e-17	-0.585293	-1.31834	3.72303e-06	-1.33792	-1.33199	3.36905e-05	-1.19692	-1.32081
143114971	rs7821555	1.15643e-17	-2.12717	-2.60631e-10	6.32742e-06	-2.13955	-2.60631e-10	4.85121e-05	-2.15313	-2.60631e-10
143115093	rs4917291	1.50141e-17	-0.545934	-1.32017	3.82492e-06	-1.30941	-1.3335	3.46841e-05	-1.16608	-1.32258
143115234	rs191851830	3.74804e-17	-0.951274	-2.60631e-10	1.56414e-05	-1.23452	-2.60631e-10	0.000138927	-1.10099	-2.60631e-10
143115548	rs4917223	3.30818e-17	-1.32199	0.245884	1.46036e-05	-1.65093	0.347751	0.000399549	-1.60195	1.55734
143115553	rs4917292	1.31269e-17	-0.672343	-1.32809	3.34232e-06	-1.43779	-1.33999	2.97102e-05	-1.31319	-1.33026
143115563	rs6583568	1.31595e-17	-0.672343	-1.32561	3.34907e-06	-1.43779	-1.33798	2.97817e-05	-1.31319	-1.32786
143115609	rs6583569	1.36365e-17	-0.635895	-1.32644	3.43313e-06	-1.41231	-1.33866	3.05891e-05	-1.28563	-1.32867
143115735	rs117395899	1.20524e-17	-2.08583	-2.60631e-10	6.22037e-06	-2.15661	-2.60631e-10	4.8194e-05	-2.15971	-2.60631e-10
143115783	rs6583570	1.47144e-17	-0.559821	-1.32644	3.6221e-06	-1.35873	-1.33866	3.24112e-05	-1.22777	-1.32867
143115848	rs72683334	1.54077e-17	-2.10126	0.261038	1.07459e-05	-1.89254	0.282625	0.000176843	-1.90447	1.0448
143116011	rs183175348	1.91536e-17	-1.6226	-2.60631e-10	9.82534e-06	-1.69948	-2.60631e-10	8.28685e-05	-1.61769	-2.60631e-10
143116024	rs4917224	1.57251e-17	-2.10126	0.281427	1.09688e-05	-1.89254	0.303149	0.000181286	-1.90447	1.06961
143116169	rs4917225	1.47106e-17	-0.559821	-1.3267	3.60553e-06	-1.35873	-1.34324	3.2156e-05	-1.22777	-1.33657
143116315	rs4917226	1.64662e-17	-2.06439	0.290609	1.1272e-05	-1.89068	0.328551	0.000189148	-1.88959	1.09718
143116334	rs4917227	1.60493e-17	-2.07899	0.279564	1.0973e-05	-1.91548	0.326473	0.000184354	-1.91444	1.09636
143116776	rs11987321	5.46978e-18	-1.58804	-1.28781	2.63671e-06	-1.72954	-1.28537	2.34433e-05	-1.73747	-1.14289
143116851	rs4917293	1.49806e-17	-0.50583	-1.36251	5.25517e-06	-0.963662	-1.36157	4.4757e-05	-0.871144	-1.36255
143116910	rs6993697	4.4711e-17	-0.523071	-0.251801	1.6301e-05	-0.997777	-0.195442	0.000262809	-0.85115	0.387638
143117501	rs74680321	2.61709e-17	-2.90482e-10	-1.31044	1.51082e-05	-2.90482e-10	-1.26921	0.000134291	-2.90482e-10	-1.13493
143117730	rs146838850	1.52932e-17	-1.84768	-2.60631e-10	6.22799e-06	-2.15539	-2.60631e-10	4.81278e-05	-2.16108	-2.60631e-10
143117790	rs12115122	4.95249e-18	-1.72735	-1.24785	2.33833e-06	-1.88806	-1.24695	2.14942e-05	-1.89564	-1.07152
143117893	rs7815624	8.18765e-16	-0.731042	2.86375	0.000373116	-1.13459	3.07203	0.022282	-1.13164	5.10823
143118039	rs12114519	6.13708e-18	-1.49296	-1.26778	2.77924e-06	-1.69316	-1.26911	2.6601e-05	-1.64751	-1.10648
143118107	rs2315960	5.43111e-18	-1.62624	-1.25671	2.62742e-06	-1.7626	-1.25584	2.40225e-05	-1.77022	-1.08573
143118635	rs79391251	2.66683e-17	-2.90482e-10	-1.29162	1.50795e-05	-2.90482e-10	-1.27111	0.000121188	-2.90482e-10	-1.2376
143118686	rs68001570	1.59682e-17	-2.13445	0.329959	9.11852e-06	-2.12954	0.3554	0.000171166	-2.10933	1.21703
143118812	rs2220696	2.33406e-17	-1.32738	-0.097516	9.32028e-06	-1.74976	-0.0024952	0.000131425	-1.69272	0.53622
143118987	rs2201176	5.6462e-16	-1.34556	3.10662	0.000249184	-1.75251	3.28626	0.0185912	-1.66234	5.45784
143119117	rs67206295	1.70863e-17	-2.12675	0.38994	9.68478e-06	-2.12121	0.407317	0.000184976	-2.0988	1.28409
143119176	rs2201177	2.20154e-17	-1.44025	-0.0430994	9.18043e-06	-1.80426	0.0368934	0.000129368	-1.74946	0.577179
143119767	rs4917294	4.96399e-16	-1.34556	2.97785	0.000223872	-1.75251	3.17914	0.0162531	-1.66234	5.32343
143119810	rs4917295	2.09577e-17	-1.46784	-0.0647421	8.75327e-06	-1.8465	0.0314795	0.000123332	-1.79638	0.576325
143120421	rs13268779	1.99999e-17	-1.51462	-0.0647421	8.85026e-06	-1.83548	0.0314795	0.000121653	-1.81009	0.576325
143120934	rs13272465	4.10178e-16	-1.35934	2.80084	0.000179813	-1.73674	2.94422	0.0125701	-1.64307	5.04721
143121024	rs13272748	4.15029e-16	-1.73784	3.19109	0.000179698	-2.09981	3.30665	0.0114017	-2.04313	5.34971
143121033	rs4917296	1.39774e-17	-2.14575	0.2081	8.24074e-06	-2.11749	0.24214	0.000140073	-2.0933	1.00052
143121034	rs4917297	1.40231e-17	-2.14262	0.208237	8.21908e-06	-2.12903	0.251046	0.000139596	-2.10718	1.011
143121176	rs4917298	1.781e-17	-1.62943	-0.065902	8.43394e-06	-1.93622	0.0840353	0.000123115	-1.87944	0.657614
143121242	rs118038055	1.01454e-16	-1.5351	1.57961	4.64853e-05	-1.80251	1.6572	0.000459286	-1.87966	1.97439
143121547	rs13254582	3.29545e-16	-1.28547	2.50809	0.000148451	-1.70758	2.72339	0.0101499	-1.59012	4.78039
143121557	rs4917299	6.09469e-18	-2.1251	-0.642576	3.56066e-06	-2.11942	-0.595077	4.9568e-05	-2.09658	-0.0350151
143121671	rs4917300	3.73403e-17	-1.52496	0.56994	1.55735e-05	-1.90407	0.665199	0.000275374	-1.84226	1.42545
143122040	rs4917301	7.56024e-18	-2.03796	-0.51423	4.67896e-06	-1.96314	-0.478231	6.92513e-05	-1.90789	0.11069
143122147	rs4917302	7.45896e-18	-2.0695	-0.496172	4.57631e-06	-2.00376	-0.459796	6.77122e-05	-1.95413	0.134457
143122203	rs4917303	7.50879e-18	-2.07478	-0.484235	4.60036e-06	-2.0107	-0.447611	6.82359e-05	-1.96211	0.150136
143122228	rs4917304	7.5714e-18	-2.07216	-0.478551	4.64312e-06	-2.00725	-0.44181	6.90199e-05	-1.95814	0.157592
143122398	rs67639949	7.71936e-18	-2.09636	-0.434996	4.69921e-06	-2.03968	-0.39737	7.03731e-05	-1.99567	0.214544
143122493	rs7829749	3.18944e-17	-1.45844	0.345776	1.3042e-05	-1.86119	0.444917	0.000222822	-1.79469	1.16612
143122721	rs73714054	8.22402e-18	-2.09636	-0.371668	5.01269e-06	-2.03968	-0.332792	7.64065e-05	-1.99567	0.2968
143122763	rs72614023	8.27947e-18	-2.09636	-0.364948	5.04715e-06	-2.03968	-0.325942	7.70736e-05	-1.99567	0.305493
143122815	rs67425859	8.24563e-18	-2.1194	-0.346006	4.86965e-06	-2.09479	-0.306634	7.39101e-05	-2.06205	0.329961
143122836	rs13257943	3.4152e-17	-1.39005	0.345776	1.36455e-05	-1.81595	0.444917	0.000234206	-1.74486	1.16612
143122888	rs67564501	8.39515e-18	-2.11507	-0.332363	4.96471e-06	-2.08936	-0.292731	7.57206e-05	-2.05544	0.347551
143123057	rs67842927	8.66603e-18	-2.09636	-0.319316	5.28741e-06	-2.03968	-0.279436	8.17459e-05	-1.99567	0.364349
143123145	rs12677066	5.30685e-17	-2.90482e-10	-0.603508	2.60462e-05	-2.90482e-10	-0.724573	0.000166787	-2.90482e-10	-0.918225
143123187	rs67423471	8.87759e-18	-2.09859	-0.292967	5.41467e-06	-2.04274	-0.252592	8.42588e-05	-1.99925	0.398202
143123269	rs7826576	9.0802e-18	-2.09636	-0.272631	5.54495e-06	-2.03968	-0.231877	8.67937e-05	-1.99567	0.424267
143123520	rs7834601	9.26858e-18	-2.09636	-0.252097	5.66213e-06	-2.03968	-0.210964	8.91035e-05	-1.99567	0.450531
143123632	rs7844385	9.86142e-18	-2.09642	-0.190038	5.87199e-06	-2.06647	-0.147782	9.33665e-05	-2.028	0.529594
143123669	rs7844494	2.60708e-17	-2.01323	0.698955	1.74764e-05	-1.93209	0.808496	0.000416829	-1.87292	1.87066
143123696	rs7830596	1.01935e-17	-2.08462	-0.168718	6.2625e-06	-2.02378	-0.126082	0.000100926	-1.9772	0.556651
143123731	rs7834925	3.1193e-17	-1.3752	0.240302	1.24035e-05	-1.80284	0.336378	0.000208382	-1.733	1.03743
143123900	rs7835229	1.05848e-17	-2.08241	-0.133265	6.56056e-06	-2.02082	-0.0825512	0.000106866	-1.97377	0.610405
143123973	rs66700815	9.84648e-18	-2.08241	-0.205572	6.04246e-06	-2.02082	-0.164817	9.66714e-05	-1.97377	0.510147
143124054	rs111355983	9.92815e-18	-2.06762	-0.212102	6.11587e-06	-2.0021	-0.171461	9.76794e-05	-1.95509	0.501836
143124127	rs67074221	9.79596e-18	-2.08102	-0.212102	6.01355e-06	-2.01897	-0.171461	9.60763e-05	-1.97163	0.501836
143124165	rs56146802	9.6126e-18	-2.09275	-0.219272	5.87641e-06	-2.03474	-0.178757	9.34782e-05	-1.98992	0.492707
143124226	rs55845440	1.18899e-17	-2.06387	-0.0355331	6.91662e-06	-2.05033	-0.000183779	0.000114027	-2.00511	0.706609
143124249	rs56096131	9.38124e-18	-2.06786	-0.268515	5.47371e-06	-2.0546	-0.229888	8.55294e-05	-2.01018	0.424104
143124251	rs55800112	9.40666e-18	-2.06516	-0.268515	5.48955e-06	-2.05171	-0.229888	8.58238e-05	-2.00675	0.424104
143124513	rs11786676	3.27467e-17	-1.32777	0.241484	1.05471e-05	-1.94608	0.317489	0.000204896	-1.74155	1.02911
143125215	rs77874894	1.81241e-17	-1.67785	-2.60631e-10	1.28664e-05	-1.42982	-2.60631e-10	0.000108563	-1.34761	-2.60631e-10
143125433	rs7845034	4.31328e-16	-1.06664	2.55842	0.000130385	-1.89113	2.77717	0.0105157	-1.61267	4.83835
143126391	rs140336768	2.55117e-17	-2.90482e-10	-1.33596	1.39441e-05	-2.90482e-10	-1.34938	0.00011027	-2.90482e-10	-1.33201
143126789	rs6988337	9.4038e-18	-2.15049	-0.183493	5.56476e-06	-2.14284	-0.125151	8.76196e-05	-2.12688	0.564945
143126865	rs6988496	3.04668e-16	-1.28792	2.43205	0.000104455	-1.98299	2.6473	0.00773268	-1.7609	4.67917
143126970	rs6993344	3.57896e-16	-1.23681	2.54196	0.000122891	-1.9334	2.76026	0.00958266	-1.68487	4.81764
143127183	rs10088138	3.42535e-16	-1.27196	2.53324	0.000115556	-1.96909	2.7344	0.0086061	-1.74041	4.76569
143127352	rs141005972	9.23396e-17	-2.90482e-10	-0.0496182	4.26317e-05	-2.90482e-10	-0.231845	0.00030312	-2.90482e-10	-0.320811
143127524	rs10101202	3.22493e-16	-1.1537	2.35469	0.00010557	-1.85632	2.53125	0.00792787	-1.57142	4.51462
143127702	rs10088515	6.71934e-18	-2.13392	-0.536181	3.835e-06	-2.16034	-0.479933	5.17007e-05	-2.15364	0.0641739
143128053	rs11781457	2.73177e-16	-0.989505	2.02453	8.28006e-05	-1.90698	2.33897	0.00472606	-1.75908	4.18499
143128363	rs11782992	3.01125e-16	-2.00681	3.13924	0.00017478	-2.1187	3.29778	0.0116934	-2.11385	5.44569
143128774	rs7843263	1.39414e-16	-1.98163	2.34399	7.86771e-05	-2.06415	2.44506	0.00370007	-2.06098	4.24215
143128816	rs117276516	7.58134e-17	-2.90482e-10	-0.246816	4.08174e-05	-2.90482e-10	-0.275335	0.000371829	-2.90482e-10	-0.116505
143128844	rs7833590	1.50159e-16	-2.00521	2.44181	8.68587e-05	-2.09903	2.57887	0.00418274	-2.09736	4.40114
143128845	rs7833592	1.56974e-16	-2.00521	2.4862	9.08726e-05	-2.09903	2.62405	0.00441748	-2.09736	4.45575
143129352	rs750521	1.52511e-16	-1.99019	2.44233	8.87913e-05	-2.09227	2.59411	0.00429648	-2.08934	4.41995
143129446	rs750520	1.40781e-16	-1.99723	2.36935	8.20569e-05	-2.09671	2.51968	0.00390869	-2.09388	4.3299
143130579	rs4917229	1.44011e-16	-1.98892	2.38372	8.41569e-05	-2.09932	2.54756	0.00402192	-2.09753	4.3621
143130734	rs62514197	1.44011e-16	-1.98892	2.38372	8.41569e-05	-2.09932	2.54756	0.00402192	-2.09753	4.3621
143130942	rs117049574	2.5094e-17	-2.90482e-10	-1.35246	1.39097e-05	-2.90482e-10	-1.35186	0.000113052	-2.90482e-10	-1.30709
143132810	rs28885114	1.19372e-17	-2.09544	-2.60631e-10	7.93832e-06	-1.91274	-2.60631e-10	6.76458e-05	-1.82065	-2.60631e-10
143133412	rs10111972	1.40331e-16	-2.06789	2.4368	8.7993e-05	-2.08513	2.57794	0.00427148	-2.06615	4.39093
143134288	rs72683364	3.11806e-17	-1.13529	-2.60631e-10	1.03086e-05	-1.65146	-2.60631e-10	6.79022e-05	-1.81687	-2.60631e-10
143135729	rs117379841	5.08519e-17	-2.90482e-10	-0.646175	2.92038e-05	-2.90482e-10	-0.610144	0.000265413	-2.90482e-10	-0.453651
143135982	rs10106206	4.89138e-18	-2.04949	-0.938124	2.71843e-06	-2.07515	-0.909238	2.94466e-05	-1.96861	-0.683755
143136114	rs7817581	5.59623e-17	-1.28414	0.733725	3.5403e-05	-1.22437	0.806725	0.00109035	-1.13757	2.09688
143137894	rs77586137	1.77326e-17	-1.69969	-2.60631e-10	7.56636e-06	-1.96073	-2.60631e-10	6.3621e-05	-1.882	-2.60631e-10
143138194	rs6986353	6.51602e-18	-2.13814	-0.562686	3.58491e-06	-2.06616	-0.641545	4.95478e-05	-1.94074	-0.191262
143138654	rs72683367	1.33011e-17	-1.98724	-2.60631e-10	9.86972e-06	-1.69497	-2.60631e-10	7.54226e-05	-1.71183	-2.60631e-10
143138709	rs10096860	1.66307e-16	-2.09665	2.6354	0.000106193	-2.11414	2.79495	0.00538807	-2.09437	4.65137
143139514	rs76605772	2.23644e-17	-1.46762	-2.60631e-10	1.49494e-05	-1.27977	-2.60631e-10	0.000128452	-1.17938	-2.60631e-10
143139552	rs7815360	1.46332e-16	-2.11354	2.52433	9.22473e-05	-2.12837	2.6684	0.00454941	-2.11157	4.49939
143140276	rs6985033	1.56953e-16	-2.10296	2.58381	9.63269e-05	-2.1195	2.70281	0.00481986	-2.10079	4.54635
143140285	rs28493130	2.1445e-17	-2.0867	0.577098	1.25808e-05	-2.0858	0.63353	0.000187574	-1.98334	1.18257
143140632	rs10090986	1.40439e-16	-2.12689	2.49658	8.56132e-05	-2.14471	2.6101	0.00418718	-2.13257	4.43742
143140866	rs72683368	1.33237e-17	-1.98554	-2.60631e-10	7.82726e-06	-1.92683	-2.60631e-10	5.89567e-05	-1.95814	-2.60631e-10
143141026	rs11985865	1.368e-16	-2.11398	2.45741	8.26287e-05	-2.12739	2.5573	0.00402849	-2.11061	4.37682
143141764	rs28594706	3.30689e-17	-1.995	0.918506	2.34081e-05	-1.99918	1.16782	0.000682353	-1.94417	2.43478
143141849	rs62514203	2.00718e-17	-2.05356	0.477787	1.40305e-05	-1.97098	0.627777	0.000323397	-1.95333	1.69727
143141868	rs62514204	1.67643e-17	-1.82901	0.0731747	1.05101e-05	-1.9706	0.338493	0.000234526	-1.91345	1.33607
143141901	rs13268100	3.33232e-17	-1.06884	-2.60631e-10	1.14587e-05	-1.54569	-2.60631e-10	9.24562e-05	-1.50821	-2.60631e-10
143141967	rs62514205	2.57896e-17	-2.10661	0.781494	1.65379e-05	-2.09873	0.919942	0.000289704	-2.05898	1.6929
143142027	rs62514206	2.17477e-17	-1.68384	0.188256	1.50063e-05	-1.68233	0.406358	0.000271133	-1.49477	1.06244
143142069	rs12675852	7.9873e-18	-2.1465	-0.350737	4.70961e-06	-2.15565	-0.279186	5.07614e-05	-2.07257	-0.0352299
143142365	rs6583571	1.34101e-17	-2.10872	0.129631	8.89552e-06	-2.1313	0.332402	0.00014201	-2.07844	0.999396
143142634	rs4415353	3.55809e-17	0.0481142	-1.0514	1.6954e-05	-0.166828	-0.987111	0.000237247	0.135176	-0.701014
143142710	rs4645594	2.81109e-16	1.02283	0.0408241	5.04864e-05	-0.355015	0.292274	0.000963623	0.40914	0.42662
143142993	rs7841750	1.36636e-16	0.228719	0.113512	2.9203e-05	-1.00432	0.394144	0.000463528	-0.431233	0.53516
143143172	rs12334532	1.81185e-16	0.536982	0.0874472	5.97538e-05	-0.247663	0.353451	0.00116633	0.544699	0.481974
143143641	rs10105961	7.24449e-18	-1.27238	-1.32247	3.16476e-05	0.774959	-1.30474	0.000312038	0.982995	-1.27481
143143644	rs10087584	5.85397e-18	-1.49679	-1.31118	1.73092e-05	0.158126	-1.29133	0.000166913	0.340991	-1.25846
143144212	rs4917305	1.801e-16	0.642454	-0.024034	6.06258e-05	-0.158681	0.278957	0.00121722	0.650321	0.419065
143144533	rs9644549	5.47906e-17	-2.90482e-10	-0.571573	3.34574e-05	-2.90482e-10	-0.474172	0.000285057	-2.90482e-10	-0.38225
143144639	rs72683382	6.85504e-18	-1.30616	-1.34395	2.90631e-05	0.713298	-1.32827	0.00028451	0.919176	-1.30335
143145011	rs1038850	1.26305e-16	-0.0595793	0.323191	4.63782e-05	-0.744171	0.596556	0.000828833	-0.0527675	0.737846
143145195	rs12334425	2.91531e-18	-2.14889	-1.35623	2.67823e-06	-1.65321	-1.34607	2.50514e-05	-1.48627	-1.32774
143145219	rs7814978	5.68097e-18	-1.78521	-1.05276	6.19794e-06	-1.26929	-0.890937	4.93352e-05	-1.37113	-0.765176
143145272	rs7815093	2.93607e-17	-1.19544	-2.60631e-10	1.14296e-05	-1.54824	-2.60631e-10	9.45176e-05	-1.48615	-2.60631e-10
143145456	rs12334799	5.32415e-18	-1.5748	-1.32804	1.46895e-05	0.0102581	-1.30757	0.000140518	0.18731	-1.27691
143145465	rs7010485	2.12464e-17	-1.33293	-0.185974	6.7633e-06	-2.03493	-0.0380042	6.68324e-05	-1.83773	0.00497349
143145518	rs6999830	1.06824e-16	-0.221745	0.317834	4.09018e-05	-0.876747	0.603476	0.000708039	-0.215201	0.742761
143145547	rs12334475	7.235e-18	-1.26729	-1.32888	3.18183e-05	0.784219	-1.30862	0.000313967	0.992578	-1.27823
143145623	rs12334479	7.37831e-18	-1.24458	-1.33197	3.30233e-05	0.825328	-1.31256	0.000325995	1.03511	-1.28317
143145631	rs12334480	5.8856e-18	-1.47684	-1.32574	1.77261e-05	0.195276	-1.30468	0.00017092	0.379572	-1.27332
143145757	rs35138130	3.36154e-17	-0.0348826	-1.02523	6.47009e-05	1.25579	-1.07046	0.000639522	1.52654	-1.10076
143145768	rs35519719	1.84728e-17	-0.60169	-1.0571	1.76622e-05	0.0114235	-1.12444	0.000153986	0.17865	-1.17673
143145799	rs72683386	6.19432e-18	-1.40429	-1.34717	1.58753e-05	0.113021	-1.3327	0.000121463	0.0738833	-1.30921
143145804	rs35676192	2.16684e-17	-0.445263	-1.05397	2.30668e-05	0.275626	-1.12168	0.000202818	0.451659	-1.17429
143145887	rs72683387	5.8399e-18	-1.50937	-1.30101	1.70939e-05	0.134576	-1.2803	0.000165917	0.316528	-1.23998
143145910	rs35436917	3.35552e-17	-0.0395997	-1.0223	6.57446e-05	1.26907	-1.06774	0.000647573	1.53647	-1.09818
143146001	rs35930412	3.43788e-17	-0.0188896	-1.01876	6.77206e-05	1.29539	-1.06444	0.000667591	1.5638	-1.09506
143146150	rs34510203	3.63614e-17	0.000373841	-0.981958	7.34283e-05	1.33769	-1.02583	0.00071369	1.59364	-1.05813
143146214	rs36042959	2.81736e-17	-0.0662988	-1.17041	5.6339e-05	1.25272	-1.20578	0.000553275	1.5056	-1.22469
143146312	rs34867078	2.80094e-17	-0.335682	-0.906869	5.97677e-05	1.0608	-0.954782	0.000612906	1.3735	-0.990228
143146354	rs34707678	2.44195e-17	-0.44961	-0.930102	4.69834e-05	0.846884	-0.981533	0.000475889	1.1465	-1.01626
143146402	rs35552777	2.47034e-17	-0.539583	-0.828567	4.75781e-05	0.763826	-0.885898	0.000482637	1.06916	-0.924832
143146412	rs34403780	2.45956e-17	-0.557546	-0.814976	4.70436e-05	0.739683	-0.873053	0.000476374	1.04378	-0.912519
143146589	rs140702652	2.01332e-17	-1.57272	-2.60631e-10	1.05254e-05	-1.63065	-2.60631e-10	8.18862e-05	-1.62961	-2.60631e-10
143146624	rs13252767	2.25221e-17	-0.355049	-1.10554	3.30946e-05	0.674105	-1.15918	0.000305987	0.875948	-1.18735
143146664	rs13250640	2.92122e-17	-0.227397	-0.973109	4.63154e-05	0.87267	-1.02164	0.000521879	1.25683	-1.03433
143146690	rs59841668	2.64372e-17	-2.90482e-10	-1.30032	1.48988e-05	-2.90482e-10	-1.28316	0.000119126	-2.90482e-10	-1.25476
143146722	rs55993181	1.2058e-17	-2.08536	-2.60631e-10	6.26357e-06	-2.14969	-2.60631e-10	4.8581e-05	-2.15171	-2.60631e-10
143146736	rs147844365	2.55614e-17	-1.33401	-2.60631e-10	1.10342e-05	-1.58345	-2.60631e-10	7.3344e-05	-1.73978	-2.60631e-10
143146857	rs34223520	4.02843e-17	-0.358724	-0.520407	7.67007e-05	0.922254	-0.566787	0.000818276	1.19931	-0.527051
143146865	rs35546418	2.19629e-17	-1.48574	-2.60631e-10	2.12196e-05	-0.92952	-2.60631e-10	0.000120636	-1.24216	-2.60631e-10
143146900	rs4415352	3.95457e-17	-0.40479	-0.492845	7.54122e-05	0.878513	-0.539989	0.00079585	1.14407	-0.499597
143146911	rs4548216	3.75928e-17	-0.477468	-0.47081	6.88037e-05	0.765369	-0.518556	0.000691944	0.982212	-0.477647
143146978	rs4416858	4.2257e-17	-0.273773	-0.557549	8.49912e-05	1.03791	-0.579803	0.000896898	1.3025	-0.538499
143147535	rs7814958	7.8225e-17	-0.27465	0.0591475	0.000158556	1.0562	0.025462	0.0016702	1.32221	0.0635473
143147554	rs79528776	2.12652e-17	-1.51802	-2.60631e-10	6.89948e-06	-2.053	-2.60631e-10	5.26372e-05	-2.07152	-2.60631e-10
143147611	rs7828766	7.26327e-17	-0.355716	0.066039	0.000154033	1.01108	0.0416436	0.00163734	1.28464	0.0812433
143147618	rs7835599	6.90038e-17	-0.279503	-0.061427	8.27415e-05	0.593612	-0.162334	0.000786522	0.813866	-0.181186
143147633	rs7815097	7.31643e-17	-0.377026	0.0946422	0.000154047	0.982813	0.0700027	0.00163617	1.25518	0.109997
143147708	rs6583572	5.51551e-17	-0.545982	-0.0189604	6.56227e-05	0.331853	-0.132375	0.000626768	0.554068	-0.148431
143147729	rs7839901	5.88432e-17	-0.487492	-0.012723	7.09823e-05	0.404393	-0.126406	0.000680065	0.629749	-0.142501
143147749	rs6583573	7.85998e-17	-0.317574	0.106852	0.000178877	1.13125	0.0710097	0.00194472	1.42388	0.114052
143147765	rs116068944	2.80821e-17	-2.90482e-10	-1.23996	1.63741e-05	-2.90482e-10	-1.18874	0.000133211	-2.90482e-10	-1.143
143147772	rs6583574	8.19747e-17	-0.290347	0.121666	0.000203346	1.24482	0.0856427	0.00222897	1.54545	0.128902
143148013	rs6583575	9.04959e-17	-0.278125	0.208338	0.000213502	1.18641	0.192796	0.00231366	1.4787	0.23295
143148020	rs6583576	9.25649e-17	-0.278125	0.230943	0.000218359	1.18641	0.215289	0.00236698	1.4787	0.25573
143148091	rs6583577	8.74178e-17	-0.320006	0.215613	0.000204759	1.13735	0.200035	0.00221544	1.42799	0.240281
143148167	rs6583578	1.07375e-16	-0.167977	0.269208	0.000264445	1.33982	0.253367	0.00288791	1.63906	0.29429
143148182	rs6583579	8.7273e-17	-0.320006	0.213955	0.000202375	1.13735	0.188323	0.00219262	1.42799	0.229925
143148195	rs56315363	4.74795e-18	-1.70279	-1.31459	1.59467e-06	-2.15991	-1.35787	1.25185e-05	-2.14812	-1.35961
143148417	rs7007347	5.95e-18	-1.48192	-1.30978	1.12965e-05	-0.217906	-1.34205	7.9067e-05	-0.316572	-1.34807
143148811	rs7004209	9.18571e-17	-0.25466	0.199802	0.000217752	1.22463	0.174286	0.00236762	1.519	0.215701
143148869	rs7004344	9.18571e-17	-0.25466	0.199802	0.000217752	1.22463	0.174286	0.00236762	1.519	0.215701
143148969	rs7004517	8.92362e-17	-0.25466	0.170855	0.000211589	1.22463	0.145577	0.00229972	1.519	0.186606
143149003	rs7012025	9.19426e-17	-0.232621	0.178694	0.000219592	1.25398	0.153351	0.00238993	1.54959	0.194485
143149473	rs6993975	9.59393e-17	-0.145434	0.134058	0.000235853	1.36968	0.109087	0.00257787	1.67016	0.14962
143149492	rs6993985	8.12484e-17	-0.320006	0.142425	0.000188516	1.13735	0.117383	0.00204051	1.42799	0.158029
143149563	rs7838418	4.86409e-18	-1.66584	-1.32738	8.02993e-06	-0.549569	-1.3517	5.69473e-05	-0.637148	-1.35567
143149845	rs61229666	7.17817e-17	-2.90482e-10	-0.301462	5.01972e-05	-2.90482e-10	-0.0684857	0.000432304	-2.90482e-10	0.03419
143149975	rs10100137	3.52965e-18	-2.0878	-1.2261	5.48469e-06	-1.11017	-1.17231	5.01384e-05	-0.995573	-1.12458
143150261	rs13264715	8.56232e-17	-0.276571	0.151436	0.000201577	1.19541	0.126319	0.00218759	1.48853	0.167087
143150346	rs11785036	6.25679e-17	-0.126453	-0.312386	2.29741e-05	-0.779502	-0.0705756	0.000387292	-0.107606	0.0318447
143150350	rs11785037	2.15051e-17	-0.767472	-0.739331	4.91464e-06	-1.7694	-0.622824	5.38761e-05	-1.45422	-0.594029
143150536	rs11785097	4.49896e-18	-1.73263	-1.33861	7.05388e-06	-0.672003	-1.35886	5.02917e-05	-0.756141	-1.36096
143150822	rs146152305	3.58254e-18	-2.07028	-1.22874	5.82721e-06	-1.04647	-1.17543	5.34276e-05	-0.928539	-1.12807
143151851	rs72683393	4.17531e-18	-2.05192	-1.09398	7.15354e-06	-0.984294	-1.03254	6.64865e-05	-0.863196	-0.974745
143151918	rs4917231	4.47383e-18	-1.77556	-1.30129	6.71327e-06	-0.742651	-1.33771	4.74723e-05	-0.83176	-1.34303
143151922	rs116263378	4.06492e-18	-2.05888	-1.11382	7.93584e-06	-0.858478	-1.05458	7.17772e-05	-0.76271	-0.998663
143151943	rs76209772	2.11855e-17	-1.52178	-2.60631e-10	6.83078e-06	-2.06301	-2.60631e-10	5.04322e-05	-2.11431	-2.60631e-10
143152152	rs4917232	4.69311e-18	-1.71985	-1.30914	7.34935e-06	-0.648258	-1.34157	5.2199e-05	-0.733075	-1.3468
143152223	rs6995120	4.74315e-18	-1.7093	-1.30909	7.50134e-06	-0.628766	-1.3406	5.32424e-05	-0.714135	-1.34595
143152244	rs6995130	3.69178e-18	-1.94006	-1.32892	5.6345e-06	-0.901704	-1.35383	4.24287e-05	-0.93025	-1.35686
143152343	rs117994974	5.00534e-17	-2.90482e-10	-0.662001	2.90935e-05	-2.90482e-10	-0.613928	0.000238092	-2.90482e-10	-0.562283
143152970	rs7830328	6.52459e-18	-1.58616	-1.11335	4.66011e-06	-1.39136	-1.05405	4.87542e-05	-1.15006	-0.99809
143153306	rs35062801	6.7331e-18	-1.31005	-1.358	6.40019e-06	-0.79487	-1.33325	5.93721e-05	-0.643174	-1.30794
143153338	rs6995940	2.8759e-18	-2.15621	-1.36252	1.69397e-06	-2.10316	-1.35421	1.3085e-05	-2.11325	-1.35022
143153630	rs112908912	4.14781e-18	-2.03693	-1.11558	6.30527e-06	-1.09813	-1.04493	5.90085e-05	-0.975388	-0.981871
143154256	rs1580643	4.22918e-18	-1.98824	-1.14484	6.97814e-06	-0.963423	-1.07824	6.55736e-05	-0.833343	-1.01842
143154362	rs79094118	2.59013e-17	-2.90482e-10	-1.3208	1.40034e-05	-2.90482e-10	-1.34515	0.000107958	-2.90482e-10	-1.3532
143154754	rs11775269	4.95086e-18	-1.63269	-1.34284	6.7926e-06	-0.710245	-1.35837	5.10594e-05	-0.739603	-1.36235
143154797	rs60899365	4.39836e-18	-2.00718	-1.08668	7.15014e-06	-1.01418	-1.00314	6.75808e-05	-0.886811	-0.934805
143154845	rs149421259	2.48739e-17	-2.90482e-10	-1.36127	1.37954e-05	-2.90482e-10	-1.36011	0.000108775	-2.90482e-10	-1.34566
143155148	rs1976214	3.88379e-18	-1.86005	-1.35823	3.2278e-06	-1.48029	-1.33235	2.44552e-05	-1.53702	-1.30108
143155931	rs4917306	5.05667e-18	-1.61563	-1.33876	7.32927e-06	-0.683693	-1.30887	5.74101e-05	-0.70931	-1.27541
143155985	rs4917307	3.88429e-18	-1.85797	-1.36018	3.33551e-06	-1.4419	-1.33792	2.51951e-05	-1.49915	-1.30914
143156060	rs10095194	4.80008e-18	-1.94412	-1.06234	8.56913e-06	-0.851372	-0.984906	8.16987e-05	-0.715497	-0.916406
143156081	rs4917308	4.21159e-18	-1.79034	-1.34691	4.60361e-06	-1.09716	-1.36045	3.41677e-05	-1.14106	-1.3626
143156228	rs10106065	3.31054e-17	-2.90482e-10	-1.07539	1.97842e-05	-2.90482e-10	-0.999562	0.000164447	-2.90482e-10	-0.932349
143156278	rs4917309	4.16438e-18	-1.80072	-1.34781	4.55262e-06	-1.10797	-1.36077	3.37073e-05	-1.15467	-1.36255
143156279	rs11167119	6.9856e-18	-1.27411	-1.35713	9.27842e-06	-0.402381	-1.35437	8.38329e-05	-0.279781	-1.32633
143156402	rs10095654	4.25299e-18	-1.78148	-1.34599	4.70717e-06	-1.07526	-1.3601	3.48004e-05	-1.12269	-1.36262
143156531	rs4244246	4.2117e-18	-1.80072	-1.33651	4.57554e-06	-1.10797	-1.35575	3.37388e-05	-1.15467	-1.36162
143156532	rs4244247	4.25667e-18	-1.79116	-1.33544	4.65326e-06	-1.09168	-1.3552	3.42879e-05	-1.13874	-1.3614
143156577	rs4244248	4.17216e-18	-1.81015	-1.33651	4.50215e-06	-1.12414	-1.35575	3.32098e-05	-1.17048	-1.36162
143157090	rs2315958	4.8682e-18	-1.64926	-1.34311	5.12492e-06	-0.990309	-1.36002	3.81906e-05	-1.02974	-1.36261
143157153	rs1316892	4.95856e-18	-1.62642	-1.34756	5.30397e-06	-0.955886	-1.3601	3.95059e-05	-0.995902	-1.36259
143157356	rs2131222	8.34713e-18	-2.00202	-0.451156	1.49275e-05	-1.00015	-0.281095	0.000157688	-0.872025	-0.102298
143157397	rs1316891	9.69889e-18	-1.75084	-0.552243	1.19015e-05	-1.11631	-0.391474	0.000130994	-0.938101	-0.221689
143157602	rs78735997	3.0059e-17	-2.90482e-10	-1.17193	1.56648e-05	-2.90482e-10	-1.23303	0.000125806	-2.90482e-10	-1.2002
143157810	rs77947291	1.83519e-17	-1.66536	-2.60631e-10	6.19407e-06	-2.16085	-2.60631e-10	4.96091e-05	-2.13077	-2.60631e-10
143157938	rs4917235	5.21444e-18	-1.58181	-1.34185	6.77465e-06	-0.712813	-1.35844	5.13966e-05	-0.734152	-1.36122
143158343	rs10113104	8.55945e-18	-2.03521	-0.392843	1.23852e-05	-1.22604	-0.241904	0.000124529	-1.15633	-0.0540728
143158371	rs4917311	4.711e-18	-1.66747	-1.35772	4.58214e-06	-1.13107	-1.3312	3.53346e-05	-1.16342	-1.30666
143158487	rs4917312	4.92811e-18	-1.62094	-1.3592	4.89094e-06	-1.06433	-1.33273	3.77281e-05	-1.09771	-1.30682
143158496	rs28526252	8.81216e-18	-1.94883	-0.450129	1.44529e-05	-1.01	-0.303552	0.000145678	-0.932782	-0.120757
143159718	rs76616315	2.89804e-17	-2.90482e-10	-1.20847	1.68411e-05	-2.90482e-10	-1.16062	0.000137554	-2.90482e-10	-1.11092
143160043	rs140081576	1.13548e-17	-2.14545	-2.60631e-10	1.89168e-05	-1.04439	-2.60631e-10	8.88357e-05	-1.54815	-2.60631e-10
143160140	rs10090087	4.00153e-18	-1.82906	-1.35935	3.70451e-06	-1.31361	-1.36129	2.88947e-05	-1.31643	-1.35485
143160206	rs36047641	4.8046e-18	-1.77069	-1.23483	5.51512e-06	-0.999857	-1.27709	4.2829e-05	-0.989409	-1.28832
143160284	rs9324575	3.99924e-18	-1.82906	-1.35993	3.70722e-06	-1.31361	-1.36056	2.89342e-05	-1.31643	-1.35349
143160396	rs9324576	3.73894e-18	-1.89995	-1.35634	3.18364e-06	-1.46458	-1.36184	2.48171e-05	-1.46831	-1.35509
143161484	rs6992003	4.33081e-18	-1.77805	-1.33129	4.02597e-06	-1.2354	-1.35628	3.09642e-05	-1.24036	-1.36175
143161744	rs10098391	1.53133e-17	-1.34552	-0.500853	4.29945e-05	0.134881	-0.358254	0.000445101	0.243412	-0.180052
143162048	rs6583581	7.02053e-18	-1.34745	-1.2788	6.97879e-06	-0.715624	-1.32594	4.63697e-05	-0.85849	-1.3398
143162069	rs72685503	4.05631e-17	-2.90482e-10	-0.872232	2.52722e-05	-2.90482e-10	-0.75474	0.000213878	-2.90482e-10	-0.669535
143162301	rs76146512	1.18853e-17	-2.09979	-2.60631e-10	6.23274e-06	-2.15463	-2.60631e-10	4.90666e-05	-2.14176	-2.60631e-10
143162308	rs7824033	5.37733e-18	-2.03742	-0.855475	2.89961e-06	-2.0749	-0.844973	2.17487e-05	-2.11102	-0.844364
143162402	rs11777775	6.27137e-18	-1.71966	-1.01943	4.26196e-06	-1.5687	-0.966019	3.37137e-05	-1.56404	-0.952998
143162558	rs67701591	5.48906e-18	-1.52974	-1.3426	1.45096e-05	0.0189719	-1.32861	9.66821e-05	-0.160448	-1.30306
143163608	rs181116919	2.50532e-17	-2.90482e-10	-1.35409	1.44424e-05	-2.90482e-10	-1.31427	0.000111928	-2.90482e-10	-1.31709
143164976	rs10464984	7.17653e-17	-2.12791	1.82622	3.39897e-05	-2.07537	1.61698	0.000277372	-2.03247	1.62289
143165202	rs28666596	3.66859e-17	-0.972698	-2.60631e-10	1.13202e-05	-1.55786	-2.60631e-10	7.7776e-05	-1.68111	-2.60631e-10
143169091	rs143612324	1.42216e-17	-1.92033	-2.60631e-10	8.1582e-06	-1.88542	-2.60631e-10	8.40078e-05	-1.60403	-2.60631e-10
143169750	rs117066928	1.17598e-17	-2.11041	-2.60631e-10	9.75729e-06	-1.70643	-2.60631e-10	6.68729e-05	-1.83215	-2.60631e-10
143170172	rs72685505	1.35249e-17	-1.97056	-2.60631e-10	6.65576e-06	-2.08896	-2.60631e-10	5.5465e-05	-2.01919	-2.60631e-10
143170731	rs13278722	5.41561e-17	-0.583221	-2.60631e-10	0.00018031	1.21024	-2.60631e-10	0.00127368	1.11472	-2.60631e-10
143171183	rs7388281	2.61111e-16	-2.90482e-10	0.989852	0.000147746	-2.90482e-10	1.01105	0.00124549	-2.90482e-10	1.09235
143171766	rs76935319	1.1463e-17	-2.13597	-2.60631e-10	7.47487e-06	-1.9729	-2.60631e-10	5.49318e-05	-2.02885	-2.60631e-10
143171916	rs77804184	1.99717e-17	-1.58078	-2.60631e-10	1.16018e-05	-1.53329	-2.60631e-10	9.49926e-05	-1.48114	-2.60631e-10
143173573	rs79138852	4.24844e-17	-2.90482e-10	-0.825954	2.06023e-05	-2.90482e-10	-0.959039	0.00015796	-2.90482e-10	-0.972601
143174055	rs76618419	1.70372e-17	-1.73969	-2.60631e-10	2.08227e-05	-0.948402	-2.60631e-10	0.000133005	-1.14456	-2.60631e-10
143174305	rs117944739	1.47322e-17	-1.88506	-2.60631e-10	2.50347e-05	-0.764181	-2.60631e-10	0.000101569	-1.41421	-2.60631e-10
143176958	rs147834395	4.16725e-17	-0.845251	-2.60631e-10	2.68198e-05	-0.695306	-2.60631e-10	0.00065543	0.450352	-2.60631e-10
143178071	rs143241675	1.1298e-17	-2.15047	-2.60631e-10	6.49746e-06	-2.11303	-2.60631e-10	5.15929e-05	-2.09156	-2.60631e-10
143178091	rs111994419	2.4877e-17	-2.90482e-10	-1.36115	1.37892e-05	-2.90482e-10	-1.36056	0.000107172	-2.90482e-10	-1.36051
143178305	rs141935531	3.12581e-17	-2.90482e-10	-1.13281	1.5609e-05	-2.90482e-10	-1.2366	0.000118013	-2.90482e-10	-1.26414
143178369	rs78267869	3.16482e-17	-2.90482e-10	-1.12041	1.85263e-05	-2.90482e-10	-1.06525	0.000153703	-2.90482e-10	-0.999919
143178386	rs188664687	4.73804e-17	-0.716883	-2.60631e-10	2.88723e-05	-0.621562	-2.60631e-10	0.000209427	-0.690566	-2.60631e-10
143178392	rs56016625	1.6072e-17	-1.79802	-2.60631e-10	1.57813e-05	-1.22562	-2.60631e-10	9.05624e-05	-1.5289	-2.60631e-10
143178524	rs117194047	3.13784e-18	-2.10877	-1.32279	2.11318e-06	-1.9809	-1.25535	1.65575e-05	-1.96778	-1.26032
143179463	rs72685507	3.45258e-16	1.2692	-2.60631e-10	6.95202e-05	0.257173	-2.60631e-10	0.000491347	0.162211	-2.60631e-10
143179895	rs74702439	1.7454e-17	-1.71552	-2.60631e-10	9.48519e-06	-1.73471	-2.60631e-10	7.79681e-05	-1.67864	-2.60631e-10
143179986	rs3968640	5.9677e-18	-1.43342	-1.35531	4.53645e-06	-1.14062	-1.33168	3.369e-05	-1.18528	-1.33246
143180001	rs76200113	2.4953e-17	-2.90482e-10	-1.3581	1.37885e-05	-2.90482e-10	-1.36061	0.000106948	-2.90482e-10	-1.3626
143180427	rs77160407	1.84499e-17	-1.66003	-2.60631e-10	9.20225e-06	-1.765	-2.60631e-10	7.59826e-05	-1.70444	-2.60631e-10
143180641	rs116918621	1.1191e-17	-2.15999	-2.60631e-10	7.8458e-06	-1.92447	-2.60631e-10	5.79157e-05	-1.97595	-2.60631e-10
143181293	rs117715610	1.27317e-17	-2.031	-2.60631e-10	6.31405e-06	-2.14167	-2.60631e-10	4.92962e-05	-2.13709	-2.60631e-10
143181375	rs11778852	1.15138e-17	-2.13155	-2.60631e-10	8.4264e-06	-1.85308	-2.60631e-10	6.84306e-05	-1.80912	-2.60631e-10
143181667	rs73369587	1.90926e-17	-1.62579	-2.60631e-10	8.67951e-06	-1.82348	-2.60631e-10	6.91375e-05	-1.79884	-2.60631e-10
143181740	rs77153897	1.81978e-17	-1.67379	-2.60631e-10	8.77662e-06	-1.81235	-2.60631e-10	6.59364e-05	-1.84625	-2.60631e-10
143182515	rs7386204	3.55429e-18	-1.94577	-1.36116	1.98681e-06	-1.93784	-1.36008	1.53128e-05	-1.9468	-1.35945
143182794	rs187372044	1.42459e-17	-1.91862	-2.60631e-10	7.47084e-06	-1.97344	-2.60631e-10	5.57936e-05	-2.01328	-2.60631e-10
143183078	rs34743069	8.58526e-18	-1.80322	-0.621824	3.45332e-06	-2.1238	-0.621308	2.52812e-05	-2.15275	-0.652132
143183371	rs12678560	3.95549e-18	-1.85284	-1.34715	2.19197e-06	-1.83752	-1.36212	1.72327e-05	-1.82601	-1.36212
143184400	rs7845878	3.40066e-18	-1.99107	-1.36006	1.64704e-06	-2.12884	-1.35663	1.29276e-05	-2.11928	-1.35629
143184571	rs7819659	3.73451e-18	-1.89564	-1.36183	1.88826e-06	-2.0061	-1.34269	1.45502e-05	-2.01403	-1.3433
143184790	rs12677839	4.52852e-18	-1.8243	-1.2404	2.2934e-06	-1.9729	-1.18151	1.82563e-05	-1.9424	-1.18803
143185087	rs12541998	1.29882e-17	-1.60088	-0.410173	1.63209e-05	-1.35004	0.158047	0.000173519	-0.934405	0.0557508
143185425	rs902823	7.19025e-18	-1.50344	-1.09892	6.19286e-06	-1.06388	-1.09717	5.96189e-05	-0.828234	-1.11873
143185462	rs12547400	7.95364e-18	-2.1299	-0.371566	1.07422e-05	-1.82901	0.218743	7.50567e-05	-1.84169	0.124989
143185565	rs12547427	8.0039e-18	-2.1446	-0.350566	1.11422e-05	-1.81895	0.245241	7.72456e-05	-1.83864	0.150693
143185576	rs13269186	1.18959e-17	-2.0989	-2.60631e-10	6.39035e-06	-2.12966	-2.60631e-10	5.12332e-05	-2.09855	-2.60631e-10
143185713	rs11167120	8.71328e-18	-2.15183	-0.258415	1.11122e-05	-1.74109	0.164694	7.45966e-05	-1.75903	0.0361827
143185753	rs11993833	1.23099e-17	-2.10823	0.043546	1.39306e-05	-2.15663	0.806276	0.000100053	-2.15062	0.721377
143185784	rs902824	6.19621e-18	-1.49663	-1.25453	1.91029e-06	-2.01196	-1.32523	1.53279e-05	-1.97458	-1.33069
143186096	rs182145886	1.79297e-17	-1.68864	-2.60631e-10	1.43233e-05	-1.32256	-2.60631e-10	0.000110284	-1.33188	-2.60631e-10
143186120	rs751755	8.33802e-18	-2.14951	-0.304758	1.1953e-05	-1.77129	0.267825	8.2359e-05	-1.79751	0.173661
143186230	rs35036524	7.85825e-18	-2.13417	-0.379355	1.35105e-05	-1.55587	0.174887	9.2323e-05	-1.59313	0.0834862
143186713	rs13264302	7.41e-18	-2.10401	-0.468252	1.46357e-05	-1.39694	0.0959575	9.95354e-05	-1.4404	0.00597398
143187128	rs744769	7.98113e-18	-1.99463	-0.503377	1.08137e-05	-1.67739	0.0737591	7.64816e-05	-1.69656	-0.0013345
143187645	rs1873698	7.9415e-18	-1.4882	-1.01479	5.98483e-06	-1.17191	-1.0233	5.89697e-05	-0.906848	-1.05107
143187717	rs1873699	8.34485e-18	-1.95007	-0.503377	1.16454e-05	-1.60329	0.0737591	8.22466e-05	-1.62388	-0.0013345
143187719	rs1873700	7.5271e-18	-1.55115	-1.00544	4.96911e-06	-1.36715	-1.01406	4.70642e-05	-1.14122	-1.04221
143187847	rs1873701	7.54218e-18	-1.52644	-1.02814	5.63818e-06	-1.2184	-1.03648	5.52564e-05	-0.959264	-1.06369
143187930	rs1873702	7.01086e-18	-1.5896	-1.03803	4.99062e-06	-1.33378	-1.04311	4.79755e-05	-1.09061	-1.07364
143188037	rs79774246	1.1427e-17	-2.13911	-2.60631e-10	1.15282e-05	-1.53965	-2.60631e-10	7.95138e-05	-1.65901	-2.60631e-10
143188085	rs11777377	8.17645e-18	-1.96334	-0.510495	1.1291e-05	-1.62499	0.0645518	7.97951e-05	-1.64518	-0.0102974
143188195	rs11786860	8.29392e-18	-1.96334	-0.496231	1.15011e-05	-1.62499	0.082994	8.12407e-05	-1.64518	0.00765623
143188362	rs10103378	3.2039e-18	-2.0593	-1.35143	1.67951e-06	-2.10428	-1.36166	1.39487e-05	-2.03887	-1.36068
143188500	rs35568426	1.16592e-17	-2.11899	-2.60631e-10	6.65607e-06	-2.08891	-2.60631e-10	5.39907e-05	-2.04613	-2.60631e-10
143189731	rs74843064	3.46889e-17	-2.90482e-10	-1.02867	2.02777e-05	-2.90482e-10	-0.974924	0.000160095	-2.90482e-10	-0.95917
143189911	rs2873053	6.90331e-18	-1.62789	-1.0152	4.91563e-06	-1.37157	-1.02045	4.69646e-05	-1.13346	-1.05208
143190003	rs902829	3.16292e-18	-2.06926	-1.35434	1.67251e-06	-2.1099	-1.36022	1.38518e-05	-2.04734	-1.35918
143190037	rs9969429	9.19366e-18	-1.96334	-0.393239	1.31266e-05	-1.62499	0.215188	9.24063e-05	-1.64518	0.136436
143190057	rs902830	1.19901e-17	-2.09101	-2.60631e-10	7.16626e-06	-2.01506	-2.60631e-10	6.04799e-05	-1.93263	-2.60631e-10
143190211	rs902831	6.92023e-18	-1.62789	-1.01275	4.91033e-06	-1.37157	-1.02153	4.68015e-05	-1.13346	-1.05556
143190271	rs902832	6.92629e-18	-1.63933	-1.00044	4.88071e-06	-1.38551	-1.01365	4.62779e-05	-1.14937	-1.05091
143190308	rs902833	6.9045e-18	-1.61633	-1.02659	4.91227e-06	-1.35751	-1.03519	4.69455e-05	-1.11743	-1.06852
143190549	rs6583582	3.19647e-18	-2.06059	-1.35245	1.68241e-06	-2.10338	-1.36083	1.39787e-05	-2.03772	-1.35969
143190778	rs9324577	3.24353e-18	-2.05557	-1.34286	1.68598e-06	-2.09956	-1.36254	1.40177e-05	-2.03216	-1.36246
143191067	rs11780280	8.31312e-18	-1.99463	-0.462621	1.13972e-05	-1.67739	0.126315	8.04975e-05	-1.69656	0.049842
143191126	rs11167121	8.34658e-18	-1.97618	-0.477062	1.15409e-05	-1.64627	0.107724	8.15019e-05	-1.66605	0.0317364
143191313	rs11994416	8.24362e-18	-1.98859	-0.477062	1.13027e-05	-1.66712	0.107724	7.98526e-05	-1.68649	0.0317364
143191405	rs118161136	1.3954e-17	-1.93933	-2.60631e-10	6.9334e-06	-2.04809	-2.60631e-10	4.81457e-05	-2.16071	-2.60631e-10
143191477	rs62511316	1.50724e-16	0.440359	-2.60631e-10	0.000238845	1.49137	-2.60631e-10	0.00428954	2.329	-2.60631e-10
143191704	rs77831101	2.54368e-17	-2.90482e-10	-1.3389	1.47112e-05	-2.90482e-10	-1.29583	0.000112576	-2.90482e-10	-1.31131
143192494	rs117886706	3.96797e-17	-2.90482e-10	-0.894253	2.12949e-05	-2.90482e-10	-0.925976	0.00017477	-2.90482e-10	-0.87147
143192871	rs902834	3.65997e-18	-1.97225	-1.30539	1.60714e-06	-2.15653	-1.35346	1.24539e-05	-2.15791	-1.355
143193003	rs2315956	1.05664e-17	-1.4644	-0.753012	4.90189e-06	-1.62303	-0.771793	4.33986e-05	-1.43639	-0.828122
143193045	rs902835	3.81795e-18	-1.95093	-1.28445	1.6262e-06	-2.15181	-1.34639	1.24687e-05	-2.16028	-1.35144
143193145	rs11777974	4.11891e-18	-1.80632	-1.35318	7.91734e-06	-0.552852	-1.36254	6.79067e-05	-0.458813	-1.35799
143193399	rs35327258	1.18318e-17	-1.84571	-0.258593	2.17418e-05	-1.25721	0.351999	0.000151634	-1.3298	0.316332
143193535	rs745145	7.32471e-18	-1.44618	-1.13766	9.45562e-06	-0.705773	-1.03206	0.000112324	-0.254335	-1.05921
143193540	rs728827	7.0235e-18	-1.50011	-1.12572	8.353e-06	-0.837799	-1.02403	0.000104804	-0.331462	-1.05139
143193844	rs11778845	4.77677e-18	-2.09685	-0.914476	4.48929e-06	-1.4259	-1.05685	3.50979e-05	-1.37342	-1.10338
143193861	rs75352922	2.54587e-17	-2.90482e-10	-1.33803	1.3996e-05	-2.90482e-10	-1.34567	0.000110348	-2.90482e-10	-1.3313
143193865	rs145209072	1.53431e-17	-1.84443	-2.60631e-10	7.09061e-06	-2.02567	-2.60631e-10	5.53577e-05	-2.02112	-2.60631e-10
143193879	rs10095832	5.05725e-18	-2.09157	-0.862702	4.70559e-06	-1.42552	-1.01017	3.6667e-05	-1.3742	-1.05886
143194221	rs11786296	4.79709e-18	-2.10079	-0.906291	4.28107e-06	-1.47936	-1.05088	3.51586e-05	-1.37753	-1.09754
143194353	rs10109668	4.88449e-18	-2.10797	-0.881061	4.45549e-06	-1.46475	-1.02556	3.47493e-05	-1.41365	-1.07313
143194408	rs1109507	8.43154e-18	-1.3429	-1.10021	1.18353e-05	-0.519693	-0.993661	0.00014123	-0.0623045	-1.02225
143194415	rs10096265	4.80158e-18	-2.12067	-0.885478	4.23001e-06	-1.51299	-1.02925	3.29413e-05	-1.46366	-1.07656
143194490	rs11786358	4.7938e-18	-2.11933	-0.888441	4.06608e-06	-1.54567	-1.03609	3.3192e-05	-1.44874	-1.08389
143194607	rs1574540	5.73758e-18	-1.52481	-1.30325	6.86468e-06	-0.816595	-1.24146	8.27471e-05	-0.361995	-1.25716
143195007	rs4917314	5.15671e-18	-2.1217	-0.813095	4.35313e-06	-1.55486	-0.958686	3.5297e-05	-1.45863	-1.01251
143195022	rs4917315	4.92923e-18	-2.124	-0.855911	4.15864e-06	-1.56398	-0.995271	3.37836e-05	-1.46846	-1.04651
143195369	rs11787284	1.01999e-17	-2.00398	-0.248735	1.81288e-05	-1.4522	0.365264	0.000129101	-1.4905	0.31616
143195851	rs182174484	1.00317e-16	-2.90482e-10	0.0332462	4.85608e-05	-2.90482e-10	-0.101627	0.000348986	-2.90482e-10	-0.179907
143196103	rs902838	2.35658e-17	-0.471861	-0.943432	8.64953e-06	-0.901299	-0.925641	8.54442e-05	-0.650034	-0.937042
143196218	rs2316024	2.19465e-17	-0.471861	-1.01462	7.85904e-06	-0.901299	-1.02148	7.89388e-05	-0.650034	-1.01623
143196332	rs2316023	2.30333e-17	-0.455813	-0.98234	8.90171e-06	-0.836452	-0.961748	8.96637e-05	-0.568122	-0.970752
143196464	rs34441507	1.73108e-17	-0.752025	-0.971735	0.00025247	2.40195	-0.855103	0.00328233	2.89576	-0.834395
143196476	rs62511318	2.90776e-18	-2.16072	-1.34699	1.27283e-05	-0.083957	-1.35666	0.000103814	-0.0327348	-1.35961
143197068	rs28477419	5.01478e-18	-1.77603	-1.18667	2.50979e-05	0.377324	-1.13898	0.000165405	0.23129	-1.15783
143197227	rs62511320	3.0726e-18	-2.13229	-1.32028	7.20926e-06	-0.667764	-1.34131	5.69983e-05	-0.649445	-1.34247
143198362	rs143892598	1.35041e-17	-1.9721	-2.60631e-10	6.52347e-06	-2.10904	-2.60631e-10	4.9508e-05	-2.13281	-2.60631e-10
143198953	rs11785292	1.43362e-17	-0.846547	-1.06576	0.000191006	2.23124	-0.963381	0.00263614	2.78469	-0.942563
143199039	rs11778623	2.89548e-18	-2.16106	-1.35088	1.01384e-05	-0.309966	-1.35814	7.8614e-05	-0.310985	-1.3594
143199064	rs9324579	2.94303e-18	-2.14562	-1.35003	1.40889e-05	0.018557	-1.35761	0.000109228	0.017452	-1.35895
143199529	rs7017932	2.90461e-18	-2.14768	-1.36112	1.30757e-05	-0.0515459	-1.36214	0.000101472	-0.0532566	-1.3619
143199825	rs7018414	1.03947e-17	-1.18755	-1.04624	0.000100046	1.56198	-0.940797	0.00118624	1.96301	-0.919405
143200331	rs11780366	2.88391e-18	-2.16069	-1.35525	1.0448e-05	-0.276528	-1.36151	8.10603e-05	-0.277555	-1.36219
143200557	rs13253406	1.41328e-17	-0.785093	-1.1415	0.00024234	2.54797	-1.04207	0.00285097	2.93981	-1.01933
143200672	rs4917316	2.90592e-18	-2.15662	-1.35173	1.38801e-05	0.00596429	-1.35995	9.99096e-05	-0.0700611	-1.36061
143201068	rs1873703	1.64993e-17	-0.678401	-1.09337	7.89408e-06	-0.830939	-1.08739	7.83105e-05	-0.596769	-1.07749
143201111	rs74963090	1.11874e-17	-2.16031	-2.60631e-10	6.19236e-06	-2.16113	-2.60631e-10	4.81781e-05	-2.16004	-2.60631e-10
143201290	rs6986562	2.99824e-18	-2.15434	-1.32272	7.80115e-06	-0.585876	-1.3443	6.18479e-05	-0.564666	-1.3456
143202173	rs6981017	8.79418e-18	-1.18692	-1.21408	9.93835e-05	1.75397	-1.13943	0.00116291	2.14197	-1.11823
143202211	rs141404042	3.06062e-17	-2.90482e-10	-1.15389	1.6291e-05	-2.90482e-10	-1.19383	0.000125161	-2.90482e-10	-1.20534
143202300	rs56252874	1.19185e-17	-2.097	-2.60631e-10	9.48336e-06	-1.73491	-2.60631e-10	7.56049e-05	-1.70942	-2.60631e-10
143202330	rs10091531	1.40217e-17	-0.785549	-1.14893	6.81707e-06	-0.93232	-1.13269	6.66332e-05	-0.706882	-1.12886
143202470	rs7010981	1.03966e-17	-1.07202	-1.1616	0.000133265	1.98111	-1.07321	0.00158097	2.37994	-1.04909
143202540	rs56368599	2.92378e-18	-2.15907	-1.34315	8.48982e-06	-0.491797	-1.35378	6.72866e-05	-0.469964	-1.35601
143202596	rs11782382	2.9239e-18	-2.16003	-1.34214	8.7695e-06	-0.460064	-1.3531	6.95112e-05	-0.438026	-1.35543
143202634	rs6996172	9.54269e-18	-1.11565	-1.20366	0.000109906	1.84188	-1.1267	0.00131425	2.251	-1.10492
143202660	rs7011319	9.33619e-18	-1.13753	-1.20366	0.000111065	1.85237	-1.1267	0.00130652	2.24511	-1.10492
143202841	rs181744858	3.4973e-17	-1.02052	-2.60631e-10	1.49584e-05	-1.27917	-2.60631e-10	0.000100598	-1.42381	-2.60631e-10
143203135	rs7350078	1.18691e-17	-0.896609	-1.20454	0.00018061	2.33967	-1.12777	0.00210446	2.72292	-1.10605
143203223	rs7350103	1.45542e-17	-0.699828	-1.19738	0.00022601	2.5552	-1.11906	0.00290101	3.03482	-1.09694
143203264	rs7350065	1.25297e-17	-0.842346	-1.20465	0.000200722	2.44154	-1.12406	0.00234282	2.82901	-1.10484
143203620	rs113191966	1.4164e-17	-1.92438	-2.60631e-10	8.23947e-06	-1.87551	-2.60631e-10	6.66617e-05	-1.83531	-2.60631e-10
143203666	rs7386394	1.34528e-17	-0.895887	-1.08001	6.46758e-06	-1.04896	-1.06868	6.34082e-05	-0.829064	-1.05628
143203774	rs58523179	2.95506e-18	-2.15947	-1.3321	1.17675e-05	-0.17322	-1.34588	9.29392e-05	-0.15405	-1.34894
143203792	rs11167123	1.37769e-17	-1.9521	-2.60631e-10	6.23828e-06	-2.15374	-2.60631e-10	4.81895e-05	-2.1598	-2.60631e-10
143204467	rs7835217	9.87676e-18	-1.09556	-1.18935	0.0001344	2.02489	-1.10851	0.0014284	2.31473	-1.08536
143204737	rs117013624	4.66694e-17	-2.90482e-10	-0.732003	2.49649e-05	-2.90482e-10	-0.766974	0.000202057	-2.90482e-10	-0.726393
143204808	rs73371578	2.94329e-18	-2.15776	-1.3378	1.22887e-05	-0.124225	-1.35154	9.71689e-05	-0.104822	-1.35367
143205084	rs143656515	1.26454e-17	-2.0378	-2.60631e-10	6.41323e-06	-2.12608	-2.60631e-10	5.29607e-05	-2.06539	-2.60631e-10
143205138	rs6994266	1.03337e-17	-1.0659	-1.17378	0.000116679	1.87327	-1.0983	0.00127943	2.20261	-1.08338
143205583	rs7011064	4.07749e-18	-2.11177	-1.05784	3.13183e-06	-1.86104	-0.981786	2.6634e-05	-1.72379	-1.02896
143205625	rs768803	1.61499e-17	-0.704336	-1.08884	7.57624e-06	-0.877739	-1.08169	7.59957e-05	-0.63391	-1.07035
143205952	rs1388803	3.19942e-18	-2.15647	-1.25565	8.95897e-06	-0.501699	-1.29009	7.17451e-05	-0.467706	-1.29411
143206611	rs10087556	2.9685e-18	-2.15741	-1.32962	2.61805e-06	-1.68383	-1.33818	1.90117e-05	-1.76226	-1.32763
143206663	rs140582105	1.11782e-17	-2.16113	-2.60631e-10	7.07545e-06	-2.02781	-2.60631e-10	4.94702e-05	-2.13357	-2.60631e-10
143206772	rs10783167	1.5116e-17	-0.606709	-1.25263	1.82216e-06	-2.12861	-1.25581	1.54144e-05	-2.02623	-1.27341
143207311	rs73371587	2.63735e-17	-1.30273	-2.60631e-10	9.05341e-06	-1.7813	-2.60631e-10	8.36752e-05	-1.608	-2.60631e-10
143207348	rs73371588	3.3401e-18	-2.14059	-1.2285	2.69373e-06	-1.74767	-1.24585	2.25363e-05	-1.70462	-1.21519
143207378	rs7835207	4.05039e-18	-1.99156	-1.18472	3.42987e-06	-1.58993	-1.16199	2.32681e-05	-1.71238	-1.17548
143207625	rs118151966	1.32196e-17	-1.99339	-2.60631e-10	7.27879e-06	-1.99948	-2.60631e-10	5.5857e-05	-2.01215	-2.60631e-10
143207696	rs747769	1.9885e-17	-0.261426	-1.3237	1.70702e-06	-2.12042	-1.32927	1.27561e-05	-2.15928	-1.32965
143208041	rs747900	2.27724e-17	-0.178317	-1.27122	1.7728e-06	-2.15376	-1.25812	1.37027e-05	-2.15527	-1.26208
143208207	rs747899	3.92342e-17	0.308048	-1.21359	9.41922e-06	-0.521257	-1.22044	0.00011679	-0.036424	-1.23814
143208307	rs118100875	1.19995e-17	-2.09023	-2.60631e-10	7.11269e-06	-2.02256	-2.60631e-10	4.88076e-05	-2.14705	-2.60631e-10
143208340	rs747898	6.73048e-17	0.816504	-1.18236	1.53441e-05	-0.0638114	-1.1899	0.000196457	0.454975	-1.20947
143208351	rs116941710	2.61922e-17	-2.90482e-10	-1.30963	1.43953e-05	-2.90482e-10	-1.31754	0.000113144	-2.90482e-10	-1.30628
143208682	rs76527946	3.05184e-18	-2.15007	-1.30927	1.75173e-06	-2.15449	-1.26935	1.36516e-05	-2.15025	-1.27083
143209668	rs11774613	3.84375e-18	-2.16029	-1.06835	2.1523e-06	-2.16113	-1.05678	1.69447e-05	-2.14896	-1.05603
143210059	rs10086355	4.30663e-18	-1.91247	-1.20247	2.69833e-06	-1.81314	-1.17867	2.11453e-05	-1.79961	-1.18391
143210151	rs74519284	3.32409e-17	-2.90482e-10	-1.07131	1.67472e-05	-2.90482e-10	-1.16621	0.000135018	-2.90482e-10	-1.12953
143210713	rs11996074	3.96928e-18	-2.00878	-1.18773	3.5027e-06	-1.49708	-1.23383	2.16012e-05	-1.74703	-1.21516
143210960	rs7387109	4.54081e-18	-2.0264	-1.03559	3.987e-06	-1.48898	-1.11243	2.46739e-05	-1.74097	-1.08823
143210963	rs7387110	4.57248e-18	-2.0264	-1.02864	4.06929e-06	-1.48898	-1.092	2.53085e-05	-1.74097	-1.06283
143211028	rs7388160	4.63612e-18	-2.0264	-1.01482	4.15049e-06	-1.48898	-1.07224	2.57987e-05	-1.74097	-1.04365
143211047	rs78594864	3.14654e-18	-2.15633	-1.27246	4.12553e-06	-1.27809	-1.28916	2.71973e-05	-1.46069	-1.27113
143211177	rs747551	4.72959e-18	-2.01457	-1.00668	4.06068e-06	-1.51458	-1.06851	2.53741e-05	-1.76116	-1.04005
143211329	rs117834769	2.51184e-17	-2.90482e-10	-1.35149	1.37838e-05	-2.90482e-10	-1.36095	0.000107016	-2.90482e-10	-1.36196
143211466	rs11167124	4.28547e-18	-2.05766	-1.0622	3.85548e-06	-1.51957	-1.11538	2.52644e-05	-1.71659	-1.08895
143211553	rs58401106	3.2054e-18	-2.15159	-1.25867	4.02327e-06	-1.33063	-1.26172	2.69148e-05	-1.50739	-1.23487
143211832	rs2316017	4.2851e-18	-2.05046	-1.06949	4.03961e-06	-1.45625	-1.13205	2.49408e-05	-1.7121	-1.10633
143211919	rs2316016	4.32429e-18	-2.04515	-1.0657	4.00016e-06	-1.46943	-1.12868	2.47678e-05	-1.72261	-1.10279
143212089	rs2316015	4.31111e-18	-2.0444	-1.06949	4.00426e-06	-1.46504	-1.13205	2.46558e-05	-1.72359	-1.10633
143212091	rs72685537	3.18277e-18	-2.15042	-1.26692	3.9034e-06	-1.34117	-1.28142	2.59952e-05	-1.51674	-1.26029
143212102	rs2316014	3.81403e-18	-2.05333	-1.18307	1.87629e-06	-2.12457	-1.23057	1.40752e-05	-2.15794	-1.23259
143212132	rs7388555	4.33814e-18	-2.04961	-1.05804	4.29531e-06	-1.40505	-1.12187	2.61779e-05	-1.67441	-1.09562
143212814	rs13275116	3.34584e-18	-2.10669	-1.26069	1.84053e-06	-2.07881	-1.29558	1.34675e-05	-2.13765	-1.29702
143214913	rs7833976	3.31876e-18	-2.08116	-1.29434	1.7457e-06	-2.10296	-1.32433	1.2945e-05	-2.14998	-1.32425
143215688	rs11167126	4.23057e-18	-2.00426	-1.12849	3.22283e-06	-1.62405	-1.19014	2.13345e-05	-1.81018	-1.16443
143215869	rs7464295	4.41261e-18	-1.99262	-1.098	4.14671e-06	-1.39829	-1.16384	2.37504e-05	-1.73103	-1.13631
143216500	rs117559601	1.11781e-17	-2.16113	-2.60631e-10	6.25698e-06	-2.15075	-2.60631e-10	4.8933e-05	-2.14449	-2.60631e-10
143216626	rs117048595	4.40881e-17	-0.788902	-2.60631e-10	7.24349e-06	-2.00434	-2.60631e-10	5.86674e-05	-1.96306	-2.60631e-10
143217179	rs13265271	3.80258e-18	-2.0509	-1.18851	3.4373e-06	-1.51136	-1.2384	2.23043e-05	-1.71235	-1.21781
143217404	rs11987874	4.6101e-18	-2.11687	-0.929975	3.63992e-06	-1.7681	-0.924387	2.76163e-05	-1.76382	-0.952716
143218124	rs117010425	1.2691e-17	-2.0342	-2.60631e-10	6.84916e-06	-2.06032	-2.60631e-10	5.36551e-05	-2.05236	-2.60631e-10
143218313	rs13280465	4.05276e-18	-2.00206	-1.17363	3.97576e-06	-1.37592	-1.22831	2.27098e-05	-1.70499	-1.20715
143218559	rs75169052	2.96853e-17	-2.90482e-10	-1.18444	2.38331e-05	-2.90482e-10	-0.813371	0.0001885	-2.90482e-10	-0.795842
143218690	rs56281782	3.21059e-18	-2.15166	-1.25697	3.98401e-06	-1.32992	-1.27223	2.65333e-05	-1.50677	-1.24977
143219303	rs58631178	3.35731e-18	-2.14201	-1.22194	3.82614e-06	-1.40295	-1.23964	2.57883e-05	-1.57137	-1.21365
143219485	rs7823184	3.38234e-18	-2.04398	-1.31254	1.68974e-06	-2.12064	-1.33923	1.26653e-05	-2.15679	-1.33928
143220191	rs7016148	4.42267e-18	-1.98153	-1.10682	3.23622e-06	-1.63884	-1.1712	2.15491e-05	-1.81852	-1.14609
143220373	rs13265336	3.41055e-18	-2.04342	-1.3048	1.65865e-06	-2.1446	-1.33384	1.26912e-05	-2.16013	-1.3339
143221448	rs138028605	1.06676e-16	0.0947072	-2.60631e-10	4.62274e-05	-0.150871	-2.60631e-10	0.000352706	-0.169304	-2.60631e-10
143221453	rs6988568	4.70115e-18	-1.70616	-1.32113	6.21087e-06	-0.867586	-1.29056	4.14963e-05	-1.01531	-1.29403
143222202	rs7834060	3.84362e-18	-1.99915	-1.22952	3.30616e-06	-1.51836	-1.2703	2.04359e-05	-1.76606	-1.25159
143222552	rs56228710	3.16896e-18	-2.1565	-1.26519	4.17405e-06	-1.27574	-1.27982	2.76072e-05	-1.4586	-1.25827
143222795	rs56125011	3.18372e-18	-2.1538	-1.26324	4.04699e-06	-1.30845	-1.27802	2.68694e-05	-1.4877	-1.25625
143222844	rs116940190	1.20937e-17	-2.08241	-2.60631e-10	8.07067e-06	-1.89621	-2.60631e-10	5.24127e-05	-2.07579	-2.60631e-10
143222927	rs12543955	1.13881e-17	-2.14252	-2.60631e-10	6.23904e-06	-2.15362	-2.60631e-10	4.87135e-05	-2.14898	-2.60631e-10
143223151	rs111471215	3.16337e-18	-2.15477	-1.26868	4.0706e-06	-1.29762	-1.28304	2.69771e-05	-1.47807	-1.26188
143223381	rs72685546	1.14022e-17	-2.14128	-2.60631e-10	1.06122e-05	-1.62244	-2.60631e-10	7.63923e-05	-1.69906	-2.60631e-10
143224004	rs75011997	2.3328e-17	-0.255214	-1.17022	2.86727e-06	-1.85347	-1.07761	2.55498e-05	-1.65198	-1.14233
143224135	rs57688343	6.80095e-17	0.769286	-1.12473	2.93067e-06	-1.88645	-1.02277	3.04676e-05	-1.52446	-1.09382
143224344	rs57214024	2.43801e-17	-0.199252	-1.18207	2.81379e-06	-1.85784	-1.09207	2.54319e-05	-1.64391	-1.15502
143224460	rs57614333	5.51159e-18	-2.02901	-0.839226	7.9192e-06	-1.08671	-0.828444	5.34845e-05	-1.19817	-0.857374
143224538	rs34347950	3.56264e-18	-1.99426	-1.31033	1.63155e-06	-2.15891	-1.33601	1.26765e-05	-2.15869	-1.3365
143224566	rs72685548	3.23846e-18	-2.15277	-1.24723	4.06341e-06	-1.31922	-1.2632	2.70576e-05	-1.49727	-1.2397
143224611	rs7013616	5.83514e-18	-2.0271	-0.784095	8.80499e-06	-1.03132	-0.777809	5.96427e-05	-1.14195	-0.804613
143224622	rs75785598	3.23517e-18	-2.14417	-1.25684	3.81983e-06	-1.37213	-1.27211	2.53354e-05	-1.55311	-1.24963
143224644	rs11997501	9.08116e-18	-1.59882	-0.770074	1.04366e-05	-0.880518	-0.758605	8.8423e-05	-0.763414	-0.789394
143224814	rs62514661	8.55973e-18	-1.38439	-1.04364	1.02847e-05	-0.673156	-0.980633	8.04926e-05	-0.640175	-1.0066
143224824	rs62514662	8.55973e-18	-1.38439	-1.04364	1.02847e-05	-0.673156	-0.980633	8.04926e-05	-0.640175	-1.0066
143224897	rs144379462	2.09356e-17	-1.53364	-2.60631e-10	9.64296e-06	-1.71822	-2.60631e-10	6.13761e-05	-1.91792	-2.60631e-10
143225040	rs62514663	8.48982e-18	-1.39621	-1.04001	1.01577e-05	-0.689543	-0.976666	7.94738e-05	-0.656743	-1.00277
143225193	rs35213837	3.49457e-18	-2.00074	-1.32314	1.61845e-06	-2.15809	-1.34489	1.25564e-05	-2.15942	-1.34529
143225299	rs35514971	5.20297e-18	-1.99051	-0.935347	1.05018e-05	-0.702849	-0.930051	6.44991e-05	-0.914021	-0.954269
143225413	rs13248223	3.49457e-18	-2.00074	-1.32314	1.61845e-06	-2.15809	-1.34489	1.25564e-05	-2.15942	-1.34529
143225459	rs62514665	5.76865e-18	-1.75039	-1.07226	6.5836e-06	-1.08784	-1.01202	5.02095e-05	-1.08186	-1.03688
143225600	rs13282544	5.17465e-18	-1.97913	-0.952186	1.07175e-05	-0.669931	-0.942632	6.55711e-05	-0.883566	-0.968239
143225686	rs62514666	3.62473e-17	0.202248	-1.18697	2.98584e-06	-1.79248	-1.09808	3.0018e-05	-1.47286	-1.16028
143225736	rs11167127	3.69675e-18	-1.96158	-1.30606	1.64352e-06	-2.15467	-1.33294	1.27216e-05	-2.15818	-1.33346
143225883	rs11167128	3.50761e-18	-2.00074	-1.31942	1.62254e-06	-2.15809	-1.34237	1.25877e-05	-2.15942	-1.3428
143226176	rs6583588	5.24182e-18	-2.00357	-0.914854	1.0361e-05	-0.741514	-0.904877	6.36599e-05	-0.949758	-0.931627
143226218	rs6583589	3.20889e-18	-2.15049	-1.25868	3.93566e-06	-1.34056	-1.27381	2.6238e-05	-1.5162	-1.25153
143226798	rs7461193	5.55305e-18	-2.01812	-0.842628	8.1742e-06	-1.05604	-0.827425	5.52994e-05	-1.16912	-0.853055
143226877	rs62514704	2.68247e-17	-0.124231	-1.16154	3.05824e-06	-1.79954	-1.06706	2.76235e-05	-1.58323	-1.13305
143226953	rs6583590	6.04319e-18	-1.98772	-0.788441	1.07813e-05	-0.83481	-0.771825	7.19203e-05	-0.959803	-0.799578
143227221	rs7017779	4.36268e-18	-1.9442	-1.1578	3.19659e-06	-1.61584	-1.20652	2.02643e-05	-1.84162	-1.18446
143227318	rs7003042	4.38957e-18	-1.9442	-1.15166	3.2138e-06	-1.61584	-1.20115	2.03809e-05	-1.84162	-1.17873
143227546	rs6991496	5.49482e-18	-2.00357	-0.867716	1.09206e-05	-0.741514	-0.852281	6.71635e-05	-0.949758	-0.878052
143227645	rs62514705	2.72596e-17	-0.124231	-1.14545	3.10654e-06	-1.79954	-1.05139	2.80599e-05	-1.58323	-1.11737
143227893	rs186184598	2.36743e-17	-1.4107	-2.60631e-10	1.45545e-05	-1.30654	-2.60631e-10	0.000118773	-1.25773	-2.60631e-10
143227933	rs7822913	3.79599e-18	-1.93952	-1.30162	1.64988e-06	-2.15795	-1.32578	1.2854e-05	-2.15498	-1.3263
143227935	rs62514706	4.53458e-17	0.423326	-1.1841	3.29028e-06	-1.65353	-1.13994	2.87706e-05	-1.48627	-1.18932
143228106	rs55965102	3.19551e-18	-2.15285	-1.2605	4.01704e-06	-1.31841	-1.27549	2.67084e-05	-1.49655	-1.25341
143228226	rs62514707	2.78296e-17	-0.112022	-1.13697	3.15442e-06	-1.79439	-1.04125	2.84989e-05	-1.57671	-1.10836
143228354	rs3934930	4.34419e-18	-1.95151	-1.15474	3.24303e-06	-1.60409	-1.20385	2.05062e-05	-1.83261	-1.18161
143228376	rs62514708	2.83156e-17	-0.0985511	-1.13313	3.18706e-06	-1.78867	-1.03667	2.88222e-05	-1.56951	-1.10428
143228415	rs3934929	4.34419e-18	-1.95151	-1.15474	3.24303e-06	-1.60409	-1.20385	2.05062e-05	-1.83261	-1.18161
143228714	rs117882891	1.64642e-17	-1.7739	-2.60631e-10	2.07163e-05	-0.953521	-2.60631e-10	0.000167902	-0.911558	-2.60631e-10
143228716	rs11996200	8.88375e-18	-1.37253	-1.01834	1.02401e-05	-0.667457	-0.990675	8.06161e-05	-0.628142	-1.0171
143228831	rs72685554	3.18974e-18	-2.15285	-1.2623	4.01035e-06	-1.31841	-1.27716	2.66586e-05	-1.49655	-1.25528
143228984	rs7461022	4.2599e-18	-1.95869	-1.16715	3.24646e-06	-1.59221	-1.21467	2.04564e-05	-1.82347	-1.19317
143229094	rs62514709	2.85261e-17	-0.0985511	-1.12572	3.21527e-06	-1.78867	-1.02786	2.90494e-05	-1.56951	-1.09643
143229106	rs13259562	3.71123e-18	-1.95435	-1.30937	1.64346e-06	-2.15589	-1.33175	1.27493e-05	-2.15724	-1.33222
143229114	rs58490477	3.30967e-18	-2.12427	-1.25398	3.73087e-06	-1.39835	-1.26946	2.44149e-05	-1.59307	-1.24667
143229124	rs11996322	5.44334e-18	-1.99762	-0.883075	1.09439e-05	-0.723781	-0.867879	6.72434e-05	-0.933372	-0.893248
143229304	rs13277497	5.65197e-18	-1.98541	-0.857681	1.1639e-05	-0.687989	-0.842092	7.12747e-05	-0.900276	-0.868122
143229315	rs59539070	3.19276e-18	-2.15285	-1.26136	4.01386e-06	-1.31841	-1.27628	2.66847e-05	-1.49655	-1.2543
143229388	rs13267013	4.22994e-18	-1.96575	-1.16715	3.28564e-06	-1.58021	-1.21467	2.06467e-05	-1.81421	-1.19317
143229500	rs11167129	3.66364e-18	-1.95935	-1.31728	1.62545e-06	-2.16096	-1.3377	1.27818e-05	-2.1488	-1.33812
143229695	rs11167130	4.22453e-18	-1.97715	-1.15703	3.53708e-06	-1.52784	-1.1933	2.20535e-05	-1.77417	-1.1673
143229759	rs57304954	4.22994e-18	-1.96575	-1.16715	3.28564e-06	-1.58021	-1.21467	2.06467e-05	-1.81421	-1.19317
143229806	rs67088171	4.2174e-18	-1.96575	-1.17012	3.27717e-06	-1.58021	-1.21725	2.05897e-05	-1.81421	-1.19594
143230396	rs62514710	5.75924e-18	-1.95898	-0.865308	1.26312e-05	-0.602691	-0.845585	7.59278e-05	-0.831322	-0.873835
143230429	rs62514711	2.93046e-17	-0.114571	-1.08278	3.28462e-06	-1.79546	-0.999728	2.95847e-05	-1.57808	-1.06961
143230603	rs11167131	1.61064e-17	-1.79587	-2.60631e-10	1.03206e-05	-1.6503	-2.60631e-10	7.64071e-05	-1.69886	-2.60631e-10
143230657	rs67089026	3.35877e-18	-2.14931	-1.21421	4.12136e-06	-1.3506	-1.21767	2.77823e-05	-1.52509	-1.18545
143231024	rs117292062	1.64921e-17	-1.77221	-2.60631e-10	1.70819e-05	-1.14642	-2.60631e-10	0.000167755	-0.912435	-2.60631e-10
143231065	rs76607049	1.07137e-16	0.0990199	-2.60631e-10	1.44015e-05	-1.31711	-2.60631e-10	0.000151446	-1.01471	-2.60631e-10
143231262	rs117339349	2.53338e-17	-2.90482e-10	-1.34295	1.49684e-05	-2.90482e-10	-1.2785	0.00011635	-2.90482e-10	-1.27834
143231415	rs62514712	3.25177e-17	0.00321142	-1.09652	3.45629e-06	-1.74473	-0.999522	3.15734e-05	-1.51444	-1.06818
143231943	rs62641773	1.84069e-17	-1.66237	-2.60631e-10	0.000110388	0.719556	-2.60631e-10	0.000351562	-0.172553	-2.60631e-10
143232175	rs138461519	2.1065e-17	-1.52748	-2.60631e-10	9.69307e-06	-1.71303	-2.60631e-10	6.16125e-05	-1.91407	-2.60631e-10
143233052	rs13266904	4.56758e-18	-1.98167	-1.07444	2.62022e-06	-1.97842	-1.04277	1.91838e-05	-1.9866	-1.09427
143233057	rs76013409	1.81078e-17	-1.67875	-2.60631e-10	6.26705e-06	-2.14914	-2.60631e-10	4.83112e-05	-2.15728	-2.60631e-10
143233062	rs72685561	1.29953e-17	-2.0105	-2.60631e-10	4.26919e-05	-0.230436	-2.60631e-10	0.000160955	-0.953812	-2.60631e-10
143233312	rs10110636	3.50483e-18	-1.99426	-1.32669	1.61773e-06	-2.15891	-1.34451	1.2573e-05	-2.15869	-1.34469
143233431	rs10113665	3.50483e-18	-1.99426	-1.32669	1.61773e-06	-2.15891	-1.34451	1.2573e-05	-2.15869	-1.34469
143233571	rs7817259	5.6754e-18	-2.15906	-0.67989	6.03565e-06	-1.5434	-0.643358	4.04842e-05	-1.66825	-0.66578
143233677	rs10085978	3.79141e-18	-2.1611	-1.08126	2.19068e-06	-2.15028	-1.04995	1.60751e-05	-2.15682	-1.10085
143233761	rs80171942	2.41303e-17	-1.39162	-2.60631e-10	6.20133e-06	-2.15968	-2.60631e-10	4.86062e-05	-2.15119	-2.60631e-10
143234198	rs28571173	3.54257e-18	-1.9816	-1.32864	1.61355e-06	-2.16011	-1.34589	1.25776e-05	-2.15696	-1.34606
143234242	rs67297611	3.34548e-18	-2.1511	-1.21639	4.24945e-06	-1.31783	-1.21982	2.82693e-05	-1.50533	-1.18783
143234247	rs117144093	1.15891e-17	-2.12503	-2.60631e-10	1.06486e-05	-1.61901	-2.60631e-10	9.43148e-05	-1.4883	-2.60631e-10
143234263	rs7461286	3.55805e-18	-1.97474	-1.33114	1.61003e-06	-2.16056	-1.34763	1.25697e-05	-2.15586	-1.34779
143234609	rs7465378	3.29088e-18	-2.15667	-1.22726	4.39542e-06	-1.27331	-1.23057	2.93345e-05	-1.45643	-1.19974
143234770	rs79059820	1.11839e-17	-2.16062	-2.60631e-10	6.63547e-06	-2.09201	-2.60631e-10	5.51058e-05	-2.02568	-2.60631e-10
143234817	rs10099944	3.65298e-18	-1.94271	-1.33684	1.60301e-06	-2.16109	-1.35148	1.25892e-05	-2.15049	-1.35161
143234857	rs141016646	1.29506e-17	-2.01395	-2.60631e-10	6.73624e-06	-2.07694	-2.60631e-10	5.2735e-05	-2.06966	-2.60631e-10
143234923	rs10090285	4.96655e-18	-2.15484	-0.817526	5.61205e-06	-1.4747	-0.784833	3.54599e-05	-1.66163	-0.804911
143234964	rs62514713	5.19287e-18	-1.8065	-1.1213	2.21796e-06	-2.15928	-1.02858	1.6411e-05	-2.1427	-1.09429
143235004	rs10087298	3.63298e-18	-1.94604	-1.339	1.60078e-06	-2.16107	-1.35288	1.25756e-05	-2.15017	-1.35301
143235054	rs10100233	3.63556e-18	-1.94604	-1.33829	1.60152e-06	-2.16107	-1.35242	1.25813e-05	-2.15017	-1.35256
143235058	rs62514714	5.21643e-18	-1.7949	-1.12838	2.20159e-06	-2.15835	-1.03691	1.63333e-05	-2.13998	-1.10175
143235315	rs10104197	3.92925e-18	-1.85643	-1.35021	1.60503e-06	-2.15186	-1.35944	1.28264e-05	-2.12392	-1.35951
143235330	rs13258478	4.20388e-18	-1.79258	-1.3465	1.60361e-06	-2.15475	-1.35744	1.29668e-05	-2.11501	-1.35754
143235334	rs10093579	4.47011e-18	-2.1254	-0.952276	4.1198e-06	-1.64443	-0.924209	2.67961e-05	-1.80465	-0.942034
143235368	rs7463055	1.2261e-17	-1.56528	-0.50339	2.36504e-05	-0.192943	-0.62812	0.000128065	-0.511776	-0.670623
143235383	rs11996220	3.29403e-18	-2.15735	-1.22563	4.44638e-06	-1.2634	-1.22896	2.96479e-05	-1.4476	-1.19795
143235443	rs10093719	3.83884e-18	-1.92315	-1.30677	1.63681e-06	-2.1601	-1.33159	1.29353e-05	-2.14456	-1.33042
143235506	rs7828873	3.23005e-18	-2.161	-1.2416	3.93911e-06	-1.37491	-1.23858	2.87261e-05	-1.46577	-1.21136
143235563	rs10090782	3.61503e-18	-1.92785	-1.36214	1.58701e-06	-2.16106	-1.36153	1.24798e-05	-2.14934	-1.36149
143235800	rs62514715	4.93661e-18	-1.84953	-1.12889	2.19423e-06	-2.1611	-1.03751	1.61387e-05	-2.15144	-1.10229
143235878	rs7829436	3.27145e-18	-2.15804	-1.23182	4.46909e-06	-1.25219	-1.23507	2.9743e-05	-1.4376	-1.20474
143235886	rs58659737	4.98227e-18	-1.79304	-1.17617	2.08029e-06	-2.15819	-1.09375	1.55347e-05	-2.13953	-1.15233
143236251	rs13248553	3.64317e-18	-1.93952	-1.34271	1.60332e-06	-2.15795	-1.35441	1.24804e-05	-2.15498	-1.35579
143236759	rs7463437	3.56898e-18	-1.95341	-1.3494	1.59085e-06	-2.16114	-1.35904	1.24696e-05	-2.15179	-1.35986
143237008	rs60375626	5.68767e-18	-1.65675	-1.18004	2.14587e-06	-2.12249	-1.0984	1.62394e-05	-2.09105	-1.15645
143237163	rs13261991	3.2411e-18	-2.03905	-1.36013	1.60112e-06	-2.15123	-1.36251	1.23253e-05	-2.16086	-1.36242
143237228	rs62514718	5.29392e-18	-1.72518	-1.18335	2.10102e-06	-2.13963	-1.10239	1.57995e-05	-2.115	-1.15996
143237526	rs13259444	3.25475e-18	-2.04426	-1.35072	1.59813e-06	-2.15657	-1.35905	1.23848e-05	-2.15844	-1.36003
143238483	rs7843340	4.00268e-18	-2.13999	-1.04814	3.70022e-06	-1.62467	-1.05138	2.34307e-05	-1.79181	-1.08908
143238609	rs75597096	1.60457e-16	0.502937	-2.60631e-10	6.16169e-05	0.136492	-2.60631e-10	0.000657111	0.452913	-2.60631e-10
143239609	rs7820713	3.95164e-18	-2.12969	-1.07127	3.60211e-06	-1.62909	-1.07383	2.26856e-05	-1.82005	-1.09316
143239831	rs13248212	3.6981e-18	-2.14441	-1.12286	3.62371e-06	-1.57176	-1.12519	2.26537e-05	-1.77194	-1.14268
143240033	rs7461054	3.70151e-18	-2.1462	-1.12015	3.68564e-06	-1.56082	-1.11918	2.29312e-05	-1.76305	-1.1394
143240263	rs7463731	4.58952e-18	-1.9497	-1.10162	5.0486e-06	-1.26819	-1.09714	3.09767e-05	-1.4812	-1.12051
143241059	rs13255560	3.0206e-18	-2.13637	-1.33326	1.63828e-06	-2.16058	-1.33021	1.26504e-05	-2.15065	-1.34661
143241087	rs79542571	3.42276e-18	-2.16061	-1.18403	4.62435e-06	-1.26939	-1.18372	3.273e-05	-1.39174	-1.15491
143241297	rs13263134	3.88692e-18	-2.1208	-1.09668	3.03852e-06	-1.78454	-1.08853	2.00137e-05	-1.92513	-1.1134
143241596	rs574442531	2.78602e-17	-2.90482e-10	-1.24789	1.53227e-05	-2.90482e-10	-1.25511	0.000121494	-2.90482e-10	-1.23507
143241795	rs13275376	3.95578e-18	-2.11995	-1.07997	3.21526e-06	-1.74135	-1.07519	2.11135e-05	-1.88668	-1.09835
143241798	rs13264622	3.11064e-18	-2.10715	-1.33311	1.75069e-06	-2.09438	-1.33005	1.30758e-05	-2.11768	-1.34649
143241799	rs73716133	3.49394e-18	-2.16052	-1.16354	4.94136e-06	-1.2236	-1.16321	3.30673e-05	-1.40354	-1.13286
143241930	rs143745453	1.48392e-17	-1.87782	-2.60631e-10	7.15817e-06	-2.01619	-2.60631e-10	5.88445e-05	-1.96004	-2.60631e-10
143242191	rs78487052	4.58213e-17	-2.90482e-10	-0.750343	2.11624e-05	-2.90482e-10	-0.932216	0.000168252	-2.90482e-10	-0.909476
143242219	rs55977224	1.16209e-17	-2.12229	-2.60631e-10	2.20222e-05	-0.892392	-2.60631e-10	9.88531e-05	-1.44131	-2.60631e-10
143242320	rs7831563	3.63363e-18	-2.15982	-1.12504	5.02302e-06	-1.24573	-1.12468	3.37807e-05	-1.42343	-1.09162
143242360	rs142727231	4.93937e-17	-0.67527	-2.60631e-10	1.55395e-05	-1.24106	-2.60631e-10	0.000124669	-1.20928	-2.60631e-10
143242434	rs6583594	3.86354e-18	-2.14078	-1.08273	3.59248e-06	-1.62763	-1.07797	2.30786e-05	-1.79502	-1.10102
143243745	rs7463357	3.49091e-18	-2.15398	-1.17095	6.47109e-06	-0.946475	-1.17062	4.25719e-05	-1.14292	-1.14082
143244145	rs56651696	4.15477e-18	-2.07817	-1.07266	6.78417e-06	-1.00973	-1.06012	4.10964e-05	-1.23571	-1.08331
143244485	rs56651660	3.03012e-18	-2.10426	-1.36223	1.69721e-06	-2.09347	-1.36199	1.28964e-05	-2.11623	-1.36176
143244771	rs111161526	3.00754e-18	-2.11413	-1.35984	1.69848e-06	-2.09545	-1.35925	1.2765e-05	-2.12563	-1.36261
143246016	rs58705028	4.06942e-18	-2.12877	-1.04282	3.98721e-06	-1.55581	-1.04555	2.58616e-05	-1.71323	-1.06895
143246165	rs11991419	3.94627e-18	-2.09868	-1.10364	3.86337e-06	-1.52383	-1.10908	2.41431e-05	-1.72229	-1.12865
143246244	rs11995307	3.93729e-18	-2.08025	-1.12435	3.58653e-06	-1.5777	-1.12956	2.26427e-05	-1.76679	-1.14831
143246307	rs11996095	3.78088e-18	-2.09327	-1.15187	3.43275e-06	-1.59381	-1.15727	2.20508e-05	-1.76831	-1.17328
143246555	rs7462473	3.94158e-18	-2.09043	-1.11308	3.45126e-06	-1.63315	-1.11255	2.24549e-05	-1.79098	-1.13246
143247327	rs7000077	3.92536e-18	-2.09268	-1.11496	3.46944e-06	-1.60507	-1.13538	2.18683e-05	-1.78951	-1.16039
143247331	rs10429387	3.835e-18	-2.09624	-1.13468	3.43992e-06	-1.59474	-1.15426	2.16652e-05	-1.78106	-1.17818
143247678	rs11167132	6.3865e-18	-1.87249	-0.848412	5.4939e-06	-1.34312	-0.937683	3.63982e-05	-1.46074	-0.979677
143247742	rs11781880	3.43788e-18	-1.99087	-1.34936	1.67576e-06	-2.107	-1.36118	1.31144e-05	-2.10036	-1.36087
143248197	rs11997375	3.51181e-18	-2.04442	-1.27454	6.98879e-06	-0.814878	-1.22526	5.20622e-05	-0.858098	-1.2244
143248419	rs77058448	2.62472e-17	-2.90482e-10	-1.30753	1.48794e-05	-2.90482e-10	-1.28447	0.000114572	-2.90482e-10	-1.29374
143248434	rs117763484	2.25834e-17	-1.45788	-2.60631e-10	6.21435e-06	-2.15758	-2.60631e-10	4.8678e-05	-2.14971	-2.60631e-10
143248524	rs189044927	3.86726e-17	-2.90482e-10	-0.919961	1.96317e-05	-2.90482e-10	-1.0073	0.000151354	-2.90482e-10	-1.01532
143248744	rs12550523	6.46045e-17	0.262225	-0.669033	3.16263e-06	-2.13897	-0.694068	2.6239e-05	-2.09304	-0.674652
143249161	rs7832870	5.28818e-18	-1.71037	-1.19924	3.13462e-06	-1.72577	-1.11617	2.26246e-05	-1.82733	-1.08857
143249252	rs6583595	4.74029e-18	-2.1369	-0.882089	3.42196e-06	-1.89325	-0.860984	2.46525e-05	-1.99094	-0.83912
143249727	rs7823353	4.80273e-18	-1.6969	-1.30901	1.90571e-06	-2.04687	-1.29272	1.37708e-05	-2.13504	-1.27735
143250360	rs73716134	4.53092e-18	-1.83251	-1.23166	2.83736e-06	-1.82125	-1.12032	2.06031e-05	-1.919	-1.0905
143250541	rs12543791	3.05081e-18	-2.11771	-1.34198	1.79719e-06	-2.06807	-1.33015	1.58926e-05	-1.9351	-1.33399
143250641	rs55801296	1.30523e-16	1.63326	-1.3368	2.44647e-06	-1.78072	-1.30908	2.28973e-05	-1.5932	-1.31072
143250705	rs55881986	3.56395e-16	2.6086	-1.30765	3.12828e-06	-1.57447	-1.26949	3.15081e-05	-1.31304	-1.27166
143250850	rs55749264	2.19174e-15	4.35237	-1.23501	6.09395e-06	-1.03989	-1.13726	4.63355e-05	-1.08192	-1.11711
143251327	rs4976997	3.26035e-18	-2.10667	-1.28658	1.84916e-06	-2.08269	-1.28702	1.61696e-05	-1.95823	-1.29358
143251402	rs4976958	2.64302e-16	2.36206	-1.36006	3.39637e-06	-1.41813	-1.3436	2.87146e-05	-1.34242	-1.33512
143251458	rs4976959	7.24445e-18	-1.29809	-1.29676	1.93586e-06	-2.05733	-1.26656	1.48023e-05	-2.0658	-1.27436
143251616	rs7823186	6.56637e-18	-2.16113	-0.532003	4.30147e-06	-1.98053	-0.544952	3.32137e-05	-2.01462	-0.517359
143251861	rs56239519	6.35407e-18	-1.47328	-1.25272	1.86603e-06	-2.12127	-1.23936	1.50265e-05	-2.07358	-1.25154
143251969	rs11785809	2.24253e-17	-2.01024	0.545337	2.20893e-05	-1.637	0.747646	0.000159406	-1.70976	0.746268
143252039	rs56254596	3.12643e-16	2.27047	-1.1005	3.1649e-06	-1.77827	-1.05405	2.81395e-05	-1.68037	-1.0174
143252184	rs11776418	4.44558e-17	-1.56775	0.78715	1.79935e-05	-1.94419	0.84976	0.000132836	-1.99283	0.847005
143252274	rs59162367	7.47582e-18	-1.23958	-1.32384	1.84929e-06	-2.07158	-1.29806	1.41297e-05	-2.08142	-1.30524
143252328	rs58192102	7.27712e-18	-1.25886	-1.3315	1.83599e-06	-2.06544	-1.31142	1.40318e-05	-2.07562	-1.31799
143252446	rs73375415	8.25253e-18	-1.10691	-1.35766	1.70468e-06	-2.11157	-1.3395	1.31656e-05	-2.11587	-1.34146
143252478	rs73375418	7.97678e-18	-1.14834	-1.35022	1.76429e-06	-2.0972	-1.3195	1.35552e-05	-2.10547	-1.3227
143252526	rs73375420	8.56691e-18	-1.072	-1.35518	1.6482e-06	-2.12214	-1.36262	1.27315e-05	-2.12829	-1.36257
143252943	rs57070783	8.64521e-18	-1.06489	-1.3532	1.679e-06	-2.13312	-1.33312	1.29412e-05	-2.13851	-1.33601
143252973	rs60325150	1.00325e-16	0.498438	-0.465114	2.8425e-05	-0.465738	-0.171437	0.000273353	-0.317293	-0.106881
143253079	rs112601708	1.0219e-17	-0.983505	-1.26734	1.88633e-06	-2.13093	-1.21888	1.44822e-05	-2.13776	-1.22426
143253086	rs77374799	1.2652e-17	-0.796278	-1.241	1.9053e-06	-2.15291	-1.1869	1.46702e-05	-2.15626	-1.19286
143253090	rs77148793	1.24651e-17	-0.796278	-1.25588	1.87133e-06	-2.15291	-1.20488	1.44133e-05	-2.15626	-1.21053
143253094	rs79913391	1.10939e-17	-0.918345	-1.25035	1.90775e-06	-2.14035	-1.19817	1.46592e-05	-2.14594	-1.20393
143253186	rs56041768	1.19717e-16	0.710984	-0.500945	2.83275e-05	-0.42784	-0.212771	0.000275178	-0.268192	-0.149331
143253271	rs55671251	1.64193e-16	0.839362	-0.313414	3.68461e-05	-0.355147	-0.0225466	0.000357292	-0.21285	0.0564635
143253443	rs56217456	6.36554e-16	2.33119	-0.450211	5.55766e-05	0.187595	-0.154277	0.000507767	0.284348	-0.0892651
143253837	rs73716135	1.17617e-16	0.710984	-0.518644	2.77538e-05	-0.42784	-0.233231	0.000269454	-0.268192	-0.17035
143254037	rs7003922	4.15782e-16	2.46367	-1.0086	4.96621e-06	-1.4057	-0.976088	4.43312e-05	-1.3034	-0.93985
143254228	rs185890368	2.6548e-17	-2.90482e-10	-1.29614	1.45468e-05	-2.90482e-10	-1.30707	0.000114021	-2.90482e-10	-1.29856
143254270	rs73716136	1.31667e-16	0.873354	-0.568168	2.85392e-05	-0.342526	-0.290638	0.000283389	-0.158765	-0.229354
143254326	rs182421732	2.87079e-17	-2.90482e-10	-1.21792	1.53772e-05	-2.90482e-10	-1.25156	0.000121564	-2.90482e-10	-1.2345
143254341	rs6999695	3.52118e-16	2.27384	-0.984964	4.6729e-06	-1.48124	-0.961426	4.12763e-05	-1.38402	-0.930631
143254549	rs73375424	8.72629e-18	-1.05037	-1.35838	1.67053e-06	-2.12918	-1.34213	1.28732e-05	-2.13557	-1.34422
143254940	rs73375426	8.27492e-18	-1.10348	-1.35838	1.68693e-06	-2.11941	-1.34213	1.2987e-05	-2.12676	-1.34422
143254962	rs116949866	1.90284e-17	-1.62916	-2.60631e-10	6.19475e-06	-2.16074	-2.60631e-10	4.8176e-05	-2.16008	-2.60631e-10
143255593	rs73375429	6.80744e-18	-1.33319	-1.32389	2.11151e-06	-1.94997	-1.28707	1.57958e-05	-1.98404	-1.29116
143255620	rs62514724	1.20209e-17	-2.08844	-2.60631e-10	6.22181e-06	-2.15638	-2.60631e-10	4.91701e-05	-2.13966	-2.60631e-10
143256695	rs7831744	1.46213e-16	1.32459	-0.914616	2.80391e-06	-1.94856	-1.00487	2.3706e-05	-1.84126	-1.02795
143256699	rs7817648	3.73858e-18	-1.94266	-1.31372	2.57233e-06	-1.80572	-1.23391	1.96573e-05	-1.84882	-1.20767
143257005	rs73375432	1.05886e-17	-0.853804	-1.36151	1.67145e-06	-2.11208	-1.35867	1.27567e-05	-2.12932	-1.35956
143257113	rs7845817	9.10124e-16	2.99764	-0.759154	6.81531e-06	-1.32972	-0.735548	6.48692e-05	-1.16825	-0.694314
143257317	rs7846108	1.28182e-16	0.895045	-0.616682	2.7902e-05	-0.283177	-0.372571	0.000275189	-0.10507	-0.312411
143257568	rs73375434	1.13684e-17	-0.785826	-1.35843	1.6221e-06	-2.13871	-1.36202	1.2441e-05	-2.15165	-1.36229
143257760	rs28655823	1.31851e-16	0.879149	-0.572565	3.02057e-05	-0.295633	-0.280779	0.000296994	-0.118105	-0.223124
143257795	rs7007430	1.06681e-17	-0.8478	-1.36004	1.63768e-06	-2.12999	-1.36118	1.25221e-05	-2.14573	-1.36172
143258281	rs79033803	6.63963e-17	-0.37945	-2.60631e-10	1.10993e-05	-1.57756	-2.60631e-10	7.78075e-05	-1.6807	-2.60631e-10
143258319	rs138217259	1.11828e-17	-2.16071	-2.60631e-10	7.32534e-06	-1.9931	-2.60631e-10	5.80679e-05	-1.97333	-2.60631e-10
143258503	rs11167133	1.30453e-17	-2.13615	0.129488	6.77609e-06	-2.14258	0.071536	5.37857e-05	-2.15109	0.101157
143258521	rs7460879	2.73889e-16	1.58979	-0.552156	5.30793e-05	0.269106	-0.281763	0.000535537	0.471161	-0.222832
143258721	rs7460934	1.00512e-16	0.728277	-0.693087	2.66428e-05	-0.263826	-0.438098	0.000276494	-0.0298801	-0.382873
143258804	rs7464741	3.76485e-18	-1.88843	-1.36095	2.66631e-06	-1.67397	-1.32977	1.99754e-05	-1.72298	-1.31746
143259173	rs4075825	7.02629e-18	-1.66964	-0.955796	2.31519e-06	-2.06799	-1.07696	1.90745e-05	-1.99896	-1.08763
143259220	rs4075826	2.03772e-17	-2.14545	0.584774	1.21498e-05	-1.94944	0.462307	9.23209e-05	-1.99828	0.488608
143259247	rs4075827	8.23138e-16	2.13803	-2.60631e-10	6.46322e-05	0.184268	-2.60631e-10	0.000572897	0.315766	-2.60631e-10
143259264	rs77446635	1.47969e-17	-1.88067	-2.60631e-10	6.19865e-06	-2.16011	-2.60631e-10	4.94277e-05	-2.13443	-2.60631e-10
143259455	rs7828532	7.99948e-18	-1.13496	-1.36076	2.96125e-06	-1.55453	-1.3443	2.29877e-05	-1.56516	-1.33482
143259475	rs72685580	1.24434e-17	-2.0539	-2.60631e-10	6.4173e-06	-2.12545	-2.60631e-10	4.8518e-05	-2.153	-2.60631e-10
143259528	rs73375438	7.6e-18	-1.22794	-1.319	1.6758e-06	-2.1182	-1.34995	1.28695e-05	-2.13142	-1.34866
143259675	rs35275531	5.22903e-15	3.99319	-0.00630431	4.77945e-05	0.06548	-0.183015	0.00050532	0.369992	-0.179739
143259732	rs7836666	4.99164e-18	-1.60656	-1.36077	4.01317e-06	-1.25364	-1.34122	2.65565e-05	-1.42582	-1.32985
143259852	rs72685581	3.88122e-17	-0.916356	-2.60631e-10	3.47344e-05	-0.436714	-2.60631e-10	0.000325803	-0.248646	-2.60631e-10
143259889	rs4075397	1.75608e-15	2.77102	0.124726	2.94142e-05	-0.507587	-0.0953793	0.000344745	-0.0637892	-0.128345
143260557	rs10107438	1.35741e-17	-1.96693	-2.60631e-10	6.19775e-06	-2.16026	-2.60631e-10	4.83395e-05	-2.15669	-2.60631e-10
143260694	rs4976988	6.67525e-18	-1.72361	-0.953074	4.0327e-06	-1.5009	-1.08911	2.45581e-05	-1.71333	-1.12057
143260713	rs72685582	6.38739e-17	-0.418181	-2.60631e-10	1.22643e-05	-1.47775	-2.60631e-10	7.29286e-05	-1.74546	-2.60631e-10
143260834	rs4976989	1.98683e-17	-0.606663	-0.9793	3.08988e-06	-1.73381	-1.1225	2.22768e-05	-1.80118	-1.13021
143260838	rs75012361	3.88485e-18	-1.87183	-1.34618	2.48747e-06	-1.71072	-1.36246	1.83602e-05	-1.76383	-1.36093
143260995	rs77230682	5.9996e-17	-0.67307	0.192256	6.31854e-06	-2.0002	-0.140758	4.75492e-05	-1.96767	-0.205507
143261211	rs72685583	1.89804e-17	-1.63168	-2.60631e-10	6.19493e-06	-2.16071	-2.60631e-10	4.81294e-05	-2.16105	-2.60631e-10
143261409	rs76024743	1.53185e-17	-1.84603	-2.60631e-10	6.20656e-06	-2.15884	-2.60631e-10	4.93454e-05	-2.1361	-2.60631e-10
143261816	rs62514725	1.70934e-17	-1.7364	-2.60631e-10	3.21645e-05	-0.51358	-2.60631e-10	0.000107297	-1.35934	-2.60631e-10
143262267	rs565961539	2.26007e-17	-1.45711	-2.60631e-10	6.4042e-06	-2.12749	-2.60631e-10	5.16279e-05	-2.09088	-2.60631e-10
143262362	rs10090017	5.67907e-18	-1.6059	-1.2324	1.80098e-06	-2.15836	-1.23775	1.38554e-05	-2.15241	-1.25386
143262415	rs117887959	1.14754e-17	-2.13489	-2.60631e-10	1.0924e-05	-1.59348	-2.60631e-10	5.91497e-05	-1.95487	-2.60631e-10
143262465	rs6984926	3.60272e-18	-2.12049	-1.17291	4.33475e-06	-1.49264	-1.02514	2.75276e-05	-1.77048	-0.949272
143262466	rs78911607	8.98492e-18	-1.27962	-1.09992	4.56516e-06	-1.64669	-0.819305	3.08858e-05	-1.88803	-0.716617
143262518	rs62514726	4.95855e-18	-2.00583	-0.968147	4.03602e-06	-1.84732	-0.741869	2.92176e-05	-2.03057	-0.629599
143262618	rs116958303	3.21233e-17	-2.90482e-10	-1.10551	1.62077e-05	-2.90482e-10	-1.19896	0.000128711	-2.90482e-10	-1.17737
143262747	rs11781111	1.2621e-17	-1.88719	-0.152534	9.78342e-06	-1.31561	-0.388142	7.05613e-05	-1.39907	-0.379392
143262903	rs7011367	3.71874e-17	-1.24908	0.289962	1.22147e-05	-1.70873	0.226925	0.000121012	-1.60432	0.365268
143263374	rs7827523	4.24104e-17	-1.50857	0.68087	1.70991e-05	-1.71309	0.567669	0.000173405	-1.57412	0.694815
143263423	rs55919504	6.11755e-18	-2.069	-0.694926	4.39753e-06	-2.03419	-0.469211	3.67675e-05	-2.10193	-0.328392
143263609	rs7821413	7.9247e-18	-1.60646	-0.898645	3.21174e-06	-2.09543	-0.722205	2.49841e-05	-2.10069	-0.716009
143263689	rs72685590	6.37214e-18	-2.02139	-0.70177	4.14012e-06	-2.07426	-0.489462	3.47057e-05	-2.12778	-0.360255
143263875	rs117391602	1.35892e-17	-1.96582	-2.60631e-10	6.54443e-06	-2.10583	-2.60631e-10	5.56389e-05	-2.01606	-2.60631e-10
143264221	rs13270212	4.55904e-18	-1.76703	-1.29095	1.78234e-06	-2.14842	-1.25809	1.44159e-05	-2.08797	-1.27864
143264389	rs4075833	3.23827e-17	-1.97627	0.878805	2.94665e-05	-1.53952	0.938325	0.000230298	-1.56693	0.971363
143264545	rs7462759	2.97456e-18	-2.15799	-1.32701	1.96327e-06	-2.00489	-1.30494	1.59164e-05	-1.94948	-1.31811
143264657	rs141606995	1.29737e-17	-2.01216	-2.60631e-10	9.83827e-06	-1.69816	-2.60631e-10	9.44353e-05	-1.48703	-2.60631e-10
143265173	rs3935507	4.02915e-18	-2.11553	-1.06601	3.22997e-06	-1.88585	-0.926118	2.35735e-05	-1.9539	-0.920918
143265313	rs4075832	4.4475e-17	-1.42865	0.648488	1.83711e-05	-1.78649	0.712828	0.000152191	-1.74854	0.738743
143265728	rs117828382	1.8364e-16	0.637883	-2.60631e-10	9.34499e-06	-1.7496	-2.60631e-10	9.03036e-05	-1.53176	-2.60631e-10
143266755	rs10113305	1.65807e-17	-2.15578	0.388927	3.5894e-05	-0.860301	0.456427	0.000236508	-1.04611	0.477153
143267020	rs10096374	7.34398e-18	-1.37072	-1.2105	1.97459e-06	-2.13198	-1.1721	1.59898e-05	-2.05819	-1.2048
143267355	rs76249375	1.58747e-17	-0.449455	-1.36091	1.58855e-06	-2.15935	-1.36228	1.24408e-05	-2.15215	-1.36181
143267392	rs4976998	2.2092e-17	-0.252288	-1.22759	1.89841e-06	-2.16079	-1.18264	1.43223e-05	-2.15545	-1.21767
143267749	rs62511780	3.32829e-15	4.52186	-0.986733	1.86409e-06	-2.14426	-1.21741	1.544e-05	-2.10128	-1.1967
143267760	rs58903443	2.67691e-16	1.63683	-0.622094	5.18391e-06	-1.95982	-0.379067	5.75336e-05	-1.75616	-0.226409
143267802	rs7845512	2.08306e-16	2.1188	-1.35488	2.11772e-06	-1.87737	-1.35673	2.05554e-05	-1.65561	-1.35621
143267962	rs7825509	2.54586e-16	1.52494	-0.560393	5.59385e-06	-1.93084	-0.331939	6.25159e-05	-1.71924	-0.180279
143268200	rs9801943	9.41021e-18	-2.16071	-0.172589	1.172e-05	-1.22013	-0.303014	9.32597e-05	-1.26226	-0.237288
143268285	rs9801766	2.29455e-17	-0.184417	-1.25755	1.86945e-06	-2.14606	-1.21274	1.39697e-05	-2.16087	-1.23718
143268486	rs35984592	5.87523e-18	-1.66633	-1.13802	2.83822e-06	-2.15241	-0.788858	2.49374e-05	-2.11116	-0.707406
143268630	rs11778210	3.01841e-14	6.72681	-0.986835	1.85585e-06	-2.13519	-1.23091	1.59374e-05	-2.06046	-1.20581
143268814	rs62511782	1.728e-15	3.90665	-1.02702	1.79395e-06	-2.1611	-1.23892	1.43661e-05	-2.15081	-1.21926
143268842	rs76869339	2.53407e-17	-2.90482e-10	-1.34268	1.47333e-05	-2.90482e-10	-1.29433	0.000112446	-2.90482e-10	-1.31247
143268847	rs34476929	9.05165e-18	-2.16016	-0.211981	1.14444e-05	-1.19964	-0.347304	9.07277e-05	-1.24223	-0.284845
143268889	rs7465156	9.04379e-18	-2.16103	-0.211981	1.09873e-05	-1.2404	-0.347304	8.71842e-05	-1.28207	-0.284845
143268945	rs11785027	1.66669e-15	3.867	-1.0235	1.79808e-06	-2.16095	-1.23678	1.43766e-05	-2.15239	-1.21695
143269204	rs55822244	2.09299e-16	1.41601	-0.647337	4.90092e-06	-1.97163	-0.423387	5.29768e-05	-1.7809	-0.284191
143269443	rs4976999	3.64935e-15	4.60774	-0.980531	3.95084e-06	-1.76118	-0.849331	3.48761e-05	-1.65497	-0.828165
143269482	rs4977000	8.78833e-18	-2.15885	-0.242817	1.14977e-05	-1.16675	-0.375551	9.12822e-05	-1.21007	-0.310913
143269838	rs4977001	8.7437e-18	-2.15957	-0.247192	1.19161e-05	-1.12619	-0.380363	8.74673e-05	-1.24476	-0.318913
143269848	rs4977002	2.36477e-17	-0.102951	-1.30888	1.7622e-06	-2.1382	-1.27968	1.31598e-05	-2.16098	-1.29679
143269874	rs79783289	7.6003e-17	-2.90482e-10	-0.244319	6.23813e-05	-2.90482e-10	0.148821	0.000438318	-2.90482e-10	0.0480039
143269947	rs62511784	2.47865e-16	1.49182	-0.554027	5.83261e-06	-1.89626	-0.324724	6.38365e-05	-1.70606	-0.172552
143270056	rs4977003	1.83443e-17	-0.319087	-1.34669	1.64464e-06	-2.15565	-1.33127	1.26647e-05	-2.15692	-1.3392
143270614	rs4976960	2.07107e-17	-0.20725	-1.33719	1.68257e-06	-2.148	-1.31612	1.27523e-05	-2.16054	-1.32869
143270729	rs3923878	7.75629e-18	-2.15562	-0.370971	1.05142e-05	-1.11324	-0.518479	8.28217e-05	-1.15772	-0.460528
143270885	rs4976961	2.55948e-17	-0.00829665	-1.32441	1.74699e-06	-2.12725	-1.29929	1.29581e-05	-2.1591	-1.31412
143270994	rs62511785	2.60058e-16	1.45874	-0.472926	6.34186e-06	-1.91672	-0.220556	6.8329e-05	-1.7527	-0.0579085
143271092	rs117679493	1.10741e-15	2.43468	-2.60631e-10	2.15516e-05	-0.913992	-2.60631e-10	0.000141328	-1.08386	-2.60631e-10
143271212	rs78497538	1.81091e-12	9.83425	-2.60631e-10	0.000246642	1.52349	-2.60631e-10	0.0025913	1.82498	-2.60631e-10
143271298	rs6583596	1.93873e-17	-0.273281	-1.33719	1.66157e-06	-2.16056	-1.31612	1.29232e-05	-2.14723	-1.32869
143271384	rs7460809	2.14576e-17	-0.171822	-1.33719	1.68772e-06	-2.14494	-1.31612	1.27465e-05	-2.161	-1.32869
143271433	rs4977004	8.37866e-18	-2.15202	-0.297385	1.21806e-05	-1.0694	-0.415203	9.59349e-05	-1.11481	-0.356456
143271755	rs140733871	1.40571e-17	-1.93196	-2.60631e-10	1.92278e-05	-1.02809	-2.60631e-10	0.000164056	-0.934735	-2.60631e-10
143271935	rs4977006	1.02386e-16	-2.90482e-10	0.0536538	3.21653e-05	-2.90482e-10	-0.513557	0.000252052	-2.90482e-10	-0.505305
143272280	rs4977007	2.55236e-17	0.00619525	-1.34168	1.71044e-06	-2.12541	-1.32228	1.27101e-05	-2.15863	-1.33391
143272551	rs7388078	6.44312e-17	0.584343	-0.993837	2.13419e-06	-2.09543	-1.13092	1.55182e-05	-2.15293	-1.14
143272764	rs138460223	1.88859e-17	-1.63668	-2.60631e-10	6.20033e-06	-2.15984	-2.60631e-10	4.84713e-05	-2.15397	-2.60631e-10
143273023	rs35705488	8.07918e-17	0.822322	-1.00554	2.03059e-06	-2.1335	-1.14262	1.5242e-05	-2.16106	-1.14982
143273031	rs117344394	1.26965e-16	0.26882	-2.60631e-10	8.31903e-06	-1.8659	-2.60631e-10	6.46212e-05	-1.8664	-2.60631e-10
143273158	rs35956099	2.23426e-16	1.77441	-0.94042	1.92321e-06	-2.1492	-1.18124	1.51024e-05	-2.16051	-1.15958
143273286	rs190230831	4.42483e-17	-2.90482e-10	-0.785275	2.13262e-05	-2.90482e-10	-0.924509	0.000170806	-2.90482e-10	-0.894413
143273372	rs4977008	2.18525e-17	-0.137365	-1.35341	1.6777e-06	-2.12656	-1.34046	1.25425e-05	-2.15744	-1.34838
143274889	rs75640561	4.14948e-18	-1.8014	-1.35071	4.54163e-06	-1.1704	-1.30076	2.51782e-05	-1.53386	-1.2751
143274934	rs7465207	1.68372e-17	-1.71912	-0.0323814	2.03379e-05	-0.808705	-0.163253	0.000121623	-1.14796	-0.0860567
143274986	rs6583597	1.69853e-17	-0.385463	-1.35728	1.61642e-06	-2.15194	-1.35229	1.23902e-05	-2.16028	-1.35776
143275089	rs6583598	1.59811e-17	-0.450121	-1.35357	1.61391e-06	-2.15604	-1.34975	1.24376e-05	-2.15825	-1.35597
143275170	rs80321173	2.48543e-17	-2.90482e-10	-1.36206	1.39038e-05	-2.90482e-10	-1.35229	0.000107438	-2.90482e-10	-1.35803
143275439	rs3922899	5.12446e-17	-2.90482e-10	-0.638482	1.90304e-05	-2.90482e-10	-1.03841	0.000151785	-2.90482e-10	-1.01247
143275679	rs117391942	4.01238e-17	-0.883121	-2.60631e-10	3.33138e-05	-0.478472	-2.60631e-10	0.000177598	-0.855415	-2.60631e-10
143275732	rs7463536	1.66663e-17	-0.40678	-1.35492	1.6206e-06	-2.15341	-1.34823	1.24322e-05	-2.15975	-1.3549
143276206	rs6583599	1.54653e-17	-0.482885	-1.35361	1.61659e-06	-2.15768	-1.34645	1.24861e-05	-2.15674	-1.35358
143276606	rs13282157	5.00986e-17	0.381237	-1.04234	2.04355e-06	-2.10108	-1.16868	1.50338e-05	-2.14984	-1.17479
143276612	rs116894716	1.38363e-16	0.354786	-2.60631e-10	8.42279e-06	-1.8535	-2.60631e-10	7.92734e-05	-1.66204	-2.60631e-10
143276678	rs13282222	5.30474e-16	1.8138	-0.115121	8.56702e-06	-2.03326	0.19674	8.49802e-05	-1.98792	0.395396
143276683	rs13249341	4.89216e-17	0.357464	-1.04234	2.05116e-06	-2.09736	-1.16868	1.50586e-05	-2.1482	-1.17479
143276845	rs7839586	1.52817e-17	-0.491812	-1.35663	1.61057e-06	-2.15807	-1.34979	1.246e-05	-2.15627	-1.35615
143276858	rs35291373	5.41979e-17	0.464608	-1.04706	2.0117e-06	-2.11311	-1.17235	1.49073e-05	-2.15468	-1.1784
143277968	rs372157680	2.53114e-17	-2.90482e-10	-1.34383	1.40727e-05	-2.90482e-10	-1.34021	0.000109888	-2.90482e-10	-1.33548
143278003	rs79231589	1.56937e-17	-1.7278	-0.0940391	2.62116e-05	-0.516055	-0.202188	0.000140058	-0.965417	-0.127467
143278076	rs56127033	1.1676e-15	3.37906	-0.89145	2.02419e-06	-2.1564	-1.12288	1.61207e-05	-2.15963	-1.09521
143278386	rs9650579	3.05198e-13	8.72082	-0.667193	3.12794e-06	-1.82828	-1.01579	2.08827e-05	-2.0167	-0.979316
143278454	rs72685600	1.47693e-17	-1.88254	-2.60631e-10	8.75589e-06	-1.81472	-2.60631e-10	6.29072e-05	-1.89328	-2.60631e-10
143278529	rs4976962	1.24127e-17	-0.738079	-1.31829	1.69086e-06	-2.15922	-1.29999	1.33023e-05	-2.13262	-1.31438
143278699	rs9644545	2.36289e-14	6.30291	-0.807776	2.12436e-06	-2.14488	-1.08609	1.82706e-05	-2.08012	-1.04953
143278937	rs117406231	1.27893e-16	0.276099	-2.60631e-10	8.19753e-06	-1.88061	-2.60631e-10	7.65698e-05	-1.69674	-2.60631e-10
143279107	rs7819712	1.02461e-15	3.27658	-0.919601	1.99933e-06	-2.14552	-1.14611	1.57474e-05	-2.16068	-1.11758
143279145	rs6583600	1.00156e-15	3.2575	-0.923285	1.99026e-06	-2.1475	-1.14869	1.56994e-05	-2.161	-1.12032
143279186	rs35975499	7.6068e-16	2.22663	-0.167513	8.64245e-06	-1.98131	0.153551	8.81006e-05	-1.91605	0.359591
143280280	rs7813676	1.10627e-15	3.36291	-0.929255	1.98389e-06	-2.14941	-1.14997	1.56477e-05	-2.16112	-1.1235
143280317	rs80010465	5.11326e-18	-2.16063	-0.782621	5.47888e-06	-2.10706	-0.176482	4.77059e-05	-2.08475	-0.0851366
143280375	rs7813824	1.41113e-17	-0.566926	-1.36119	1.59745e-06	-2.15937	-1.35667	1.27073e-05	-2.13211	-1.36065
143280463	rs182650751	2.68694e-17	-2.90482e-10	-1.2841	1.40948e-05	-2.90482e-10	-1.33864	0.0001082	-2.90482e-10	-1.35096
143280742	rs13254148	7.44349e-16	2.19138	-0.153964	8.58811e-06	-1.98839	0.154323	8.71248e-05	-1.92433	0.35673
143281384	rs34724010	8.47555e-16	2.32453	-0.157267	8.96654e-06	-1.94157	0.150623	9.19288e-05	-1.86672	0.35279
143281514	rs6991330	1.62329e-16	0.514534	-2.60631e-10	6.24292e-06	-2.153	-2.60631e-10	4.87963e-05	-2.14728	-2.60631e-10
143281667	rs75599729	3.79871e-17	-2.90482e-10	-0.937845	3.86905e-05	-2.90482e-10	-0.32885	0.000324086	-2.90482e-10	-0.253932
143281808	rs76135598	1.70102e-17	-1.73209	-0.00918227	3.06393e-05	-0.426141	-0.136019	0.00014443	-0.999628	-0.062516
143282200	rs10093312	1.30056e-17	-0.648273	-1.36144	1.60262e-06	-2.15556	-1.35725	1.28625e-05	-2.11993	-1.3607
143282679	rs75092267	3.37097e-14	5.85045	-2.60631e-10	1.05921e-05	-1.62433	-2.60631e-10	9.01745e-05	-1.53319	-2.60631e-10
143283024	rs72685602	1.35982e-17	-1.96515	-2.60631e-10	6.57467e-06	-2.10122	-2.60631e-10	4.86571e-05	-2.15014	-2.60631e-10
143284324	rs59445352	1.98075e-17	-0.439232	-1.1498	2.87182e-06	-1.56936	-1.36013	1.9142e-05	-1.72818	-1.35488
143284328	rs10104269	1.16017e-15	3.75164	-1.27041	2.39094e-06	-1.75108	-1.36168	1.4954e-05	-1.9694	-1.36056
143284386	rs4523398	2.53196e-17	-0.351277	-0.992234	2.12244e-06	-2.06267	-1.16921	1.87913e-05	-1.94434	-1.15721
143284644	rs9657471	1.03216e-16	0.0617369	-2.60631e-10	1.75192e-05	-1.12115	-2.60631e-10	0.000130334	-1.16484	-2.60631e-10
143284867	rs60219477	5.57792e-18	-1.49428	-1.36199	1.69652e-06	-2.1245	-1.33136	1.41595e-05	-2.05403	-1.33052
143285272	rs147716602	2.2775e-17	-1.44943	-2.60631e-10	8.38685e-06	-1.85778	-2.60631e-10	5.80898e-05	-1.97295	-2.60631e-10
143285765	rs56040566	1.28854e-15	2.58507	0.0011012	1.11971e-05	-1.87993	0.311139	0.000112793	-1.82224	0.512846
143285848	rs56379226	4.24755e-18	-1.76697	-1.36178	1.89483e-06	-2.0166	-1.32871	1.66515e-05	-1.89483	-1.32761
143286480	rs4976963	4.59308e-18	-1.68878	-1.36176	1.86683e-06	-2.05827	-1.30194	1.61292e-05	-1.95265	-1.30165
143286697	rs4976965	2.027e-14	6.51586	-1.17405	2.59224e-06	-1.7602	-1.27172	1.73751e-05	-1.91961	-1.26029
143286799	rs36101985	4.93443e-18	-1.61637	-1.36248	1.77826e-06	-2.08827	-1.32053	1.51527e-05	-1.99647	-1.3203
143286852	rs34335407	4.87867e-18	-1.62813	-1.36209	1.7755e-06	-2.08389	-1.32647	1.51759e-05	-1.9899	-1.32533
143287037	rs115994079	4.44302e-18	-1.72286	-1.3609	6.64542e-06	-0.766473	-1.32404	3.23388e-05	-1.25586	-1.30281
143287691	rs113059591	1.88863e-17	-1.63665	-2.60631e-10	1.1682e-05	-1.52639	-2.60631e-10	0.000104536	-1.38541	-2.60631e-10
143287697	rs62512614	1.31832e-15	2.68129	-0.0722701	1.07401e-05	-1.85614	0.245685	0.000109145	-1.79617	0.45391
143287747	rs79480505	5.79129e-16	1.78643	-2.60631e-10	1.94665e-05	-1.01575	-2.60631e-10	0.000158983	-0.966141	-2.60631e-10
143287907	rs79711926	2.85342e-17	-0.200867	-1.02312	2.28588e-06	-1.97188	-1.18581	2.05226e-05	-1.83601	-1.17741
143288111	rs77277446	2.67039e-17	-0.295649	-0.994633	2.25462e-06	-2.00052	-1.17094	2.01265e-05	-1.87391	-1.15899
143288606	rs111065525	3.05179e-18	-2.1097	-1.34967	7.92388e-06	-0.561794	-1.35277	6.4447e-05	-0.516929	-1.35217
143288642	rs56207506	5.52082e-14	6.99663	-0.652857	1.26798e-05	-1.00837	-0.436059	0.000114856	-1.00059	-0.290671
143288665	rs115030158	7.08405e-18	-1.85654	-0.760706	3.07148e-06	-1.85686	-1.00542	2.16626e-05	-2.02396	-0.935388
143289417	rs62512615	3.11504e-18	-2.08934	-1.34951	6.14651e-06	-0.816438	-1.35212	4.92711e-05	-0.785598	-1.352
143289611	rs78761200	2.5014e-17	-2.90482e-10	-1.35566	1.37618e-05	-2.90482e-10	-1.36254	0.000106954	-2.90482e-10	-1.36254
143290348	rs11990589	2.37195e-15	4.44805	-1.25168	1.71225e-06	-2.13894	-1.3077	1.39949e-05	-2.09931	-1.29694
143291021	rs4333743	3.0189e-18	-2.12287	-1.34733	8.57257e-06	-0.481965	-1.35391	6.97651e-05	-0.436002	-1.3538
143291242	rs116984396	2.70078e-17	-2.90482e-10	-1.27897	1.3773e-05	-2.90482e-10	-1.36174	0.00010696	-2.90482e-10	-1.36249
143291396	rs4345692	3.02382e-18	-2.12287	-1.3457	8.55656e-06	-0.481965	-1.35578	6.96378e-05	-0.436002	-1.35563
143291403	rs4075228	6.01728e-18	-2.161	-0.61946	5.6883e-06	-1.36534	-0.880693	3.42072e-05	-1.7071	-0.795404
143291432	rs78740992	9.48773e-17	-0.0225073	-2.60631e-10	1.59878e-05	-1.21262	-2.60631e-10	0.000117862	-1.26542	-2.60631e-10
143291513	rs4075227	2.52254e-17	-2.90482e-10	-1.34724	1.37727e-05	-2.90482e-10	-1.36175	0.000107105	-2.90482e-10	-1.36113
143291516	rs4976948	3.09424e-18	-2.1117	-1.33385	6.78504e-06	-0.708596	-1.36113	5.44448e-05	-0.676551	-1.3612
143291554	rs4413905	3.04892e-18	-2.12287	-1.33744	8.52107e-06	-0.481965	-1.35994	6.93361e-05	-0.436002	-1.35997
143292078	rs74855084	4.13477e-18	-2.16068	-0.994981	4.09879e-06	-2.10755	-0.466206	3.5492e-05	-2.08533	-0.380307
143292299	rs117068808	3.50477e-17	-1.01838	-2.60631e-10	1.10136e-05	-1.58531	-2.60631e-10	8.90215e-05	-1.54606	-2.60631e-10
143292929	rs149687275	2.50365e-16	0.947829	-2.60631e-10	2.10559e-05	-0.937263	-2.60631e-10	0.000160936	-0.95393	-2.60631e-10
143293307	rs4976967	1.11636e-13	7.84737	-0.799469	1.51448e-05	-0.353059	-0.913728	0.000118885	-0.389978	-0.866805
143293493	rs112970850	4.78509e-16	-2.90482e-10	1.59558	7.18085e-05	-2.90482e-10	0.289559	0.000578444	-2.90482e-10	0.325401
143293508	rs117180822	2.33846e-15	3.18216	-2.60631e-10	4.09538e-05	-0.272	-2.60631e-10	0.000262261	-0.465598	-2.60631e-10
143293558	rs11992923	3.15575e-18	-2.06344	-1.36242	5.5936e-06	-0.95325	-1.30957	4.43568e-05	-0.93148	-1.31119
143293585	rs78564166	6.04571e-18	-2.14014	-0.635608	4.5051e-06	-1.57412	-0.905111	3.1806e-05	-1.76191	-0.813373
143293885	rs79028082	5.2139e-17	-2.90482e-10	-0.621178	2.20009e-05	-2.90482e-10	-0.893363	0.000173719	-2.90482e-10	-0.877498
143294013	rs7463969	1.71808e-17	-0.669474	-1.06182	1.75529e-06	-2.16039	-1.26142	1.37581e-05	-2.13819	-1.27512
143294908	rs7464819	3.21473e-14	7.14547	-1.34248	2.26327e-06	-1.8192	-1.34843	2.28254e-05	-1.55177	-1.35529
143295773	rs28697246	3.71761e-18	-1.89988	-1.36213	3.37086e-06	-1.47426	-1.29502	2.67218e-05	-1.44736	-1.3021
143296175	rs7841818	3.67573e-18	-1.91508	-1.35826	3.66924e-06	-1.40862	-1.27584	3.00604e-05	-1.35096	-1.28077
143296282	rs13269219	2.9954e-18	-2.12073	-1.35728	5.67543e-06	-0.958685	-1.28961	4.83545e-05	-0.861933	-1.29445
143297145	rs4976950	3.74986e-17	-0.304857	-0.645931	3.19549e-06	-1.88329	-0.939414	2.85641e-05	-1.74728	-0.935513
143297312	rs11777164	8.97542e-06	25.6631	-0.4127	3.77359e-06	-1.83575	-0.820669	3.74419e-05	-1.61862	-0.793529
143297329	rs28540013	8.13864e-17	-0.495064	0.319181	1.14939e-05	-2.06858	0.525944	0.00010752	-2.01158	0.654318
143297485	rs113182709	2.124e-17	-1.5192	-2.60631e-10	8.15787e-06	-1.88546	-2.60631e-10	5.7032e-05	-1.99133	-2.60631e-10
143297544	rs7460924	3.66455e-18	-1.93444	-1.34194	4.02909e-06	-1.37367	-1.21724	3.30904e-05	-1.3147	-1.221
143297620	rs6583602	3.80115e-18	-1.89454	-1.34525	3.72401e-06	-1.44341	-1.22624	3.05083e-05	-1.38706	-1.22988
143297663	rs62512616	7.10871e-06	25.5051	-0.487805	3.47101e-06	-1.85264	-0.887357	3.41188e-05	-1.6405	-0.864593
143297817	rs73716161	1.48589e-17	-1.33036	-0.546135	2.68217e-06	-2.13584	-0.861974	2.05977e-05	-2.15203	-0.857732
143298305	rs28640269	5.57809e-10	16.8854	-1.32096	2.71262e-06	-1.62729	-1.35924	2.64537e-05	-1.3987	-1.36085
143298327	rs117158859	1.58357e-15	2.79234	-2.60631e-10	3.07257e-05	-0.559346	-2.60631e-10	0.000203304	-0.720235	-2.60631e-10
143298332	rs7844989	3.53445e-17	-0.493275	-0.516673	3.05482e-06	-2.02888	-0.838847	2.60483e-05	-1.94048	-0.834508
143298371	rs28460883	5.18306e-10	16.8119	-1.32096	2.67963e-06	-1.63952	-1.35924	2.60692e-05	-1.41334	-1.36085
143298768	rs7835585	5.08485e-17	-2.90482e-10	-0.646241	2.04646e-05	-2.90482e-10	-0.965746	0.000159402	-2.90482e-10	-0.963514
143298775	rs35675744	2.18402e-07	21.9679	-0.433354	3.09753e-06	-1.98507	-0.868765	2.88673e-05	-1.82746	-0.844773
143298791	rs57296186	5.38356e-17	-2.90482e-10	-0.589156	2.13589e-05	-2.90482e-10	-0.922978	0.000166386	-2.90482e-10	-0.920628
143299748	rs67288141	3.77079e-18	-1.90379	-1.34402	3.81333e-06	-1.42801	-1.21793	3.12749e-05	-1.37108	-1.22105
143299996	rs3935729	7.57327e-08	21.718	-1.24259	2.1685e-06	-1.85625	-1.35416	1.94877e-05	-1.71258	-1.35258
143300157	rs4327969	3.56185e-18	-1.96713	-1.33769	3.89688e-06	-1.30911	-1.31516	3.20586e-05	-1.24782	-1.31956
143300279	rs4072917	2.5299e-10	16.0693	-1.2955	4.98342e-06	-1.22135	-1.15698	4.51007e-05	-1.06514	-1.1609
143300779	rs4075095	5.3473e-17	-2.90482e-10	-0.595915	2.12504e-05	-2.90482e-10	-0.92807	0.000165539	-2.90482e-10	-0.925734
143300800	rs181862079	1.99731e-17	-1.5807	-2.60631e-10	1.24219e-05	-1.46498	-2.60631e-10	0.000111863	-1.31767	-2.60631e-10
143300814	rs3935704	2.19094e-07	22.1264	-0.588707	2.38141e-06	-1.9713	-1.14545	2.20327e-05	-1.80859	-1.13383
143301351	rs117218568	3.32438e-18	-2.15625	-1.21756	2.7338e-06	-2.08274	-0.89601	2.23144e-05	-2.05627	-0.873441
143301529	rs11167134	1.69837e-07	21.8592	-0.576175	2.31735e-06	-2.00523	-1.13879	2.11661e-05	-1.85555	-1.12699
143301869	rs10216862	3.4289e-18	-1.99394	-1.34891	4.04389e-06	-1.24983	-1.33741	3.33967e-05	-1.18648	-1.34001
143301895	rs72687312	1.68766e-13	8.52066	-1.05948	2.55866e-05	0.285487	-1.02786	0.000339522	0.78493	-0.992333
143301923	rs10216864	3.43842e-18	-1.99394	-1.34614	4.05894e-06	-1.24983	-1.33369	3.35146e-05	-1.18648	-1.33648
143301976	rs74865482	1.02856e-17	-1.76584	-0.478514	2.99742e-06	-2.06715	-0.81954	2.2676e-05	-2.13392	-0.779708
143301998	rs7460104	3.43907e-18	-1.99394	-1.34595	4.0534e-06	-1.24983	-1.33506	3.3493e-05	-1.18648	-1.33713
143302006	rs7464574	3.45484e-18	-1.99023	-1.34508	4.02322e-06	-1.25842	-1.33394	3.32324e-05	-1.19536	-1.33606
143302138	rs4976968	3.3908e-18	-2.00801	-1.34602	4.19947e-06	-1.21596	-1.33353	3.47145e-05	-1.15146	-1.33633
143302166	rs7463863	3.74117e-09	18.7805	-1.31298	3.63064e-06	-1.33417	-1.36086	3.65708e-05	-1.07366	-1.36203
143302191	rs143630227	3.94763e-16	1.40319	-2.60631e-10	4.31966e-05	-0.218683	-2.60631e-10	0.000318411	-0.271597	-2.60631e-10
143302219	rs4976969	3.38134e-18	-2.00801	-1.34881	4.18379e-06	-1.21596	-1.33727	3.45915e-05	-1.15146	-1.33988
143302344	rs4976970	3.51257e-18	-1.97499	-1.34375	3.9021e-06	-1.29237	-1.33055	3.21674e-05	-1.23049	-1.3335
143302361	rs4976952	3.50393e-18	-1.97886	-1.34234	3.9407e-06	-1.28394	-1.32914	3.25029e-05	-1.22177	-1.33184
143302580	rs6583604	4.71357e-09	18.6362	-0.937626	2.94883e-06	-1.6158	-1.28724	3.07921e-05	-1.32976	-1.27792
143302624	rs6583605	3.5573e-18	-1.96713	-1.33896	3.86104e-06	-1.30911	-1.3244	3.18014e-05	-1.24782	-1.32761
143302737	rs6583606	4.66596e-09	18.6362	-0.94778	2.93635e-06	-1.6158	-1.29148	3.06539e-05	-1.32976	-1.28242
143302889	rs11786405	2.00499e-07	21.9679	-0.518879	2.43906e-06	-1.98507	-1.10776	2.24729e-05	-1.82746	-1.09517
143303004	rs13260725	3.56249e-18	-1.97108	-1.33355	3.91999e-06	-1.30076	-1.31759	3.22873e-05	-1.23917	-1.32109
143303022	rs74196695	4.89169e-17	-2.90482e-10	-0.684968	2.0258e-05	-2.90482e-10	-0.975893	0.000157371	-2.90482e-10	-0.976334
143305232	rs7016042	3.62666e-18	-1.96713	-1.31965	3.95392e-06	-1.30911	-1.30063	3.25371e-05	-1.24782	-1.30474
143305461	rs35414995	5.04812e-09	18.7874	-1.02021	2.87124e-06	-1.61435	-1.31535	3.05457e-05	-1.3086	-1.30711
143305498	rs11988625	3.67937e-07	22.6064	-0.550363	2.61958e-06	-1.91945	-1.10198	2.49317e-05	-1.72523	-1.09357
143305508	rs11167135	3.30411e-07	22.5328	-0.584243	2.4414e-06	-1.96682	-1.12505	2.2812e-05	-1.79329	-1.11436
143305575	rs10089631	3.69981e-18	-1.95909	-1.30772	3.94618e-06	-1.32569	-1.28601	3.23733e-05	-1.26499	-1.29262
143305580	rs10102446	3.69981e-18	-1.95909	-1.30772	3.94618e-06	-1.32569	-1.28601	3.23733e-05	-1.26499	-1.29262
143305855	rs10102774	3.87656e-18	-1.91243	-1.30772	3.61539e-06	-1.41324	-1.28601	2.95645e-05	-1.35574	-1.29262
143306056	rs75213180	4.01064e-17	-2.90482e-10	-0.883555	1.7542e-05	-2.90482e-10	-1.11984	0.000137027	-2.90482e-10	-1.11476
143306381	rs62512621	2.11782e-17	-1.52212	-2.60631e-10	0.00014842	1.0156	-2.60631e-10	0.000648364	0.439512	-2.60631e-10
143306382	rs13281016	4.93712e-09	19.0688	-1.32381	3.54806e-06	-1.35957	-1.35847	3.64921e-05	-1.07764	-1.3602
143306555	rs73362774	4.37573e-17	-2.90482e-10	-0.796433	1.8684e-05	-2.90482e-10	-1.05678	0.000146038	-2.90482e-10	-1.05107
143306594	rs4976971	4.51877e-17	-2.90482e-10	-0.764266	1.91333e-05	-2.90482e-10	-1.03302	0.000149582	-2.90482e-10	-1.0271
143306952	rs11787519	7.67193e-07	23.1694	-0.37849	2.67399e-06	-1.90665	-1.09422	2.54005e-05	-1.71203	-1.08814
143307103	rs11784523	4.44675e-18	-1.86132	-1.22159	3.15417e-06	-1.56973	-1.26598	2.52636e-05	-1.5283	-1.27728
143307170	rs72687321	1.59811e-17	-1.80369	-2.60631e-10	8.58024e-06	-1.83498	-2.60631e-10	7.29482e-05	-1.74519	-2.60631e-10
143307497	rs76653274	1.27776e-17	-2.0274	-2.60631e-10	6.83687e-05	0.24047	-2.60631e-10	0.000370119	-0.121116	-2.60631e-10
143307613	rs79265762	1.79761e-13	7.52429	-2.60631e-10	1.04062e-05	-1.64204	-2.60631e-10	8.9383e-05	-1.54201	-2.60631e-10
143307732	rs4976972	6.72152e-09	19.3773	-1.32383	3.56661e-06	-1.35384	-1.35899	3.61431e-05	-1.08709	-1.36036
143307766	rs4976973	3.4826e-18	-2.08277	-1.24454	4.89493e-06	-1.10888	-1.28737	4.26797e-05	-0.984911	-1.2963
143307930	rs73362779	3.83875e-17	-2.90482e-10	-0.927359	1.71914e-05	-2.90482e-10	-1.14004	0.000134659	-2.90482e-10	-1.1322
143308691	rs28594536	1.03289e-16	-1.01406	1.07649	8.09399e-06	-2.16103	0.267709	6.91827e-05	-2.12517	0.326984
143309504	rs10098073	0.000229932	27.8825	0.611202	1.59651e-06	-2.15727	-1.35935	1.25287e-05	-2.14507	-1.36185
143309627	rs4976974	4.47464e-16	-0.278796	1.8073	1.36996e-05	-2.15575	0.788674	0.000114933	-2.14276	0.852171
143309772	rs190165666	2.68415e-17	-2.90482e-10	-1.28514	1.42926e-05	-2.90482e-10	-1.3247	0.000112742	-2.90482e-10	-1.30984
143309783	rs4976975	4.12467e-17	-2.90482e-10	-0.85552	1.75026e-05	-2.90482e-10	-1.12209	0.00013718	-2.90482e-10	-1.11365
143310815	rs11167136	9.59952e-06	25.741	-0.423391	1.99778e-06	-1.94729	-1.34511	1.75742e-05	-1.81668	-1.35183
143311653	rs4976976	4.80906e-08	20.4869	-0.465605	1.6781e-06	-2.11211	-1.35468	1.41462e-05	-2.0268	-1.35869
143311781	rs72687322	2.74453e-17	-1.2629	-2.60631e-10	6.98923e-06	-2.04007	-2.60631e-10	6.33371e-05	-1.88647	-2.60631e-10
143312504	rs56031226	7.55571e-17	-0.250203	-2.60631e-10	1.04955e-05	-1.6335	-2.60631e-10	0.00011572	-1.28377	-2.60631e-10
143312765	rs4458978	1.38637e-05	26.1834	-0.498185	2.04397e-06	-1.91143	-1.35812	1.8194e-05	-1.77269	-1.36117
143312933	rs4129585	0.535677	35.4194	0.827857	1.59522e-06	-2.16108	-1.35635	1.25258e-05	-2.14607	-1.36108
143313386	rs12676511	1.22367e-05	26.0959	-0.535569	2.00641e-06	-1.92766	-1.36043	1.77656e-05	-1.79537	-1.3623
143313487	rs10100321	1.30881e-05	26.1844	-0.556769	2.0208e-06	-1.91956	-1.36139	1.79414e-05	-1.78525	-1.36258
143313525	rs117159192	3.6406e-17	-2.90482e-10	-0.980358	1.66464e-05	-2.90482e-10	-1.17225	0.000130277	-2.90482e-10	-1.16527
143313528	rs142998613	9.44979e-17	-2.90482e-10	-0.0265145	3.64903e-05	-2.90482e-10	-0.387397	0.00030613	-2.90482e-10	-0.31093
143313809	rs79751487	2.48404e-17	-2.90482e-10	-1.36262	1.37946e-05	-2.90482e-10	-1.36017	0.000107018	-2.90482e-10	-1.36194
143313886	rs117658473	1.21229e-17	-2.08	-2.60631e-10	2.28836e-05	-0.854025	-2.60631e-10	0.000193929	-0.767449	-2.60631e-10
143314154	rs4976977	1.10095e-05	25.9835	-0.528854	2.01448e-06	-1.92417	-1.35991	1.78485e-05	-1.79097	-1.36205
143314266	rs4976978	9.7572e-06	25.9044	-0.570506	1.98049e-06	-1.93932	-1.36178	1.74624e-05	-1.81227	-1.36262
143314441	rs4976953	1.01041e-05	25.9044	-0.535569	1.98316e-06	-1.93932	-1.36043	1.74679e-05	-1.81227	-1.3623
143314520	rs4976979	1.1923e-05	26.0621	-0.527728	2.0247e-06	-1.91901	-1.36001	1.78786e-05	-1.7892	-1.36213
143314589	rs117319432	1.12104e-17	-2.15825	-2.60631e-10	1.28056e-05	-1.43456	-2.60631e-10	9.21884e-05	-1.51111	-2.60631e-10
143314693	rs117269539	2.75756e-17	-2.90482e-10	-1.25816	1.42454e-05	-2.90482e-10	-1.32801	0.000110084	-2.90482e-10	-1.3337
143314711	rs35358956	8.18392e-17	-0.170335	-2.60631e-10	1.00767e-05	-1.67422	-2.60631e-10	0.000109774	-1.33652	-2.60631e-10
143314904	rs4976980	1.02459e-05	25.9034	-0.520568	2.00045e-06	-1.93147	-1.3596	1.7688e-05	-1.80011	-1.36194
143315080	rs7465167	1.18785e-05	26.0662	-0.535569	2.05473e-06	-1.90387	-1.36043	1.82155e-05	-1.77036	-1.3623
143315247	rs4325022	1.2623e-05	26.0976	-0.50616	2.052e-06	-1.90695	-1.35868	1.83109e-05	-1.76597	-1.36148
143315772	rs4976981	8.57673e-05	28.0039	-0.496364	2.36925e-06	-1.76336	-1.35851	2.135e-05	-1.61245	-1.36144
143316140	rs150537733	1.36268e-14	4.9447	-2.60631e-10	0.000121861	0.818433	-2.60631e-10	0.000929739	0.799964	-2.60631e-10
143316403	rs59554395	1.07818e-05	25.9291	-0.495293	2.02182e-06	-1.92271	-1.35774	1.79623e-05	-1.78567	-1.36099
143316525	rs4976982	1.07818e-05	25.9291	-0.495293	2.02182e-06	-1.92271	-1.35774	1.79623e-05	-1.78567	-1.36099
143316826	rs191972341	1.80242e-17	-1.68338	-2.60631e-10	9.87032e-06	-1.69491	-2.60631e-10	6.95146e-05	-1.7934	-2.60631e-10
143316849	rs67498679	2.52702e-17	-0.168519	-1.17695	3.84494e-06	-1.64113	-0.996553	4.46747e-05	-1.2784	-0.957135
143316970	rs13262595	0.462376	35.0975	1.00261	1.61601e-06	-2.16088	-1.3436	1.2547e-05	-2.15161	-1.35385
143317385	rs34643171	8.74202e-06	25.6732	-0.449104	1.97937e-06	-1.94575	-1.35592	1.74673e-05	-1.81474	-1.35987
143317421	rs13438979	9.80183e-06	25.842	-0.503491	1.98559e-06	-1.93859	-1.35993	1.75461e-05	-1.80802	-1.36209
143317573	rs35747710	2.46918e-17	-0.168519	-1.2001	3.72078e-06	-1.64113	-1.02938	4.31559e-05	-1.2784	-0.991723
143317916	rs7828173	9.83104e-06	25.753	-0.411553	2.00906e-06	-1.93867	-1.3481	1.77114e-05	-1.80578	-1.35495
143318092	rs7828451	1.28762e-05	26.0547	-0.443341	2.05468e-06	-1.91279	-1.35154	1.82374e-05	-1.77414	-1.35733
143318390	rs117242341	1.59577e-17	-1.80515	-2.60631e-10	6.40145e-06	-2.12792	-2.60631e-10	5.03718e-05	-2.11551	-2.60631e-10
143319120	rs144782489	1.54222e-17	-1.83928	-2.60631e-10	6.47582e-06	-2.11637	-2.60631e-10	5.10507e-05	-2.10212	-2.60631e-10
143319470	rs7830520	2.18872e-17	-0.299644	-1.18955	4.03761e-06	-1.57078	-1.01801	4.75985e-05	-1.18741	-0.984732
143320276	rs10464987	1.13533e-05	25.9526	-0.467121	2.01577e-06	-1.92976	-1.35368	1.78062e-05	-1.79664	-1.35875
143320557	rs4436250	2.12766e-17	-0.299644	-1.21784	3.87756e-06	-1.57078	-1.05846	4.56219e-05	-1.18741	-1.02715
143320568	rs150589092	2.50443e-17	-2.90482e-10	-1.35445	1.42407e-05	-2.90482e-10	-1.32834	0.0001112	-2.90482e-10	-1.32361
143320594	rs78946212	3.27749e-18	-2.11912	-1.26889	2.34034e-06	-1.98884	-1.14531	1.95093e-05	-1.95051	-1.11353
143320645	rs111716736	3.002e-17	-2.90482e-10	-1.17323	1.73948e-05	-2.90482e-10	-1.12827	0.000128898	-2.90482e-10	-1.17592
143320717	rs7465677	1.1433e-05	25.9526	-0.460123	2.02031e-06	-1.92976	-1.35143	1.7834e-05	-1.79664	-1.35719
143320789	rs10092090	1.20758e-05	25.9526	-0.405421	2.05126e-06	-1.92976	-1.33623	1.80045e-05	-1.79664	-1.34767
143320790	rs10110368	1.20758e-05	25.9526	-0.405421	2.05126e-06	-1.92976	-1.33623	1.80045e-05	-1.79664	-1.34767
143321697	rs74592628	3.57396e-16	-0.12094	1.42469	1.50363e-05	-2.06087	0.786896	0.000135094	-1.98079	0.851818
143322470	rs4284148	2.08532e-05	26.5067	-0.413251	2.32229e-06	-1.79621	-1.34568	2.16003e-05	-1.60923	-1.35301
143322564	rs11991896	1.10347e-05	25.8862	-0.429257	2.03058e-06	-1.92836	-1.34776	1.79348e-05	-1.79364	-1.35455
143322795	rs117203826	9.33521e-17	-0.0387137	-2.60631e-10	2.18987e-05	-0.898016	-2.60631e-10	0.000180028	-0.841825	-2.60631e-10
143323017	rs7832212	1.02923e-05	25.7982	-0.410869	2.01932e-06	-1.93632	-1.34536	1.77879e-05	-1.80366	-1.35276
143323109	rs7822538	1.14237e-05	25.8862	-0.394613	2.04004e-06	-1.92836	-1.34311	1.79978e-05	-1.79364	-1.35105
143323847	rs7822799	1.02923e-05	25.7982	-0.410869	2.01932e-06	-1.93632	-1.34536	1.77879e-05	-1.80366	-1.35276
143324399	rs6583607	9.20035e-06	25.7174	-0.44222	2.01251e-06	-1.9357	-1.34936	1.77912e-05	-1.80052	-1.35572
143324467	rs6583608	8.48822e-06	25.6296	-0.434998	1.99798e-06	-1.94354	-1.34877	1.76248e-05	-1.81044	-1.3552
143324500	rs6583609	8.48822e-06	25.6296	-0.434998	1.99798e-06	-1.94354	-1.34877	1.76248e-05	-1.81044	-1.3552
143324721	rs12545056	1.16377e-05	25.9621	-0.451964	2.09513e-06	-1.89713	-1.34771	1.88633e-05	-1.74346	-1.35426
143324722	rs12545057	1.05591e-05	25.8649	-0.451964	2.08561e-06	-1.90168	-1.34771	1.8755e-05	-1.74922	-1.35426
143325275	rs4976954	3.59771e-16	2.03184	-0.721463	2.88587e-06	-1.85541	-1.0692	2.69176e-05	-1.66291	-1.07925
143326191	rs13282237	5.95215e-07	22.8704	-0.333349	1.84701e-06	-2.03589	-1.33499	1.54817e-05	-1.95122	-1.34406
143326237	rs8180995	0.000994921	30.516	-0.557363	2.7829e-06	-1.60104	-1.35991	2.37805e-05	-1.50388	-1.36219
143326402	rs8180914	1.48622e-05	26.0862	-0.331449	2.17458e-06	-1.87269	-1.33492	1.9457e-05	-1.72224	-1.34449
143326650	rs12234969	7.77219e-06	25.542	-0.435471	1.98456e-06	-1.95123	-1.34782	1.74601e-05	-1.82022	-1.3548
143326821	rs4976983	9.25357e-06	25.7764	-0.495491	1.9837e-06	-1.94549	-1.35399	1.74591e-05	-1.81645	-1.35863
143327128	rs4976984	1.00332e-05	25.8644	-0.502598	1.99513e-06	-1.9377	-1.35604	1.76078e-05	-1.80662	-1.35998
143327271	rs4976985	5.68578e-06	25.4624	-0.668481	1.94232e-06	-1.9581	-1.36246	1.7207e-05	-1.829	-1.36062
143327651	rs7820538	7.54052e-06	25.7575	-0.681296	2.01277e-06	-1.92281	-1.36212	1.793e-05	-1.78884	-1.35963
143327794	rs117452340	1.11831e-17	-2.16069	-2.60631e-10	6.36323e-06	-2.13391	-2.60631e-10	5.00758e-05	-2.1214	-2.60631e-10
143328026	rs13256788	7.69458e-06	25.7842	-0.687734	1.98376e-06	-1.93736	-1.36209	1.76638e-05	-1.8039	-1.35953
143328081	rs13248277	1.81384e-17	-1.67706	-2.60631e-10	1.24465e-05	-1.463	-2.60631e-10	0.000113261	-1.30524	-2.60631e-10
143328097	rs117208156	1.25194e-17	-2.04781	-2.60631e-10	3.15234e-05	-0.533713	-2.60631e-10	0.000274778	-0.418978	-2.60631e-10
143328290	rs6985751	8.84057e-06	25.9395	-0.704225	1.98212e-06	-1.93868	-1.3616	1.75868e-05	-1.80911	-1.35868
143328639	rs34870209	9.07719e-06	25.9603	-0.698636	2.01635e-06	-1.92135	-1.36181	1.80389e-05	-1.78373	-1.35868
143329466	rs76508492	2.85049e-16	0.408075	0.669494	9.12514e-06	-1.9199	0.146485	8.32926e-05	-1.8021	0.189523
143329717	rs79293161	2.77506e-16	0.428246	0.622506	8.81793e-06	-1.91369	0.106031	8.05513e-05	-1.79454	0.148493
143329736	rs6583610	1.0542e-05	26.129	-0.717664	2.05012e-06	-1.90555	-1.361	1.84286e-05	-1.76398	-1.35706
143330385	rs10875482	1.30979e-08	20.0406	-1.32	2.47321e-06	-2.05479	-1.02414	2.14536e-05	-1.99553	-0.973513
143330441	rs73364653	3.23442e-16	0.543933	0.659994	9.29381e-06	-1.87705	0.121956	8.40549e-05	-1.75022	0.14675
143330462	rs73364656	2.94766e-16	0.515424	0.595667	9.18324e-06	-1.86614	0.0990778	8.52136e-05	-1.73355	0.14377
143330576	rs6583611	1.09208e-05	26.1966	-0.74995	2.03416e-06	-1.91528	-1.35909	1.81971e-05	-1.77982	-1.35385
143330606	rs58070749	3.13776e-16	0.554853	0.618736	9.29946e-06	-1.87351	0.119018	8.58838e-05	-1.74596	0.164012
143330607	rs58302364	3.12302e-16	0.554853	0.614027	9.26167e-06	-1.87351	0.114946	8.55295e-05	-1.74596	0.159879
143330986	rs59019358	2.69935e-16	0.461237	0.561853	8.56871e-06	-1.90342	0.0670905	7.77037e-05	-1.78206	0.100022
143332204	rs73364661	3.32532e-16	0.626593	0.605051	9.0126e-06	-1.89301	0.107187	8.23489e-05	-1.77598	0.152002
143332221	rs78778150	2.91729e-16	0.506104	0.594628	9.20234e-06	-1.86317	0.0981807	8.43874e-05	-1.74238	0.14286
143332587	rs76815107	2.72737e-17	-2.90482e-10	-1.26917	1.57356e-05	-2.90482e-10	-1.22852	0.000121531	-2.90482e-10	-1.23477
143332644	rs11996660	2.15003e-05	26.9171	-0.793097	2.3865e-06	-1.75987	-1.35475	2.09188e-05	-1.64679	-1.3475
143332784	rs73364669	3.06467e-16	0.627846	0.522174	8.7644e-06	-1.84943	0.0356789	8.12244e-05	-1.71712	0.0793989
143333162	rs111405432	2.74116e-16	0.448491	0.58997	8.76879e-06	-1.9074	0.0941565	8.03843e-05	-1.7869	0.138774
143333187	rs187805598	1.35755e-17	-1.96683	-2.60631e-10	9.15363e-06	-1.77029	-2.60631e-10	8.32395e-05	-1.61322	-2.60631e-10
143333231	rs7012636	1.03283e-05	26.1809	-0.790105	2.27806e-06	-1.8061	-1.35502	1.98693e-05	-1.69742	-1.34834
143333489	rs35538023	1.60509e-17	-0.512038	-1.28729	3.65098e-06	-1.52528	-1.16417	4.32196e-05	-1.12992	-1.13873
143333525	rs67756423	2.44783e-10	15.9935	-1.25267	6.30488e-06	-0.916922	-1.2262	9.05369e-05	-0.32248	-1.2067
143333638	rs117670171	2.90717e-17	-2.90482e-10	-1.20533	1.38522e-05	-2.90482e-10	-1.356	0.000107713	-2.90482e-10	-1.35547
143333879	rs372461787	2.63399e-17	-2.90482e-10	-1.304	2.42302e-05	-2.90482e-10	-0.796845	0.000194604	-2.90482e-10	-0.763972
143333888	rs78125189	2.24531e-13	7.74668	-2.60631e-10	1.11362e-05	-1.57425	-2.60631e-10	0.000111537	-1.32058	-2.60631e-10
143334109	rs58530789	7.25655e-17	-2.90482e-10	-0.290602	2.66402e-05	-2.90482e-10	-0.702022	0.000209449	-2.90482e-10	-0.690459
143334112	rs4366191	1.29393e-08	20.0428	-1.33437	2.73055e-06	-2.00576	-0.974182	2.31684e-05	-1.96977	-0.922384
143334191	rs4633164	1.38133e-08	20.1096	-1.33578	2.77871e-06	-1.99357	-0.968886	2.3654e-05	-1.95466	-0.916748
143334318	rs189231262	1.45531e-16	0.4053	-2.60631e-10	1.21738e-05	-1.48516	-2.60631e-10	8.42043e-05	-1.60169	-2.60631e-10
143334681	rs79141160	1.90452e-16	0.286211	0.388099	6.88202e-06	-1.97607	-0.0794601	6.23315e-05	-1.86491	-0.0375646
143334781	rs28694701	1.38759e-08	20.1129	-1.33453	2.74268e-06	-1.99985	-0.975662	2.32759e-05	-1.96322	-0.924305
143335170	rs7462788	1.94704e-08	20.4675	-1.3504	3.01518e-06	-1.94774	-0.933049	2.58637e-05	-1.9057	-0.876399
143335173	rs79271066	2.49247e-17	-2.90482e-10	-1.35923	1.43146e-05	-2.90482e-10	-1.32317	0.000112544	-2.90482e-10	-1.3116
143335798	rs3935371	2.59908e-16	0.579852	0.405385	7.61785e-06	-1.88929	-0.0646555	7.04634e-05	-1.75733	-0.022521
143335830	rs3935370	1.69477e-09	18.0283	-1.3526	2.67534e-06	-2.07597	-0.924398	2.23952e-05	-2.04948	-0.876619
143336282	rs75013236	2.20432e-16	0.384143	0.436355	7.37354e-06	-1.94844	-0.0381008	6.73019e-05	-1.83021	0.00445915
143336359	rs12548983	1.23885e-08	20.0165	-1.35157	2.93277e-06	-1.97668	-0.931818	2.47119e-05	-1.9502	-0.877458
143336546	rs67736411	1.09247e-08	19.8845	-1.34525	2.76679e-06	-2.00063	-0.966124	2.3255e-05	-1.97451	-0.913908
143338609	rs138845519	1.64284e-17	-1.77608	-2.60631e-10	6.21891e-06	-2.15685	-2.60631e-10	4.88166e-05	-2.14687	-2.60631e-10
143338682	rs117251831	2.65923e-17	-2.90482e-10	-1.29447	1.39439e-05	-2.90482e-10	-1.3494	0.000107974	-2.90482e-10	-1.35305
143339239	rs13250766	1.28118e-08	20.0439	-1.34536	2.84536e-06	-1.97351	-0.965244	2.40093e-05	-1.94298	-0.913521
143339480	rs116369844	2.77891e-17	-2.90482e-10	-1.25045	1.76779e-05	-2.90482e-10	-1.11213	0.000141347	-2.90482e-10	-1.08372
143339617	rs7460777	1.79064e-17	-0.662154	-1.02778	4.53593e-06	-1.19642	-1.276	5.00518e-05	-0.838349	-1.28353
143339888	rs55637681	4.47881e-10	16.6243	-1.27938	2.02238e-05	-0.394785	-0.5828	0.000284267	0.139667	-0.524694
143340566	rs34259915	3.08397e-06	25.0665	-0.884333	2.07539e-06	-1.90779	-1.3465	1.77043e-05	-1.82449	-1.33664
143340629	rs34477796	2.1982e-17	-0.405995	-1.07887	3.66849e-06	-1.38372	-1.30095	3.91838e-05	-1.0594	-1.30728
143340893	rs56844227	8.40306e-17	-2.90482e-10	-0.14391	3.02001e-05	-2.90482e-10	-0.5766	0.000236027	-2.90482e-10	-0.570996
143341021	rs76751760	3.04147e-16	0.575712	0.566706	8.87688e-06	-1.8906	0.0896033	8.13764e-05	-1.75891	0.12306
143341744	rs140410914	2.87042e-17	-2.90482e-10	-1.21805	1.37644e-05	-2.90482e-10	-1.36236	0.000107154	-2.90482e-10	-1.36067
143341854	rs10095785	2.76645e-07	22.6751	-0.904185	3.80767e-06	-1.28684	-1.36059	3.41852e-05	-1.14221	-1.36094
143342174	rs35828884	3.89859e-17	-0.380658	-0.531234	3.00899e-06	-1.7416	-1.14124	3.00594e-05	-1.51623	-1.11553
143342967	rs13274119	1.15513e-16	-0.104629	0.278917	5.44095e-06	-1.72638	-0.564114	4.68878e-05	-1.64737	-0.53981
143343130	rs73366608	3.51913e-17	-1.04061	0.0263173	5.20147e-06	-1.9339	-0.4016	3.86799e-05	-2.04598	-0.333642
143343145	rs72687339	9.46556e-13	9.79464	-0.60915	0.000194383	1.30468	-0.0192958	0.00547814	2.32467	0.24891
143343260	rs72687340	6.2506e-13	9.41769	-0.647181	0.000162075	1.13845	-0.0348389	0.00430087	2.13204	0.199597
143343384	rs77487748	3.78287e-17	-1.07153	0.129504	5.59169e-06	-1.94771	-0.315458	4.18724e-05	-2.05574	-0.24457
143343398	rs67439964	3.34802e-12	11.8098	-1.361	9.37162e-05	1.80625	-1.25043	0.00184866	2.67373	-1.18646
143343567	rs72687341	7.19669e-13	9.60139	-0.689935	0.000151155	1.14596	-0.112098	0.00410038	2.13475	0.149147
143343648	rs72687342	8.10702e-13	9.71288	-0.682319	0.000187491	1.35101	-0.101722	0.00524146	2.36886	0.160554
143343801	rs13249406	4.4974e-17	-0.769006	-2.60631e-10	7.58571e-06	-1.95818	-2.60631e-10	7.43326e-05	-1.72639	-2.60631e-10
143343922	rs62513092	1.91521e-17	-1.62268	-2.60631e-10	7.96644e-05	0.393378	-2.60631e-10	0.000448261	0.0704349	-2.60631e-10
143344055	rs34721137	8.08859e-13	9.68353	-0.655242	0.000183286	1.28123	-0.0546269	0.00512862	2.29496	0.212692
143344270	rs57757167	8.22407e-17	0.655359	-0.820801	1.69245e-06	-2.14725	-1.31101	1.32861e-05	-2.15596	-1.29227
143344276	rs61131965	7.46191e-17	0.555841	-0.818536	1.68487e-06	-2.15397	-1.30879	1.32648e-05	-2.1593	-1.29053
143344545	rs73366612	3.69784e-17	-1.14929	0.184531	5.66239e-06	-1.98132	-0.269279	4.29113e-05	-2.07894	-0.19687
143345007	rs13260208	1.65573e-12	10.1581	-0.413473	1.65164e-05	-1.50409	0.323993	0.000209049	-1.30342	0.611044
143345407	rs73366616	3.64228e-17	-1.16788	0.187987	5.63481e-06	-1.98911	-0.266373	4.28153e-05	-2.08417	-0.19387
143345477	rs12544947	2.37156e-11	12.9031	-0.496573	1.1181e-05	-1.78281	0.212584	0.000134965	-1.62029	0.490371
143345521	rs73366619	3.64689e-17	-1.12371	0.14508	5.5378e-06	-1.97044	-0.302402	4.17762e-05	-2.07153	-0.231081
143345812	rs77053728	2.10369e-17	-1.52882	-2.60631e-10	6.26659e-06	-2.14921	-2.60631e-10	4.82721e-05	-2.15809	-2.60631e-10
143345885	rs12547214	2.45039e-11	12.9587	-0.519495	1.12034e-05	-1.7397	0.171469	0.000134876	-1.57054	0.439956
143346127	rs72687343	6.38257e-11	14.2818	-0.885179	0.000100961	0.997469	-0.36718	0.0029032	2.06389	-0.125266
143346643	rs73366623	3.47293e-17	-1.18058	0.153078	5.44328e-06	-1.99437	-0.295694	4.13929e-05	-2.08768	-0.22415
143346765	rs72687344	1.08385e-12	10.0467	-0.725739	0.000232009	1.62403	-0.161693	0.00674166	2.68238	0.0987389
143346829	rs72687345	1.05239e-12	9.99994	-0.708452	0.000231474	1.59802	-0.137997	0.00671947	2.65296	0.124866
143347087	rs72687347	8.5086e-13	9.71988	-0.640966	0.000216181	1.46294	-0.0712639	0.00609158	2.49379	0.185937
143347089	rs75857023	5.84135e-17	0.780996	-1.28854	1.64941e-06	-2.14906	-1.33497	1.25994e-05	-2.15601	-1.34528
143347243	rs6583612	4.74238e-18	-1.73901	-1.27954	4.61453e-06	-1.27198	-1.18325	5.21575e-05	-0.91727	-1.1634
143347486	rs72687350	8.09423e-11	14.3855	-0.751388	0.00012286	1.04305	-0.216451	0.0035891	2.11659	0.0341296
143347772	rs143675294	1.04768e-16	0.0766573	-2.60631e-10	2.39455e-05	-0.808664	-2.60631e-10	0.000197236	-0.750541	-2.60631e-10
143347870	rs6996357	1.02243e-12	9.95328	-0.690678	0.00022649	1.5721	-0.133847	0.00652718	2.62362	0.125168
143347877	rs4269661	9.2576e-08	22.0367	-1.36051	4.75994e-06	-1.49932	-0.924886	4.39265e-05	-1.38213	-0.870292
143347922	rs4601464	9.25438e-08	22.0367	-1.36086	4.78496e-06	-1.49932	-0.919643	4.41714e-05	-1.38213	-0.864732
143348111	rs117832836	3.08886e-17	-2.90482e-10	-1.1447	1.4125e-05	-2.90482e-10	-1.3365	0.000109811	-2.90482e-10	-1.33618
143348159	rs4578081	4.69706e-18	-1.73126	-1.2969	4.44658e-06	-1.28315	-1.20916	5.00849e-05	-0.930482	-1.19074
143348359	rs9644550	1.00832e-07	22.1189	-1.35729	4.75631e-06	-1.48567	-0.939301	4.38887e-05	-1.36732	-0.885963
143348485	rs117301705	4.81713e-17	-0.700328	-2.60631e-10	6.81254e-06	-2.06568	-2.60631e-10	5.16563e-05	-2.09033	-2.60631e-10
143348531	rs58862896	3.97213e-17	-1.16502	0.271813	6.24324e-06	-1.98791	-0.16503	4.73253e-05	-2.08337	-0.0945194
143348540	rs9644551	3.2887e-16	2.12329	-0.902719	1.69862e-06	-2.12809	-1.32654	1.33245e-05	-2.13737	-1.30797
143348647	rs6985428	4.04309e-17	-1.1557	0.280201	6.31281e-06	-1.98401	-0.157849	4.78014e-05	-2.08075	-0.0871302
143348682	rs9657472	1.33488e-11	12.5807	-0.748869	8.19456e-06	-1.71143	-0.169541	9.29075e-05	-1.57188	0.0685406
143348758	rs57634503	3.94838e-17	-1.16057	0.261368	6.51846e-06	-1.95788	-0.151923	4.82405e-05	-2.06847	-0.0902742
143348804	rs117215528	4.94948e-17	-2.90482e-10	-0.673224	2.10729e-05	-2.90482e-10	-0.936455	0.000169343	-2.90482e-10	-0.903013
143348919	rs59160902	4.16242e-17	-1.13886	0.292451	6.4249e-06	-1.97691	-0.147356	4.85533e-05	-2.07594	-0.0763335
143348975	rs61546730	5.78828e-17	0.83692	-1.35359	1.80328e-06	-2.15236	-1.24247	1.36356e-05	-2.15807	-1.26419
143349249	rs4259531	4.83796e-18	-1.69064	-1.30796	4.13353e-06	-1.33897	-1.22634	4.60279e-05	-0.996746	-1.20895
143349510	rs6583613	9.65573e-08	22.0743	-1.35599	4.68554e-06	-1.45978	-0.980178	4.31803e-05	-1.3404	-0.929153
143350197	rs4976986	4.68151e-18	-1.71475	-1.31672	4.21098e-06	-1.30636	-1.24039	4.7137e-05	-0.957993	-1.22389
143350363	rs75057805	7.80822e-13	9.68772	-0.694706	0.000194509	1.42533	-0.139296	0.00549383	2.45727	0.119171
143350750	rs4976955	4.62932e-18	-1.72344	-1.31925	4.2447e-06	-1.29424	-1.24453	4.76084e-05	-0.943622	-1.22831
143351567	rs12675715	4.43087e-09	18.9912	-1.35443	5.90222e-06	-1.24141	-0.967703	5.5322e-05	-1.10794	-0.913825
143352053	rs56161327	2.16581e-17	-1.49971	-2.60631e-10	9.66916e-06	-1.7155	-2.60631e-10	0.000100657	-1.42323	-2.60631e-10
143352206	rs28472969	5.13691e-09	19.1368	-1.35218	5.94098e-06	-1.21085	-0.991717	5.57082e-05	-1.07526	-0.939552
143352528	rs7014279	3.45194e-12	11.841	-1.3616	5.29512e-06	-1.11784	-1.19982	4.8701e-05	-1.02438	-1.12486
143352529	rs79248723	4.35613e-18	-1.77285	-1.33065	4.00125e-06	-1.33392	-1.26392	4.49554e-05	-0.980226	-1.24904
143352778	rs34469664	4.12535e-17	-0.613596	-0.241761	2.77201e-06	-2.10052	-0.864355	2.21778e-05	-2.10416	-0.831683
143352779	rs34066697	9.80681e-12	12.8784	-1.35494	5.59553e-06	-0.984648	-1.27783	4.75004e-05	-0.950848	-1.22335
143352805	rs55667547	6.8331e-13	9.71817	-0.85856	0.000189095	1.65271	-0.394903	0.00531656	2.70844	-0.164796
143353038	rs35674714	4.6403e-18	-1.69877	-1.34154	3.9448e-06	-1.32814	-1.28391	4.38388e-05	-0.983858	-1.27056
143353176	rs147518573	5.38957e-16	-2.90482e-10	1.71454	0.000474981	-2.90482e-10	2.17883	0.003007	-2.90482e-10	1.97376
143353183	rs76669344	6.97797e-14	6.57801	-2.60631e-10	9.04472e-06	-1.78226	-2.60631e-10	8.60779e-05	-1.57969	-2.60631e-10
143354251	rs72687355	3.0972e-17	-1.14201	-2.60631e-10	6.4741e-06	-2.11663	-2.60631e-10	4.97473e-05	-2.12798	-2.60631e-10
143354553	rs11989641	4.47556e-18	-1.73101	-1.34545	4.09307e-06	-1.2835	-1.29165	4.58368e-05	-0.930902	-1.27895
143354710	rs117867188	2.68449e-17	-2.90482e-10	-1.28501	1.42013e-05	-2.90482e-10	-1.33111	0.000110603	-2.90482e-10	-1.32899
143354963	rs34667744	4.98844e-10	16.622	-1.16924	1.04561e-05	-1.44496	-0.192296	0.000111027	-1.25046	-0.0747078
143355014	rs13254630	1.80264e-17	-1.68326	-2.60631e-10	1.22295e-05	-1.48059	-2.60631e-10	0.000126901	-1.19154	-2.60631e-10
143355042	rs73366657	5.13684e-17	-1.06016	0.424094	7.44539e-06	-1.94266	-0.0341908	5.58556e-05	-2.05219	0.0400184
143355073	rs73366660	5.0974e-17	-1.0551	0.411322	7.38052e-06	-1.9404	-0.0452007	5.53155e-05	-2.05059	0.0287046
143355746	rs66519482	8.50749e-13	9.87595	-0.797167	0.000178001	1.50786	-0.310517	0.00502636	2.55862	-0.0711106
143355875	rs73714107	7.36721e-12	12.4757	-1.23823	4.87645e-05	1.12025	-1.2177	0.000854005	1.90901	-1.19401
143356114	rs144336753	1.29789e-16	0.29082	-2.60631e-10	1.72617e-05	-1.13595	-2.60631e-10	0.000104814	-1.38276	-2.60631e-10
143356641	rs77996094	2.71937e-17	-2.90482e-10	-1.27211	1.65644e-05	-2.90482e-10	-1.17719	0.000131672	-2.90482e-10	-1.15462
143356764	rs67717665	2.19125e-16	1.78054	-0.965987	1.64426e-06	-2.14208	-1.34508	1.28476e-05	-2.15035	-1.33143
143356775	rs67295124	2.28207e-16	1.77802	-0.922863	1.6739e-06	-2.13416	-1.33513	1.30978e-05	-2.14395	-1.31854
143356782	rs117466083	5.52146e-17	-2.90482e-10	-0.563864	2.43682e-05	-2.90482e-10	-0.791166	0.000204772	-2.90482e-10	-0.713043
143357023	rs145959269	1.16764e-17	-2.11752	-2.60631e-10	1.09115e-05	-1.59463	-2.60631e-10	8.37699e-05	-1.60687	-2.60631e-10
143357038	rs72687357	5.22457e-12	11.8791	-0.985338	3.53055e-05	0.21067	-0.631074	0.000871417	1.15359	-0.418409
143357486	rs78527426	3.47553e-12	11.7943	-1.30809	4.31187e-05	1.07374	-1.29423	0.000771117	1.89058	-1.27768
143357792	rs115240988	2.4903e-17	-2.90482e-10	-1.3601	1.46625e-05	-2.90482e-10	-1.29915	0.000115089	-2.90482e-10	-1.28924
143357803	rs117523413	8.01588e-17	-0.191082	-2.60631e-10	7.39518e-06	-1.98362	-2.60631e-10	5.55994e-05	-2.01677	-2.60631e-10
143357960	rs6983847	7.42412e-13	9.92725	-0.984686	0.000159565	1.64839	-0.560383	0.00441659	2.71516	-0.356978
143358225	rs72687360	2.99333e-12	11.6703	-1.33352	3.81502e-05	0.980265	-1.32318	0.000673048	1.78727	-1.31039
143358299	rs7825772	1.28245e-17	-2.02373	-2.60631e-10	6.78566e-06	-2.06963	-2.60631e-10	5.93922e-05	-1.95078	-2.60631e-10
143358316	rs72687362	9.24299e-11	15.0076	-1.24071	4.02098e-05	1.07229	-1.36262	0.000730569	1.9144	-1.35552
143358318	rs76873068	4.84709e-17	-1.19838	0.504253	7.64003e-06	-2.00166	0.0506184	5.82921e-05	-2.09249	0.123019
143358371	rs75634147	1.19311e-17	-2.09595	-2.60631e-10	6.76695e-06	-2.07239	-2.60631e-10	5.64936e-05	-2.00081	-2.60631e-10
143359064	rs3923080	3.40167e-18	-2.15695	-1.19388	1.83534e-06	-2.08561	-1.2916	1.46617e-05	-2.05959	-1.29011
143359452	rs117828454	2.59773e-17	-2.90482e-10	-1.31787	1.60738e-05	-2.90482e-10	-1.20725	0.000126714	-2.90482e-10	-1.19301
143359591	rs9886385	1.19695e-17	-2.09273	-2.60631e-10	8.83935e-06	-1.80523	-2.60631e-10	7.96559e-05	-1.65722	-2.60631e-10
143360544	rs10109126	3.13324e-17	0.198941	-1.32938	1.72474e-06	-2.14314	-1.29623	1.34683e-05	-2.11777	-1.31684
143360709	rs12541997	1.06904e-16	0.0968377	-2.60631e-10	8.11834e-06	-1.89032	-2.60631e-10	6.0538e-05	-1.93167	-2.60631e-10
143361267	rs4976990	2.8702e-06	23.5423	0.568057	2.57432e-05	0.469019	-1.20529	0.000322455	0.962948	-1.22193
143361315	rs117297465	1.0829e-16	-0.215917	0.325641	9.91399e-06	-1.56518	-0.125313	6.88799e-05	-1.73908	-0.0634931
143361320	rs28653024	2.72358e-17	0.051792	-1.32235	2.06301e-06	-1.95493	-1.30535	1.67239e-05	-1.89375	-1.32435
143361401	rs181999584	2.49707e-17	-2.90482e-10	-1.35739	1.38248e-05	-2.90482e-10	-1.35798	0.000107757	-2.90482e-10	-1.35506
143361801	rs12679867	7.29045e-17	1.0683	-1.35424	1.79274e-06	-2.16035	-1.24035	1.35257e-05	-2.16103	-1.26932
143362144	rs74418376	9.20338e-17	-0.379031	0.326095	8.87837e-06	-1.65387	-0.146952	6.32378e-05	-1.81315	-0.0748845
143362190	rs12679951	2.53122e-17	0.00525549	-1.34906	2.28722e-06	-1.92124	-1.23587	1.88103e-05	-1.84551	-1.25502
143362742	rs117980982	9.63149e-17	-0.355103	0.347635	9.15873e-06	-1.64107	-0.128666	6.51269e-05	-1.80254	-0.0560662
143363037	rs10086550	2.68838e-17	0.051792	-1.33536	2.10109e-06	-1.95493	-1.28706	1.69797e-05	-1.89375	-1.30917
143363229	rs34819186	6.18471e-13	10.1149	-1.35501	1.19717e-05	-0.53252	-0.969376	0.000169148	0.00863084	-0.9128
143363260	rs57310109	2.9099e-18	-2.15467	-1.35231	1.9802e-06	-1.97	-1.33125	1.63621e-05	-1.9201	-1.31987
143363270	rs35951447	1.48829e-10	15.3654	-1.12216	2.08035e-05	0.398013	-1.34734	0.00028121	0.942639	-1.33848
143363277	rs34853464	2.25489e-10	15.7806	-1.12189	2.25937e-05	0.478049	-1.34482	0.000303721	1.01641	-1.33524
143363400	rs117457718	3.43906e-17	-2.90482e-10	-1.03731	5.21907e-05	-2.90482e-10	-0.0295405	0.000431906	-2.90482e-10	0.0332685
143363497	rs148488504	4.82229e-17	-2.90482e-10	-0.699257	3.59876e-05	-2.90482e-10	-0.401269	0.000279466	-2.90482e-10	-0.402061
143363573	rs62513098	2.4572e-17	-0.0395824	-1.3339	2.15471e-06	-1.92578	-1.29101	1.7498e-05	-1.86069	-1.31217
143363780	rs9801827	2.49668e-17	-2.90482e-10	-1.35754	1.40607e-05	-2.90482e-10	-1.34106	0.000110328	-2.90482e-10	-1.33148
143364290	rs4976991	2.49602e-17	-2.90482e-10	-1.35781	1.40529e-05	-2.90482e-10	-1.34162	0.000110254	-2.90482e-10	-1.33215
143364405	rs187642133	3.14251e-17	-2.90482e-10	-1.12749	1.41402e-05	-2.90482e-10	-1.33543	0.000109027	-2.90482e-10	-1.34334
143364667	rs551878643	3.06684e-17	-2.90482e-10	-1.15186	2.00997e-05	-2.90482e-10	-0.98374	0.000160418	-2.90482e-10	-0.957154
143367391	rs7834194	2.36233e-17	-0.0766602	-1.3362	2.19369e-06	-1.91321	-1.28565	1.78222e-05	-1.84651	-1.30798
143367804	rs67317093	3.79782e-14	7.26333	-1.29365	8.78385e-05	1.67309	-1.18204	0.0022742	2.77894	-1.0845
143367857	rs77702622	2.03338e-17	-1.56281	-2.60631e-10	1.3126e-05	-1.40985	-2.60631e-10	0.000118759	-1.25785	-2.60631e-10
143367986	rs72687368	5.61308e-14	7.6569	-1.29655	0.000142143	2.1799	-1.20751	0.00423238	3.43429	-1.11871
143368449	rs74576444	4.43475e-05	26.377	0.470974	2.78998e-05	0.576288	-1.23211	0.000372883	1.13354	-1.24722
143368456	rs113457242	1.11972e-17	-2.15943	-2.60631e-10	3.07029e-05	-0.560088	-2.60631e-10	0.000182379	-0.828851	-2.60631e-10
143368484	rs4610878	3.97602e-14	7.30918	-1.29365	9.04474e-05	1.70236	-1.18204	0.00235101	2.81216	-1.0845
143369368	rs4976992	3.94172e-05	26.2397	0.490422	2.8263e-05	0.583996	-1.22689	0.000346713	1.05586	-1.2423
143369380	rs4976993	1.06894e-10	14.9909	-1.07861	1.68555e-05	0.196281	-1.35605	0.000224392	0.728344	-1.34989
143369670	rs145796275	2.48568e-17	-2.90482e-10	-1.36196	1.42081e-05	-2.90482e-10	-1.33063	0.000110148	-2.90482e-10	-1.33312
143370175	rs35916511	4.21925e-17	-0.246306	-0.586543	2.24374e-06	-2.14551	-1.0308	1.76263e-05	-2.15504	-1.01051
143370483	rs7814481	1.96659e-17	-0.260008	-1.3362	2.214e-06	-1.904	-1.28565	1.77968e-05	-1.84794	-1.30798
143370806	rs7818332	2.29002e-17	-0.100894	-1.34305	2.18052e-06	-1.93232	-1.27256	1.76163e-05	-1.86924	-1.29688
143370923	rs7814166	2.78064e-05	25.9102	0.470974	2.53951e-05	0.482222	-1.23211	0.000308995	0.945606	-1.24722
143371707	rs78690848	1.15149e-17	-2.13145	-2.60631e-10	8.28429e-06	-1.87008	-2.60631e-10	6.0775e-05	-1.92776	-2.60631e-10
143372273	rs62513101	1.22979e-17	-2.06567	-2.60631e-10	2.07023e-05	-0.954201	-2.60631e-10	0.000134634	-1.13238	-2.60631e-10
143372552	rs75135181	8.07825e-17	-0.478556	0.295225	8.20724e-06	-1.70631	-0.173122	5.89555e-05	-1.85633	-0.101824
143373005	rs55878729	2.75819e-14	6.97103	-1.32121	5.76241e-05	1.29829	-1.22879	0.00153546	2.44501	-1.14336
143373084	rs7817381	2.13924e-17	-0.171964	-1.34009	2.2091e-06	-1.90781	-1.28406	1.79481e-05	-1.84163	-1.30582
143373297	rs7817679	2.30949e-17	-0.100894	-1.33459	2.14639e-06	-1.93232	-1.28833	1.73824e-05	-1.86924	-1.31024
143373393	rs144329989	2.50144e-17	-2.90482e-10	-1.35564	1.46598e-05	-2.90482e-10	-1.29934	0.00011285	-2.90482e-10	-1.30888
143373494	rs4976994	4.97893e-12	12.2081	-1.36249	1.08978e-05	-0.512421	-1.08346	0.000161141	0.0828339	-1.03549
143373863	rs112198156	2.49679e-17	-2.90482e-10	-1.3575	1.40619e-05	-2.90482e-10	-1.34098	0.000110339	-2.90482e-10	-1.33138
143373972	rs6998660	4.69789e-12	12.1498	-1.36224	1.05952e-05	-0.532147	-1.0919	0.000156041	0.0598112	-1.04463
143374261	rs4325021	2.26554e-17	-0.118341	-1.33635	2.16992e-06	-1.92646	-1.2833	1.75908e-05	-1.86262	-1.30494
143374367	rs7833728	3.60996e-14	7.25259	-1.33365	0.000116906	2.04736	-1.27043	0.00397228	3.45348	-1.20133
143374762	rs9644546	2.31409e-17	-0.100894	-1.3326	2.14393e-06	-1.93232	-1.28948	1.73831e-05	-1.86924	-1.3102
143375000	rs9644552	2.19278e-17	-0.154743	-1.3326	2.18379e-06	-1.9139	-1.28948	1.77478e-05	-1.84848	-1.3102
143375636	rs72687372	3.99443e-14	7.35291	-1.33276	0.000129105	2.14503	-1.26885	0.00449369	3.57472	-1.19923
143375660	rs79291814	7.66314e-17	-0.501236	0.265152	7.90747e-06	-1.71806	-0.198575	5.68812e-05	-1.86594	-0.128032
143375978	rs9324580	2.28009e-17	-0.118341	-1.32995	2.14797e-06	-1.92646	-1.29346	1.74398e-05	-1.86262	-1.31356
143376371	rs7832348	2.1272e-17	-0.189113	-1.32859	2.19767e-06	-1.90163	-1.29541	1.79041e-05	-1.83471	-1.3152
143376764	rs74717878	4.17325e-14	7.39759	-1.33365	0.000132837	2.17511	-1.27043	0.00464266	3.60943	-1.20133
143376802	rs7832163	5.77538e-12	12.3511	-1.35707	1.42219e-05	-0.141645	-1.18802	0.000237402	0.599331	-1.16452
143376820	rs78686810	2.60238e-14	6.93341	-1.34174	9.72265e-05	1.87798	-1.28538	0.0032202	3.26357	-1.22131
143376834	rs28758911	2.20777e-17	-0.154743	-1.32578	2.16261e-06	-1.9139	-1.29923	1.76029e-05	-1.84848	-1.3184
143376857	rs28396985	2.17008e-17	-0.171964	-1.32578	2.17583e-06	-1.90781	-1.29923	1.77239e-05	-1.84163	-1.3184
143377267	rs139557339	1.73124e-17	-1.72367	-2.60631e-10	3.88722e-05	-0.324164	-2.60631e-10	0.000160218	-0.958402	-2.60631e-10
143378345	rs13265050	2.14383e-17	-0.189113	-1.3208	2.17584e-06	-1.90163	-1.3054	1.77558e-05	-1.83471	-1.32352
143378869	rs4350094	8.97518e-11	14.7255	-0.988045	1.92764e-05	0.337052	-1.36262	0.000272338	0.933587	-1.36148
143378970	rs4468046	4.21876e-17	-0.149517	-0.683447	2.13528e-06	-2.1328	-1.09304	1.66785e-05	-2.1461	-1.07473
143379096	rs12682233	2.08169e-17	-0.22489	-1.31444	2.18948e-06	-1.88843	-1.31235	1.79177e-05	-1.81992	-1.32923
143379264	rs13272653	2.0855e-17	-0.22489	-1.31261	2.18547e-06	-1.88843	-1.31418	1.7891e-05	-1.81992	-1.33072
143379420	rs189362403	2.77389e-17	-2.90482e-10	-1.25226	1.4418e-05	-2.90482e-10	-1.31597	0.000110851	-2.90482e-10	-1.32676
143380216	rs78532560	2.49361e-17	-2.90482e-10	-1.35878	1.40237e-05	-2.90482e-10	-1.34369	0.000109978	-2.90482e-10	-1.33466
143380236	rs34695799	4.20699e-17	-0.15768	-0.678079	2.15299e-06	-2.12793	-1.08966	1.67904e-05	-2.1429	-1.07123
143380581	rs73368562	2.93306e-18	-2.1436	-1.35544	1.65739e-06	-2.14227	-1.33693	1.32191e-05	-2.12673	-1.32655
143380963	rs7817330	1.98714e-17	-0.258771	-1.32704	2.33574e-06	-1.85409	-1.28203	1.94819e-05	-1.77034	-1.29511
143381810	rs7822013	3.67899e-12	11.9021	-1.35905	1.17267e-05	-0.390452	-1.13213	0.000170543	0.192416	-1.08837
143382574	rs58992978	2.77401e-17	-2.90482e-10	-1.25221	1.79384e-05	-2.90482e-10	-1.0975	0.000142018	-2.90482e-10	-1.07899
143383021	rs112688496	2.50429e-17	-2.90482e-10	-1.3545	1.41438e-05	-2.90482e-10	-1.33517	0.000111104	-2.90482e-10	-1.32447
143383062	rs73368566	2.90908e-18	-2.15618	-1.35107	1.77927e-06	-2.07912	-1.32912	1.44705e-05	-2.04544	-1.31739
143383249	rs78792582	7.51053e-17	-0.47847	0.222269	7.71672e-06	-1.70626	-0.234794	5.53292e-05	-1.8563	-0.165341
143383694	rs10099330	3.66249e-12	11.8966	-1.35803	1.04687e-05	-0.496274	-1.13978	0.000144353	0.0340465	-1.09672
143384152	rs10099967	2.07446e-17	-0.241815	-1.30099	2.17712e-06	-1.88203	-1.32441	1.78726e-05	-1.81276	-1.33891
143384314	rs10102944	1.26826e-10	15.0975	-1.01428	1.79996e-05	0.267114	-1.36121	0.000238245	0.796412	-1.35805
143384681	rs34125582	4.29386e-17	-0.161506	-0.653815	2.14623e-06	-2.14199	-1.07874	1.67763e-05	-2.1525	-1.06247
143384727	rs13255588	1.14606e-05	24.9402	0.554691	2.98678e-05	0.624123	-1.21178	0.000383163	1.1431	-1.22958
143384736	rs72687375	2.01343e-17	-1.57267	-2.60631e-10	6.19273e-06	-2.16107	-2.60631e-10	4.81605e-05	-2.1604	-2.60631e-10
143384780	rs58635845	3.14389e-14	7.09924	-1.31853	5.78611e-05	1.2998	-1.2262	0.00132448	2.2957	-1.14186
143384881	rs72687376	3.39979e-14	7.18842	-1.32945	7.43082e-05	1.58684	-1.26306	0.00187543	2.69328	-1.19162
143385309	rs75130989	2.49295e-17	-2.90482e-10	-1.35904	1.40155e-05	-2.90482e-10	-1.34428	0.000109899	-2.90482e-10	-1.33538
143385589	rs13264967	4.49608e-17	-0.136018	-0.633283	2.19156e-06	-2.13414	-1.0657	1.70904e-05	-2.14737	-1.04906
143385710	rs139445035	6.86926e-17	-0.518468	0.173018	7.40366e-06	-1.72694	-0.255528	5.34048e-05	-1.87318	-0.183856
143385797	rs7830524	1.86339e-17	-0.333425	-1.31669	2.1577e-06	-1.9054	-1.31	1.74063e-05	-1.8508	-1.32731
143386176	rs4976996	1.85589e-15	-2.90482e-10	2.95103	0.000126795	-2.90482e-10	0.858127	0.000951912	-2.90482e-10	0.823532
143386204	rs142161562	5.21795e-17	-0.620402	-2.60631e-10	7.67942e-06	-1.9459	-2.60631e-10	6.34178e-05	-1.8852	-2.60631e-10
143386440	rs77954171	6.71186e-17	-0.414305	0.0456755	6.9724e-06	-1.67261	-0.369874	4.89742e-05	-1.82864	-0.315005
143386550	rs60811751	9.67745e-18	-0.976603	-1.32869	1.98806e-06	-1.99714	-1.30015	1.54297e-05	-1.97935	-1.31929
143386847	rs138312131	1.95155e-17	-1.60388	-2.60631e-10	1.99687e-05	-0.990278	-2.60631e-10	0.000158508	-0.969135	-2.60631e-10
143387069	rs72614025	4.76843e-17	0.651977	-1.36247	1.98302e-06	-2.14973	-1.15009	1.47399e-05	-2.15685	-1.18753
143387545	rs56151184	2.90753e-18	-2.14922	-1.35857	1.71836e-06	-2.09983	-1.34324	1.38809e-05	-2.07032	-1.33411
143387772	rs139302578	2.81262e-17	-1.23839	-2.60631e-10	6.19313e-06	-2.161	-2.60631e-10	4.87343e-05	-2.14856	-2.60631e-10
143387928	rs4412491	1.92738e-17	-0.292151	-1.32419	2.27558e-06	-1.86237	-1.29983	1.86409e-05	-1.79084	-1.31874
143387950	rs7821338	1.88971e-17	-0.310444	-1.32564	2.29676e-06	-1.855	-1.29795	1.88242e-05	-1.78263	-1.31716
143388250	rs4581170	3.2102e-18	-2.16109	-1.24767	4.2841e-06	-1.38913	-1.14041	3.61864e-05	-1.27481	-1.17145
143388290	rs4454410	6.39798e-13	9.6193	-0.82548	6.60469e-06	-0.745221	-1.35144	8.07392e-05	-0.282828	-1.36089
143388713	rs4075366	8.22997e-17	0.623109	-0.787833	1.7068e-06	-2.14898	-1.30085	1.3842e-05	-2.13453	-1.2727
143388728	rs4075365	1.76515e-16	0.598313	-2.60631e-10	7.87964e-06	-1.92016	-2.60631e-10	6.56088e-05	-1.85123	-2.60631e-10
143388862	rs4075364	6.60951e-17	-0.378729	-0.00526821	6.80842e-06	-1.65371	-0.412571	4.76099e-05	-1.81302	-0.358878
143388971	rs34190599	1.43627e-17	-0.773091	-1.13737	1.96971e-06	-1.94406	-1.3625	1.59628e-05	-1.90233	-1.36234
143389384	rs35605166	1.17607e-17	-0.80126	-1.30907	2.08045e-06	-1.93272	-1.31915	1.65962e-05	-1.88996	-1.3358
143389521	rs11988550	1.72763e-11	13.2201	-1.13035	1.89194e-05	0.284657	-1.32892	0.000271822	0.885798	-1.31559
143389792	rs79527629	2.49034e-17	-2.90482e-10	-1.36009	1.39807e-05	-2.90482e-10	-1.34677	0.000109564	-2.90482e-10	-1.33843
143389945	rs117431711	8.14802e-17	-0.174731	-2.60631e-10	7.43175e-06	-1.97868	-2.60631e-10	5.58474e-05	-2.01232	-2.60631e-10
143390447	rs76356767	5.7326e-17	-0.535624	0.00928635	6.34912e-06	-1.73574	-0.400388	4.50711e-05	-1.88034	-0.346357
143390560	rs12717833	1.96681e-17	-0.297874	-1.29822	1.69975e-06	-2.12599	-1.32797	1.32249e-05	-2.11021	-1.34263
143390901	rs77119282	1.1228e-17	-2.15668	-2.60631e-10	3.27666e-05	-0.495034	-2.60631e-10	0.000193541	-0.769451	-2.60631e-10
143391167	rs13439197	1.05877e-17	-0.910464	-1.30493	2.06686e-06	-1.9345	-1.32391	1.63134e-05	-1.90274	-1.34022
143392061	rs144644386	2.03538e-17	-1.56182	-2.60631e-10	7.32129e-06	-1.99366	-2.60631e-10	5.53259e-05	-2.0217	-2.60631e-10
143392371	rs68023786	1.10877e-17	-0.86916	-1.3001	2.02642e-06	-1.9516	-1.32657	1.59962e-05	-1.92103	-1.34156
143392738	rs111788747	3.46114e-14	7.11733	-1.24048	0.00010935	1.72022	-1.01011	0.00323346	2.91258	-0.866215
143392752	rs143830808	2.56018e-17	-2.90482e-10	-1.33243	1.40458e-05	-2.90482e-10	-1.34212	0.000109309	-2.90482e-10	-1.34076
143392905	rs12678581	1.67867e-11	13.1726	-1.11164	2.35983e-05	0.512274	-1.33554	0.000362769	1.18231	-1.32348
143393008	rs145106907	4.00352e-17	-2.90482e-10	-0.885332	1.87349e-05	-2.90482e-10	-1.05405	0.000148019	-2.90482e-10	-1.0376
143393527	rs55768614	2.93822e-13	9.22995	-1.21431	1.18675e-05	-0.275542	-1.2351	0.000181261	0.420577	-1.25558
143393705	rs12679140	1.05806e-17	-0.923647	-1.29243	2.06184e-06	-1.92884	-1.33201	1.63231e-05	-1.8967	-1.34566
143394082	rs12679205	1.73711e-17	-0.372515	-1.34777	1.81316e-06	-2.12679	-1.26258	1.33719e-05	-2.15356	-1.28823
143394208	rs11167137	1.55953e-11	13.095	-1.10762	2.11666e-05	0.404822	-1.33684	0.000320692	1.06059	-1.32505
143394283	rs11167138	1.84712e-11	13.2642	-1.10762	1.77638e-05	0.229563	-1.33684	0.000252843	0.822877	-1.32505
143394454	rs12680120	1.8993e-17	-0.341278	-1.28974	1.60372e-06	-2.16041	-1.35171	1.23572e-05	-2.16111	-1.35958
143394496	rs4325020	6.5072e-13	10.1732	-1.36248	1.247e-05	-0.427371	-1.03374	0.000184837	0.167313	-0.982778
143394531	rs147187596	8.00558e-16	2.11022	-2.60631e-10	2.20923e-05	-0.889214	-2.60631e-10	0.000169621	-0.901376	-2.60631e-10
143394777	rs199530982	2.80581e-17	-2.90482e-10	-1.24081	1.43088e-05	-2.90482e-10	-1.32357	0.000110242	-2.90482e-10	-1.33227
143394824	rs73368600	2.62641e-14	6.85439	-1.25352	9.06347e-05	1.56901	-1.04662	0.00241766	2.67046	-0.914843
143394915	rs13267784	1.86863e-06	23.1351	0.546048	3.49868e-05	0.771883	-1.20136	0.00048108	1.36025	-1.21916
143394929	rs62636463	1.03437e-17	-0.936762	-1.30195	2.08798e-06	-1.92311	-1.32514	1.65088e-05	-1.89058	-1.34047
143395174	rs10107365	9.79498e-18	-0.989816	-1.30341	2.13926e-06	-1.89887	-1.32512	1.69442e-05	-1.86478	-1.34023
143395383	rs112603690	4.14419e-14	7.29361	-1.23666	0.000143813	1.9877	-1.00364	0.00440372	3.21381	-0.858541
143395554	rs141404394	7.14846e-17	-2.90482e-10	-0.30561	0.000103273	-2.90482e-10	0.652931	0.000863951	-2.90482e-10	0.726576
143396034	rs4259530	1.03467e-17	-0.926959	-1.31146	1.99846e-06	-1.97513	-1.31694	1.56428e-05	-1.95087	-1.33407
143396350	rs117247571	3.75874e-17	-0.948422	-2.60631e-10	6.90425e-06	-2.05231	-2.60631e-10	4.95266e-05	-2.13243	-2.60631e-10
143396446	rs62000450	2.50883e-17	-2.90482e-10	-1.35269	1.41898e-05	-2.90482e-10	-1.33192	0.000111529	-2.90482e-10	-1.32066
143396758	rs138103946	4.03228e-17	-0.878174	-2.60631e-10	7.05176e-06	-2.03117	-2.60631e-10	5.12158e-05	-2.09889	-2.60631e-10
143396859	rs28469189	1.0208e-17	-0.96408	-1.28784	2.09588e-06	-1.91084	-1.33363	1.6622e-05	-1.87751	-1.3467
143397010	rs117866299	6.29606e-17	-0.449544	0.0169612	6.68137e-06	-1.69116	-0.393959	4.7053e-05	-1.84391	-0.33975
143397484	rs68144282	1.35939e-15	3.87049	-1.23079	2.10405e-05	0.0821523	-1.02015	0.000470353	1.00376	-0.885218
143397902	rs77908480	2.5592e-17	-2.90482e-10	-1.33281	2.27852e-05	-2.90482e-10	-0.858332	0.000183122	-2.90482e-10	-0.824787
143398225	rs55720379	1.0361e-17	-0.926959	-1.31009	1.99095e-06	-1.97513	-1.32071	1.56131e-05	-1.95087	-1.33596
143398255	rs13261479	1.0389e-17	-0.926959	-1.30739	1.98913e-06	-1.97513	-1.32162	1.56129e-05	-1.95087	-1.33598
143398409	rs117936421	6.10932e-17	-0.372581	-0.0901108	6.36418e-06	-1.65043	-0.483328	4.43891e-05	-1.8103	-0.431646
143398620	rs13252003	9.69006e-18	-0.990618	-1.31337	2.13625e-06	-1.92798	-1.29741	1.7007e-05	-1.89071	-1.31061
143398649	rs13252038	3.23116e-14	7.16751	-1.35942	6.44508e-06	-0.997936	-1.12319	8.85568e-05	-0.457242	-1.09405
143398757	rs13252334	4.73441e-14	7.54441	-1.3543	7.3607e-06	-0.835472	-1.15282	0.000104844	-0.255666	-1.1268
143399125	rs150032561	3.61241e-17	-0.988133	-2.60631e-10	7.39442e-06	-1.98372	-2.60631e-10	5.16788e-05	-2.08989	-2.60631e-10
143399187	rs62513768	4.982e-17	-0.221629	-0.445046	2.78523e-06	-2.14076	-0.819353	2.19601e-05	-2.15201	-0.793705
143399752	rs4514123	8.06023e-17	0.707249	-0.892813	1.65671e-06	-2.14881	-1.3308	1.32812e-05	-2.13895	-1.30964
143399860	rs56055628	3.07309e-14	7.06328	-1.30535	0.00010758	1.84444	-1.15065	0.00322605	3.08566	-1.04158
143400091	rs150344204	2.59197e-17	-2.90482e-10	-1.32009	1.61439e-05	-2.90482e-10	-1.2029	0.000126995	-2.90482e-10	-1.19079
143400340	rs6981645	1.94267e-13	8.823	-1.2211	3.42018e-06	-1.41806	-1.33669	3.96895e-05	-1.03241	-1.32144
143401039	rs35210469	1.80325e-16	1.08187	-0.462207	3.23806e-06	-1.98263	-0.826842	2.52612e-05	-2.00838	-0.797288
143401234	rs62513770	1.15461e-17	-2.12874	-2.60631e-10	1.58543e-05	-1.221	-2.60631e-10	0.000105374	-1.37742	-2.60631e-10
143401240	rs7009759	4.01893e-17	-0.0732473	-0.808243	1.85069e-06	-2.05269	-1.31619	1.54048e-05	-2.00008	-1.30018
143401243	rs570959625	2.54913e-17	-2.90482e-10	-1.33675	1.37779e-05	-2.90482e-10	-1.36138	0.000107068	-2.90482e-10	-1.36148
143401244	rs117942629	1.34041e-16	0.323057	-2.60631e-10	2.90427e-05	-0.615677	-2.60631e-10	0.000240171	-0.553587	-2.60631e-10
143401940	rs34143103	8.10192e-18	-1.19361	-1.28938	2.29737e-06	-1.82139	-1.33129	1.83944e-05	-1.77958	-1.34331
143402582	rs10104625	8.39459e-18	-1.16239	-1.28511	2.39596e-06	-1.77668	-1.33399	1.91544e-05	-1.73699	-1.34541
143403525	rs79497744	8.09017e-17	-0.33661	0.154753	7.96736e-06	-1.63113	-0.277966	5.57025e-05	-1.79427	-0.220647
143403693	rs13266463	3.10699e-07	21.1272	0.759755	3.62421e-05	0.734069	-1.12829	0.000479134	1.28597	-1.14893
143403979	rs72614026	1.80357e-17	-0.408376	-1.27436	1.60084e-06	-2.15843	-1.35549	1.23523e-05	-2.16025	-1.36085
143404118	rs34132475	2.02231e-14	6.6912	-1.35171	6.27061e-06	-0.994902	-1.15367	7.99861e-05	-0.526499	-1.12659
143404198	rs72687386	1.8656e-15	4.24418	-1.28794	5.69432e-05	1.15678	-1.09917	0.00138851	2.18357	-0.982519
143404887	rs79724827	3.20231e-17	-2.90482e-10	-1.10863	1.80851e-05	-2.90482e-10	-1.08936	0.000139454	-2.90482e-10	-1.09721
143404922	rs61119807	7.23063e-15	5.027	-0.716014	2.1123e-05	-0.113467	-0.820616	0.000356572	0.741446	-0.899851
143405289	rs7814338	6.91792e-18	-1.40923	-1.23175	2.4757e-06	-1.7172	-1.36072	1.98615e-05	-1.68355	-1.36261
143405425	rs11988315	4.63993e-15	4.25942	-0.392055	2.50349e-06	-1.86072	-1.20604	1.8373e-05	-1.95989	-1.16417
143405526	rs55635915	1.06803e-14	5.2051	-0.504034	2.82376e-05	-0.0185202	-0.625271	0.000437827	0.765092	-0.718209
143405775	rs34292969	5.3419e-17	-0.596925	-2.60631e-10	4.22347e-05	-0.241202	-2.60631e-10	0.000438206	0.0477485	-2.60631e-10
143405895	rs56047976	1.13519e-14	5.26976	-0.507713	3.08153e-05	0.0443022	-0.600736	0.000482033	0.835541	-0.692469
143406020	rs77065501	4.33312e-16	1.49637	-2.60631e-10	4.04652e-05	-0.284001	-2.60631e-10	0.000366017	-0.132259	-2.60631e-10
143406368	rs80338163	1.9346e-16	-0.278055	0.968032	4.66411e-05	-1.57747	1.43551	0.000337407	-1.77821	1.56456
143406432	rs74455537	2.62835e-17	-2.90482e-10	-1.30615	1.38622e-05	-2.90482e-10	-1.35528	0.000107359	-2.90482e-10	-1.35876
143406575	rs6983790	9.8609e-07	21.0162	2.02573	7.356e-05	0.440606	-0.126948	0.000927238	0.909983	-0.112713
143406585	rs13278585	7.40179e-18	-1.32985	-1.24352	2.48521e-06	-1.71691	-1.35718	1.9915e-05	-1.68212	-1.36135
143406892	rs184847677	4.76809e-17	-2.90482e-10	-0.710562	2.99346e-05	-2.90482e-10	-0.585428	0.000232512	-2.90482e-10	-0.585999
143407082	rs35317953	7.62906e-18	-1.2971	-1.24603	2.42908e-06	-1.74031	-1.35662	1.94421e-05	-1.70642	-1.36107
143407372	rs113367744	8.79734e-15	4.89759	-0.390473	2.66239e-05	-0.182861	-0.519774	0.000398644	0.572483	-0.619354
143407442	rs13253068	5.4502e-16	2.42255	-0.696818	8.08056e-06	-0.880573	-1.01441	5.15924e-05	-1.09857	-0.992996
143407697	rs117037204	2.32628e-17	-0.54069	-0.887545	1.78241e-06	-2.15968	-1.2468	1.42876e-05	-2.15878	-1.21677
143408034	rs9969572	8.35205e-07	20.6014	2.2744	8.01505e-05	0.365678	0.0337836	0.00100049	0.825183	0.0481213
143408150	rs143236393	1.14085e-17	-2.14073	-2.60631e-10	9.25646e-06	-1.75912	-2.60631e-10	6.8186e-05	-1.8127	-2.60631e-10
143408281	rs9969452	7.23851e-18	-1.34063	-1.25504	2.50959e-06	-1.70897	-1.35536	2.00945e-05	-1.67387	-1.36062
143408785	rs7000748	3.76208e-15	4.02653	-0.368898	2.407e-06	-1.90941	-1.19665	1.78493e-05	-1.99935	-1.15362
143408927	rs4370657	5.05031e-16	1.93529	-0.285767	9.91139e-06	-0.975217	-0.715543	6.46222e-05	-1.16691	-0.699476
143408942	rs75359921	1.96165e-16	-0.37117	1.07503	4.98139e-05	-1.62879	1.55264	0.000364935	-1.81955	1.68433
143409699	rs76083725	1.89943e-16	-0.37749	1.04912	4.82554e-05	-1.63223	1.5243	0.000353536	-1.8223	1.65535
143409974	rs72687387	2.14361e-17	-1.51001	-2.60631e-10	6.2049e-06	-2.1591	-2.60631e-10	4.84427e-05	-2.15456	-2.60631e-10
143410067	rs143863392	1.6739e-17	-1.75735	-2.60631e-10	6.6625e-06	-2.08795	-2.60631e-10	5.08505e-05	-2.10605	-2.60631e-10
143410092	rs28517706	7.61053e-17	-0.242974	-2.60631e-10	1.84915e-05	-1.06713	-2.60631e-10	7.89564e-05	-1.66604	-2.60631e-10
143410340	rs11984722	3.41599e-16	2.61622	-1.35767	3.54606e-06	-1.44073	-1.27788	5.53195e-05	-0.818599	-1.20322
143410423	rs7014552	1.14637e-06	20.7772	2.41529	7.31873e-05	0.196077	0.1125	0.000905948	0.645992	0.128049
143410498	rs76950995	2.78415e-17	-2.90482e-10	-1.24856	1.79681e-05	-2.90482e-10	-1.09585	0.000141338	-2.90482e-10	-1.08379
143410517	rs9969530	7.17516e-18	-1.32763	-1.27684	2.47822e-06	-1.72876	-1.34814	1.97547e-05	-1.6953	-1.35625
143411064	rs72687388	4.92073e-16	2.9844	-1.36087	4.03423e-06	-1.29357	-1.29606	6.58792e-05	-0.620206	-1.22691
143411098	rs72687389	3.84429e-16	2.73598	-1.35931	5.43457e-06	-1.00105	-1.29062	9.28686e-05	-0.281695	-1.22206
143411435	rs112548907	1.12428e-17	-2.15536	-2.60631e-10	2.55352e-05	-0.744385	-2.60631e-10	0.00014964	-1.0267	-2.60631e-10
143411653	rs72687391	4.77113e-16	2.95422	-1.36156	3.96598e-06	-1.30594	-1.30075	6.43659e-05	-0.636703	-1.23365
143412377	rs34722595	1.15228e-17	-0.86648	-1.26428	1.84142e-06	-2.01274	-1.36117	1.53743e-05	-1.93975	-1.3625
143412869	rs73714127	7.87937e-16	3.44837	-1.35405	6.62419e-06	-0.826426	-1.26729	0.000130576	0.0239552	-1.18694
143412988	rs116424300	8.74963e-17	-0.103495	-2.60631e-10	8.09315e-06	-1.89343	-2.60631e-10	6.07418e-05	-1.92831	-2.60631e-10
143413136	rs10435683	6.16152e-15	3.7372	0.413783	4.26978e-06	-1.84775	-0.685137	3.18053e-05	-1.97593	-0.599374
143413215	rs77817150	2.61697e-17	-2.90482e-10	-1.31049	1.38715e-05	-2.90482e-10	-1.35461	0.000107283	-2.90482e-10	-1.35947
143413281	rs60488223	2.84706e-17	-2.90482e-10	-1.22622	1.49439e-05	-2.90482e-10	-1.28014	0.00011653	-2.90482e-10	-1.27679
143413334	rs72687392	6.7343e-16	3.28609	-1.3488	9.41238e-06	-0.487644	-1.25477	0.000193582	0.404172	-1.17341
143413857	rs12676425	3.22749e-16	1.97468	-0.7729	3.17392e-06	-1.55023	-1.27924	2.49619e-05	-1.5686	-1.24899
143413955	rs13281023	1.18934e-17	-2.09911	-2.60631e-10	7.59074e-06	-1.95752	-2.60631e-10	6.36638e-05	-1.88132	-2.60631e-10
143414254	rs74543310	1.45662e-16	-0.658895	1.06509	4.37918e-05	-1.77997	1.57498	0.000324475	-1.93814	1.68541
143414469	rs80240461	3.23323e-17	-2.90482e-10	-1.09903	1.84582e-05	-2.90482e-10	-1.06893	0.00014184	-2.90482e-10	-1.08024
143414559	rs62513775	3.43996e-17	-1.19688	0.159833	4.64887e-06	-2.10693	-0.340895	3.57085e-05	-2.14193	-0.317623
143414634	rs12678826	1.85045e-17	-0.461877	-1.1952	1.82702e-06	-2.02658	-1.35518	1.3398e-05	-2.09525	-1.34458
143414733	rs12678840	3.04415e-17	0.0403305	-1.19962	1.70447e-06	-2.09356	-1.35763	1.2782e-05	-2.1383	-1.3486
143414738	rs10088016	1.37567e-14	2.50379	2.4504	1.33631e-05	-2.15337	0.761419	0.000132974	-2.1307	0.985909
143414953	rs78932790	3.58235e-17	-2.90482e-10	-0.996489	2.05522e-05	-2.90482e-10	-0.961475	0.000157772	-2.90482e-10	-0.973788
143416111	rs13275046	1.45527e-17	-1.00625	-0.891066	1.90038e-06	-2.1337	-1.20869	1.46557e-05	-2.14711	-1.203
143416118	rs13264307	1.56687e-17	-0.958776	-0.86465	1.93861e-06	-2.12598	-1.19649	1.49475e-05	-2.14146	-1.18894
143416190	rs79945954	1.54475e-16	-0.715541	1.18048	5.6794e-05	-1.64678	1.70177	0.000407925	-1.8384	1.81454
143416412	rs13265349	1.7427e-17	-0.900987	-0.816082	2.03088e-06	-2.11554	-1.16044	1.56059e-05	-2.13347	-1.15382
143416568	rs73370362	7.68924e-17	-2.90482e-10	-0.232685	3.95521e-05	-2.90482e-10	-0.306825	0.000296896	-2.90482e-10	-0.341558
143416655	rs13257459	3.83231e-17	-1.15999	0.230954	4.9731e-06	-2.09792	-0.282486	3.80901e-05	-2.13642	-0.258562
143416699	rs13257497	1.69342e-17	-0.919466	-0.82629	2.05062e-06	-2.09968	-1.16663	1.57011e-05	-2.1211	-1.16011
143416759	rs13255623	3.7817e-17	-1.15999	0.217661	4.96991e-06	-2.09792	-0.283126	3.82264e-05	-2.13642	-0.254989
143416790	rs13255652	1.71519e-17	-0.913323	-0.819659	2.02752e-06	-2.11786	-1.15977	1.55744e-05	-2.13528	-1.15404
143417076	rs78499036	3.85315e-17	-2.90482e-10	-0.923615	2.21779e-05	-2.90482e-10	-0.88535	0.00017006	-2.90482e-10	-0.898789
143417240	rs4427288	2.59657e-16	-0.143716	1.12799	1.30724e-05	-2.02838	0.614441	0.000102843	-2.08899	0.68726
143418061	rs10441654	1.13367e-17	-2.14704	-2.60631e-10	9.00823e-06	-1.78631	-2.60631e-10	8.17322e-05	-1.63149	-2.60631e-10
143418367	rs75855919	3.7071e-17	-0.962257	-2.60631e-10	6.87588e-06	-2.05642	-2.60631e-10	4.9423e-05	-2.13452	-2.60631e-10
143418562	rs78109438	3.64654e-16	-0.781047	2.1049	0.000160878	-1.68555	2.78175	0.00116314	-1.86895	2.89288
143418789	rs62513776	1.42495e-17	-0.951185	-0.967185	1.84164e-06	-2.12467	-1.24912	1.41682e-05	-2.14048	-1.24347
143419105	rs116127930	2.90558e-17	-2.90482e-10	-1.20587	1.40886e-05	-2.90482e-10	-1.33908	0.000109508	-2.90482e-10	-1.33895
143419130	rs74583305	9.09149e-17	-0.065168	-2.60631e-10	1.38709e-05	-1.35465	-2.60631e-10	8.51098e-05	-1.591	-2.60631e-10
143419530	rs4076885	3.71836e-16	-0.753885	2.09725	0.00016211	-1.66955	2.77338	0.0011679	-1.85638	2.8844
143419555	rs4501708	1.09594e-17	-1.07444	-1.10645	2.86556e-06	-1.60186	-1.32982	2.30967e-05	-1.5857	-1.30955
143419622	rs9324582	1.51131e-17	-0.767512	-1.09202	2.46936e-06	-1.75211	-1.32837	1.9997e-05	-1.7315	-1.30786
143419655	rs55676004	2.91393e-17	-1.1811	-0.0219081	4.03084e-06	-2.10313	-0.487335	3.09325e-05	-2.13964	-0.463487
143419801	rs4076886	1.22632e-14	2.23334	2.60593	1.52791e-05	-2.13543	0.877473	0.000153025	-2.09989	1.09555
143420320	rs4518767	3.49579e-16	-0.807958	2.0896	0.000155737	-1.70129	2.76502	0.00112958	-1.88126	2.87592
143420544	rs4553034	3.51693e-16	-0.786653	2.07432	0.000155076	-1.68884	2.74831	0.00112148	-1.87153	2.85899
143421086	rs116921150	4.25412e-17	-0.824619	-2.60631e-10	7.17567e-06	-2.01375	-2.60631e-10	5.18457e-05	-2.08667	-2.60631e-10
143421405	rs10095340	1.32106e-17	-0.868009	-1.12606	2.59922e-06	-1.68838	-1.34086	2.10879e-05	-1.6632	-1.32304
143421525	rs62513779	1.11791e-17	-2.16105	-2.60631e-10	1.13806e-05	-1.55253	-2.60631e-10	7.80962e-05	-1.677	-2.60631e-10
143421581	rs6984958	1.12487e-17	-2.15484	-2.60631e-10	8.89759e-06	-1.79866	-2.60631e-10	8.08861e-05	-1.6419	-2.60631e-10
143421753	rs60070950	2.35412e-17	-0.0980201	-1.31832	1.70654e-06	-2.10239	-1.34759	1.2629e-05	-2.14154	-1.35741
143421810	rs118117659	3.39156e-16	-0.764353	2.01572	0.000128495	-1.83214	2.70359	0.00095331	-1.9776	2.8026
143422243	rs34238444	1.52453e-17	-0.900987	-0.949836	1.88748e-06	-2.11554	-1.23367	1.45017e-05	-2.13347	-1.2272
143422260	rs11994696	1.047e-14	2.21165	2.46953	1.39558e-05	-2.13258	0.78403	0.00013896	-2.09637	0.995612
143422337	rs76571096	3.24953e-16	-0.835627	2.04421	0.000148699	-1.71736	2.73485	0.00106999	-1.89377	2.83423
143422422	rs117036449	1.16496e-17	-2.11982	-2.60631e-10	7.88182e-06	-1.91989	-2.60631e-10	5.71398e-05	-1.98944	-2.60631e-10
143422722	rs72614027	1.61851e-17	-0.640356	-1.15064	1.96741e-06	-1.95792	-1.3498	1.42865e-05	-2.03876	-1.33687
143423134	rs34120696	3.4821e-16	0.235605	1.04211	1.30127e-05	-1.9669	0.548379	0.000100369	-2.03796	0.611877
143423301	rs117642022	1.12033e-17	-2.15889	-2.60631e-10	1.53711e-05	-1.25196	-2.60631e-10	0.00010963	-1.33783	-2.60631e-10
143423585	rs34362113	3.62858e-16	0.178584	1.14034	1.43837e-05	-1.94624	0.627891	0.000110294	-2.03108	0.699289
143423803	rs149327731	3.33449e-17	-2.90482e-10	-1.06819	2.33964e-05	-2.90482e-10	-0.831863	0.000185019	-2.90482e-10	-0.814482
143423916	rs75534174	2.39406e-16	-0.877985	1.78105	0.000105874	-1.74173	2.41954	0.000774465	-1.9126	2.52983
143423953	rs115052558	2.38226e-16	-0.882926	1.78105	0.000105576	-1.74455	2.41954	0.000772785	-1.91477	2.52983
143424089	rs34942620	1.43204e-17	-0.963276	-0.950131	1.78644e-06	-2.12675	-1.27747	1.37483e-05	-2.14203	-1.272
143424735	rs77442058	3.82561e-17	-2.90482e-10	-0.93079	2.20125e-05	-2.90482e-10	-0.892832	0.00016881	-2.90482e-10	-0.906165
143424934	rs111352636	3.26462e-17	-2.90482e-10	-1.08936	2.27374e-05	-2.90482e-10	-0.860432	0.000179724	-2.90482e-10	-0.84352
143425027	rs55949558	1.53682e-16	-0.101433	0.56123	7.69323e-06	-1.95112	0.00701189	7.36369e-05	-1.89178	0.155981
143425271	rs67990630	1.535e-16	-0.102619	0.56123	7.88249e-06	-1.92681	0.00701189	7.56765e-05	-1.86445	0.155981
143425354	rs79460462	4.09533e-17	-0.882926	0.0202659	6.70176e-06	-1.74455	-0.337524	4.55037e-05	-1.91477	-0.302373
143425406	rs80309837	2.0764e-16	-0.93957	1.70029	9.35716e-05	-1.77661	2.3309	0.000689219	-1.93928	2.4399
143425553	rs61741289	3.91761e-17	-2.90482e-10	-0.907025	2.88745e-05	-2.90482e-10	-0.621487	0.000229056	-2.90482e-10	-0.600972
143425562	rs150043017	4.81458e-17	-2.90482e-10	-0.700857	1.6932e-05	-2.90482e-10	-1.15524	0.000129858	-2.90482e-10	-1.1685
143425720	rs10100935	4.8074e-15	1.7002	2.20262	1.17549e-05	-2.0892	0.569023	0.000118599	-2.03742	0.778225
143425854	rs12156381	1.14157e-17	-2.14011	-2.60631e-10	8.25373e-06	-1.87378	-2.60631e-10	7.55721e-05	-1.70985	-2.60631e-10
143425912	rs10110836	1.05628e-17	-1.04853	-1.16922	2.84227e-06	-1.58604	-1.3538	2.29206e-05	-1.56077	-1.34213
143425991	rs10101224	1.30574e-16	-0.139704	0.436549	7.01411e-06	-1.93866	-0.0978618	6.6866e-05	-1.87769	0.0454407
143426305	rs143059674	2.96393e-17	-2.90482e-10	-1.18599	1.47925e-05	-2.90482e-10	-1.29033	0.000113589	-2.90482e-10	-1.30235
143426507	rs58650040	3.31699e-17	-2.90482e-10	-1.07345	2.32314e-05	-2.90482e-10	-0.838938	0.000183693	-2.90482e-10	-0.821672
143427640	rs58013430	3.37715e-17	-2.90482e-10	-1.05548	2.3798e-05	-2.90482e-10	-0.814843	0.000188247	-2.90482e-10	-0.797187
143427666	rs74515896	5.388e-17	-2.90482e-10	-0.588333	2.83866e-05	-2.90482e-10	-0.638528	0.000195087	-2.90482e-10	-0.761496
143427682	rs9644553	9.80212e-18	-1.10991	-1.18258	2.8684e-06	-1.57591	-1.35478	2.29199e-05	-1.55938	-1.34356
143427795	rs111547631	1.13548e-17	-2.14545	-2.60631e-10	2.13944e-05	-0.921317	-2.60631e-10	0.000179326	-0.845733	-2.60631e-10
143427895	rs9324583	7.36202e-15	2.08353	2.24546	1.17499e-05	-2.1212	0.600595	0.00011753	-2.07971	0.811456
143428029	rs9324584	1.38972e-16	-0.139704	0.498885	7.39108e-06	-1.93866	-0.0455117	7.06612e-05	-1.87769	0.100648
143428260	rs7844534	1.48592e-17	-0.939034	-0.937441	1.88412e-06	-2.12254	-1.22845	1.45089e-05	-2.13886	-1.22131
143428442	rs7838124	9.70754e-18	-1.12257	-1.17962	2.89763e-06	-1.5664	-1.35415	2.31645e-05	-1.54973	-1.34258
143428734	rs4073588	3.28499e-17	-1.16888	0.0857345	4.44831e-06	-2.09736	-0.39456	3.40754e-05	-2.13614	-0.370221
143429307	rs4073587	9.77336e-18	-1.10991	-1.18552	2.86667e-06	-1.57591	-1.35538	2.28982e-05	-1.55938	-1.3445
143429522	rs79343216	4.36357e-17	-0.799216	-2.60631e-10	7.36051e-06	-1.98831	-2.60631e-10	5.16088e-05	-2.09125	-2.60631e-10
143429623	rs4510986	7.78061e-15	2.18269	2.20161	1.12704e-05	-2.13054	0.568279	0.000112084	-2.09313	0.777442
143430203	rs117253974	3.73157e-17	-0.955679	-2.60631e-10	6.8856e-06	-2.05501	-2.60631e-10	5.03963e-05	-2.11502	-2.60631e-10
143430259	rs76077497	1.25433e-17	-2.0459	-2.60631e-10	9.17881e-06	-1.76755	-2.60631e-10	6.51647e-05	-1.85802	-2.60631e-10
143430273	rs56725986	2.1239e-16	-0.951057	1.73439	9.65187e-05	-1.78305	2.36834	0.000712421	-1.94416	2.47789
143430357	rs72614028	2.88672e-17	0.0133444	-1.22573	1.72022e-06	-2.08005	-1.36194	1.27651e-05	-2.1311	-1.35712
143430694	rs77032307	1.07515e-15	-2.90482e-10	2.40513	0.000307857	-2.90482e-10	1.74519	0.00231677	-2.90482e-10	1.71299
143431117	rs10448127	1.30014e-17	-0.825617	-1.18442	2.47926e-06	-1.71968	-1.3568	1.98816e-05	-1.69828	-1.34687
143431583	rs113902798	3.4455e-17	-2.90482e-10	-1.03544	2.44408e-05	-2.90482e-10	-0.788189	0.000193413	-2.90482e-10	-0.770112
143431789	rs55744927	1.19513e-16	-0.248881	0.457214	7.41495e-06	-1.90042	-0.0805262	7.10898e-05	-1.83473	0.0637288
143432032	rs11996196	1.22976e-16	-0.231187	0.468084	7.43461e-06	-1.9069	-0.0714	7.12586e-05	-1.84198	0.0733539
143432265	rs117918410	1.59251e-17	-1.8072	-2.60631e-10	6.52875e-06	-2.10823	-2.60631e-10	4.99745e-05	-2.12343	-2.60631e-10
143432324	rs150439839	2.72242e-17	-2.90482e-10	-1.27099	1.71743e-05	-2.90482e-10	-1.14103	0.000131067	-2.90482e-10	-1.15923
143432343	rs118134056	1.16248e-17	-2.12195	-2.60631e-10	2.2486e-05	-0.871551	-2.60631e-10	0.00010204	-1.40958	-2.60631e-10
143432571	rs11997054	1.20454e-16	-0.231187	0.447359	7.3064e-06	-1.9069	-0.0887955	6.99631e-05	-1.84198	0.0550059
143432762	rs7823508	5.7526e-15	1.92305	2.15927	1.10327e-05	-2.12073	0.537151	0.000110163	-2.07764	0.744664
143432825	rs7827142	1.24049e-16	-0.21163	0.457214	7.31545e-06	-1.91393	-0.0805262	7.00218e-05	-1.84986	0.0637288
143433524	rs7835032	5.24577e-15	1.95354	2.03654	1.13358e-05	-2.1237	0.567224	0.000112726	-2.08194	0.771956
143433616	rs13268283	1.22635e-17	-0.881134	-1.18733	2.56073e-06	-1.68683	-1.35732	2.05437e-05	-1.66466	-1.34773
143433663	rs62513806	2.32752e-17	-1.4277	-2.60631e-10	6.73435e-06	-2.07722	-2.60631e-10	4.97941e-05	-2.12704	-2.60631e-10
143433672	rs7463612	1.22832e-16	-0.21163	0.447359	7.25521e-06	-1.91393	-0.0887955	6.94137e-05	-1.84986	0.0550059
143433820	rs74851190	3.67686e-17	-2.90482e-10	-0.970447	2.11197e-05	-2.90482e-10	-0.934237	0.000162061	-2.90482e-10	-0.946965
143433855	rs75610890	2.0386e-16	-1.0116	1.75394	9.53632e-05	-1.81654	2.38979	0.000709988	-1.96935	2.49966
143433917	rs72614029	2.67083e-17	-0.0593598	-1.23076	1.74529e-06	-2.06528	-1.36225	1.28711e-05	-2.12187	-1.35809
143434024	rs139538973	3.7123e-17	-2.90482e-10	-0.960856	2.13324e-05	-2.90482e-10	-0.924215	0.000163669	-2.90482e-10	-0.937092
143434152	rs75092063	3.71708e-17	-0.959568	-2.60631e-10	6.8385e-06	-2.06188	-2.60631e-10	5.03705e-05	-2.11553	-2.60631e-10
143434292	rs78000032	3.45925e-17	-2.90482e-10	-1.03146	2.457e-05	-2.90482e-10	-0.782918	0.000194451	-2.90482e-10	-0.764758
143434391	rs13250868	7.5567e-17	-0.250072	-2.60631e-10	1.55043e-05	-1.24333	-2.60631e-10	0.000126906	-1.19149	-2.60631e-10
143434702	rs78197069	1.9366e-16	-1.03596	1.72697	9.13608e-05	-1.82982	2.3602	0.000682216	-1.97922	2.46963
143435125	rs13279639	3.02486e-17	-1.19732	0.0316734	4.27776e-06	-2.09235	-0.438664	3.26696e-05	-2.13361	-0.414882
143435161	rs77706711	1.82482e-16	-1.08003	1.71159	8.43367e-05	-1.85353	2.30391	0.000638786	-1.99668	2.42131
143435217	rs28579408	1.19513e-16	-0.248881	0.457214	7.41495e-06	-1.90042	-0.0805262	7.10898e-05	-1.83473	0.0637288
143435382	rs79790304	3.79969e-17	-2.90482e-10	-0.937588	2.1857e-05	-2.90482e-10	-0.899924	0.000167634	-2.90482e-10	-0.913155
143436034	rs7814359	1.19892e-16	-0.266496	0.477993	7.59513e-06	-1.89386	-0.0630761	7.29432e-05	-1.82739	0.0821311
143436060	rs78297359	2.75759e-17	-2.90482e-10	-1.25815	1.80551e-05	-2.90482e-10	-1.09102	0.000134741	-2.90482e-10	-1.13159
143436200	rs117750417	2.01394e-16	-1.0163	1.74648	9.43422e-05	-1.81912	2.3816	0.000702763	-1.97127	2.49135
143436339	rs117862544	3.74234e-17	-2.90482e-10	-0.952795	2.15128e-05	-2.90482e-10	-0.915797	0.000165032	-2.90482e-10	-0.928798
143436822	rs145038178	3.26656e-17	-2.90482e-10	-1.08877	2.19452e-05	-2.90482e-10	-0.895895	0.000173468	-2.90482e-10	-0.878944
143437076	rs4520288	1.17808e-16	-0.284031	0.477993	7.64575e-06	-1.88722	-0.0630761	7.34862e-05	-1.81997	0.0821311
143437192	rs12682479	9.11141e-18	-1.18595	-1.17962	3.04531e-06	-1.51669	-1.35415	2.43617e-05	-1.49934	-1.34258
143437503	rs35770038	1.13505e-17	-2.14583	-2.60631e-10	8.95339e-06	-1.79241	-2.60631e-10	8.11407e-05	-1.63876	-2.60631e-10
143437878	rs79038539	1.94125e-16	-1.02615	1.71956	9.11052e-05	-1.82449	2.35206	0.000679292	-1.97527	2.46138
143438128	rs77775615	3.15479e-17	-2.90482e-10	-1.12359	1.54211e-05	-2.90482e-10	-1.2487	0.000118037	-2.90482e-10	-1.26394
143438180	rs59948197	1.97167e-16	-0.996485	1.70544	9.11726e-05	-1.80825	2.33656	0.000676842	-1.96315	2.44564
143438515	rs10091919	1.18984e-16	-0.284031	0.487927	7.70986e-06	-1.88722	-0.0547264	7.4136e-05	-1.81997	0.0909343
143438550	rs35850763	1.17289e-17	-2.11303	-2.60631e-10	7.82454e-06	-1.92718	-2.60631e-10	7.21051e-05	-1.75682	-2.60631e-10
143439117	rs35417839	2.8982e-17	-1.21743	0.00901576	4.11912e-06	-2.11171	-0.457091	3.17109e-05	-2.14473	-0.433546
143439218	rs117449392	3.46188e-17	-2.90482e-10	-1.03069	2.45948e-05	-2.90482e-10	-0.781909	0.000194651	-2.90482e-10	-0.763734
143439259	rs7831197	9.05265e-18	-1.19982	-1.17221	3.08399e-06	-1.50532	-1.3529	2.46804e-05	-1.48782	-1.34111
143440038	rs7842501	1.12746e-16	-0.337882	0.487927	7.87436e-06	-1.86611	-0.0547264	7.59001e-05	-1.79646	0.0909343
143440170	rs62511362	2.92345e-17	-1.20774	0.00800007	4.26536e-06	-2.09805	-0.435864	3.26747e-05	-2.13687	-0.411464
143440498	rs35860688	8.8288e-18	-1.22375	-1.17332	3.14687e-06	-1.48528	-1.35276	2.52028e-05	-1.46752	-1.34046
143440687	rs76833876	1.62941e-16	-1.01476	1.53305	7.28489e-05	-1.81827	2.12221	0.000543572	-1.97064	2.23386
143440962	rs77321201	3.7123e-17	-2.90482e-10	-0.960856	2.13324e-05	-2.90482e-10	-0.924215	0.000163669	-2.90482e-10	-0.937092
143441309	rs36117364	1.2601e-17	-1.0424	-0.998911	1.79228e-06	-2.13903	-1.26193	1.38511e-05	-2.15084	-1.25573
143441347	rs11986464	2.67271e-16	0.0525923	0.96058	1.21219e-05	-1.98321	0.493774	9.35986e-05	-2.05945	0.56353
143441403	rs35947337	8.98936e-18	-1.21182	-1.16723	3.11983e-06	-1.49534	-1.35133	2.50002e-05	-1.47771	-1.33835
143441568	rs11985755	5.77556e-15	1.95727	2.12902	1.1179e-05	-2.1079	0.537492	0.000112204	-2.06113	0.746511
143441623	rs11985783	2.80268e-16	0.123084	0.93757	1.23445e-05	-1.94444	0.473211	9.43544e-05	-2.03047	0.542583
143442435	rs75360843	2.03709e-16	-1.02458	1.76618	9.59692e-05	-1.82363	2.40322	0.000715933	-1.97463	2.51327
143442775	rs75838296	3.71709e-17	-2.90482e-10	-0.959566	2.13612e-05	-2.90482e-10	-0.922868	0.000163887	-2.90482e-10	-0.935764
143443007	rs6984313	1.33552e-17	-0.958776	-1.02441	1.80303e-06	-2.12598	-1.269	1.38826e-05	-2.14146	-1.26285
143443183	rs7007696	1.38647e-17	-0.921337	-1.02441	1.81504e-06	-2.11934	-1.269	1.39527e-05	-2.13642	-1.26285
143443784	rs12682490	2.46654e-17	-0.158129	-1.21156	1.78799e-06	-2.04274	-1.36061	1.31172e-05	-2.10701	-1.354
143443785	rs79365211	3.69223e-17	-2.90482e-10	-0.966277	2.1212e-05	-2.90482e-10	-0.929879	0.000162759	-2.90482e-10	-0.942671
143443810	rs12682505	8.93793e-18	-1.22375	-1.16104	3.15618e-06	-1.48528	-1.3498	2.53122e-05	-1.46752	-1.33614
143443920	rs62511365	1.1211e-17	-2.1582	-2.60631e-10	1.38454e-05	-1.35649	-2.60631e-10	9.35469e-05	-1.49648	-2.60631e-10
143444050	rs117713019	2.20974e-17	-1.47963	-2.60631e-10	1.22649e-05	-1.4777	-2.60631e-10	0.000104979	-1.38118	-2.60631e-10
143444121	rs76039863	1.95361e-16	-0.959778	1.65954	8.55544e-05	-1.78791	2.25262	0.000629632	-1.94784	2.35804
143444335	rs72614030	2.44364e-17	-0.170118	-1.2089	1.79382e-06	-2.0398	-1.3603	1.31518e-05	-2.10502	-1.35336
143444454	rs35831095	3.4507e-17	-1.05143	0.0174954	4.38868e-06	-2.07736	-0.428053	3.3407e-05	-2.12262	-0.403551
143444587	rs78654166	1.7911e-16	-0.969822	1.58273	7.63131e-05	-1.7935	2.1439	0.000555439	-1.95206	2.23688
143445030	rs13253773	1.40356e-17	-0.90914	-1.02436	1.82335e-06	-2.11708	-1.26669	1.40112e-05	-2.13467	-1.26041
143445097	rs76917128	1.79813e-16	-0.989789	1.60662	8.20927e-05	-1.80456	2.22796	0.000607899	-1.96038	2.33545
143445391	rs35979165	2.92728e-16	0.233876	0.870276	1.18028e-05	-1.92926	0.413146	8.98843e-05	-2.0178	0.481383
143445733	rs143416861	3.68678e-17	-2.90482e-10	-0.967753	2.11793e-05	-2.90482e-10	-0.931421	0.000162512	-2.90482e-10	-0.944191
143446005	rs34530861	1.13704e-17	-2.14408	-2.60631e-10	8.59327e-06	-1.83346	-2.60631e-10	8.13569e-05	-1.63609	-2.60631e-10
143446839	rs75403822	5.56894e-16	2.82627	-1.07898	3.6032e-06	-1.61794	-1.08468	4.4521e-05	-1.13918	-1.0998
143447132	rs4419935	8.09991e-15	2.02171	2.4028	1.37986e-05	-2.11495	0.755073	0.000139015	-2.07088	0.970525
143447483	rs57417714	3.63973e-17	-2.90482e-10	-0.980596	2.59864e-05	-2.90482e-10	-0.726869	0.000207414	-2.90482e-10	-0.700223
143447503	rs7388487	7.6649e-15	1.9965	2.37282	1.35283e-05	-2.11226	0.732599	0.000136283	-2.06714	0.946932
143447746	rs116909360	3.73194e-17	-2.90482e-10	-0.955578	2.14504e-05	-2.90482e-10	-0.918703	0.000164561	-2.90482e-10	-0.931661
143448611	rs79477611	1.96353e-17	-1.59776	-2.60631e-10	7.51383e-06	-1.9677	-2.60631e-10	6.10809e-05	-1.92274	-2.60631e-10
143449046	rs79074199	5.57019e-17	-2.90482e-10	-0.555077	3.90915e-05	-2.90482e-10	-0.31854	0.000262806	-2.90482e-10	-0.463523
143449726	rs78608118	1.9347e-16	-0.905274	1.59531	7.91424e-05	-1.82872	2.21552	0.000587601	-1.98172	2.32282
143449793	rs149928816	3.46664e-17	-1.02932	-2.60631e-10	6.8946e-06	-2.05371	-2.60631e-10	5.92537e-05	-1.95311	-2.60631e-10
143449939	rs75777167	1.86947e-16	-0.93957	1.59531	8.33755e-05	-1.77661	2.21552	0.000613073	-1.93928	2.32282
143450095	rs6583620	1.39231e-17	-0.896885	-1.04466	1.80433e-06	-2.11475	-1.2795	1.38513e-05	-2.13286	-1.2737
143450561	rs7845665	1.13953e-17	-2.14189	-2.60631e-10	8.79354e-06	-1.81043	-2.60631e-10	7.9416e-05	-1.66024	-2.60631e-10
143451046	rs34954834	2.71391e-16	0.203234	0.825235	1.09649e-05	-1.96274	0.373004	8.39022e-05	-2.04576	0.440473
143451169	rs117989263	1.48505e-17	-1.87705	-2.60631e-10	1.21483e-05	-1.48726	-2.60631e-10	8.37198e-05	-1.60746	-2.60631e-10
143451185	rs6583621	5.86258e-15	2.02997	2.07128	1.06291e-05	-2.11581	0.494961	0.000106116	-2.07209	0.701689
143451795	rs60788451	1.92841e-16	-0.915099	1.60187	8.76408e-05	-1.73394	2.22274	0.000641124	-1.90187	2.33015
143452415	rs12676061	5.32755e-15	1.98817	2.01739	1.03204e-05	-2.1057	0.455377	0.000103335	-2.05691	0.659948
143452515	rs12677540	1.23575e-17	-0.941184	-1.11965	2.70292e-06	-1.64912	-1.34099	2.18622e-05	-1.62609	-1.32409
143452518	rs6989962	1.43556e-17	-0.858522	-1.05243	1.81089e-06	-2.10717	-1.28345	1.38775e-05	-2.12688	-1.27779
143453420	rs111632729	3.6913e-17	-2.90482e-10	-0.966527	2.12064e-05	-2.90482e-10	-0.93014	0.000162717	-2.90482e-10	-0.942929
143453732	rs35209325	3.02772e-17	-1.08868	-0.0760224	3.93573e-06	-2.07908	-0.535272	2.98627e-05	-2.12419	-0.514145
143453768	rs75972019	2.00889e-16	-0.862116	1.58977	8.80805e-05	-1.73263	2.22644	0.000642677	-1.90559	2.33629
143453930	rs567161340	2.48929e-17	-2.90482e-10	-1.36051	1.38485e-05	-2.90482e-10	-1.35627	0.000107362	-2.90482e-10	-1.35873
143454468	rs59519997	3.66954e-17	-2.90482e-10	-0.97244	2.65446e-05	-2.90482e-10	-0.705617	0.000210323	-2.90482e-10	-0.686294
143454634	rs11984886	3.68402e-17	-2.90482e-10	-0.968502	2.66806e-05	-2.90482e-10	-0.700509	0.000211416	-2.90482e-10	-0.681112
143454729	rs117839031	2.02694e-17	-1.56598	-2.60631e-10	7.30215e-06	-1.99628	-2.60631e-10	6.23518e-05	-1.90215	-2.60631e-10
143454955	rs78462625	3.62176e-17	-0.985545	-2.60631e-10	6.78832e-06	-2.06924	-2.60631e-10	5.0122e-05	-2.12048	-2.60631e-10
143454961	rs141750280	3.68475e-17	-2.90482e-10	-0.968303	2.66874e-05	-2.90482e-10	-0.700252	0.000211471	-2.90482e-10	-0.680851
143455701	rs6983488	2.90922e-15	1.65537	1.74518	9.00723e-06	-2.02287	0.236457	8.93134e-05	-1.97007	0.427285
143455846	rs147471974	2.00394e-16	-0.837377	1.56257	7.90914e-05	-1.79335	2.17951	0.000581563	-1.9555	2.28628
143456126	rs149214675	3.7063e-17	-2.90482e-10	-0.962474	2.68896e-05	-2.90482e-10	-0.692703	0.000213097	-2.90482e-10	-0.673192
143456191	rs142440311	3.7318e-17	-2.90482e-10	-0.955617	2.14495e-05	-2.90482e-10	-0.918743	0.000164554	-2.90482e-10	-0.931701
143456488	rs11985182	3.13026e-15	1.34066	2.13312	1.19009e-05	-2.04834	0.540514	0.000120713	-1.99122	0.749695
143456737	rs117940025	1.11953e-17	-2.1596	-2.60631e-10	1.90341e-05	-1.03821	-2.60631e-10	8.07096e-05	-1.64408	-2.60631e-10
143457366	rs3935615	6.21825e-15	2.07683	2.08332	1.05141e-05	-2.12647	0.494741	0.000104014	-2.0858	0.695383
143457424	rs78133582	1.8645e-16	-0.84239	1.49546	7.32645e-05	-1.79599	2.10562	0.000538478	-1.95747	2.21128
143457676	rs192638997	2.3373e-16	0.879074	-2.60631e-10	0.000139536	0.95388	-2.60631e-10	0.00100362	0.876432	-2.60631e-10
143457886	rs4398971	1.28522e-16	-2.90482e-10	0.28101	2.17607e-05	-2.90482e-10	-0.90434	0.0001704	-2.90482e-10	-0.896788
143458013	rs77959846	5.41746e-17	-2.90482e-10	-0.582879	4.10687e-05	-2.90482e-10	-0.269197	0.000320935	-2.90482e-10	-0.2637
143458833	rs7013121	1.26619e-16	-0.294439	0.560534	8.3348e-06	-1.87729	0.0132878	8.04187e-05	-1.80837	0.160675
143458917	rs6998259	8.92831e-18	-1.25996	-1.1259	3.26288e-06	-1.46295	-1.33889	2.6175e-05	-1.4486	-1.32153
143458987	rs57683501	8.94682e-17	-2.90482e-10	-0.0812088	5.90043e-05	-2.90482e-10	0.0931662	0.000452092	-2.90482e-10	0.0789463
143459003	rs77094377	2.19461e-16	-0.689189	1.50527	6.94159e-05	-1.86076	2.11643	0.000520708	-2.002	2.22225
143459244	rs75964375	1.94616e-16	-0.841382	1.53732	7.67611e-05	-1.79546	2.15172	0.000564494	-1.95707	2.25806
143459750	rs76278996	3.72943e-17	-2.90482e-10	-0.956251	2.71068e-05	-2.90482e-10	-0.684659	0.000214843	-2.90482e-10	-0.665032
143459787	rs34714270	2.77535e-17	-1.16091	-0.0908231	3.9359e-06	-2.07853	-0.535777	2.97518e-05	-2.12467	-0.517384
143459885	rs35573743	1.50736e-17	-0.815304	-1.04684	1.84022e-06	-2.08316	-1.2914	1.4042e-05	-2.10684	-1.28605
143460235	rs148846840	3.56609e-17	-2.90482e-10	-1.00104	2.55735e-05	-2.90482e-10	-0.742886	0.000202517	-2.90482e-10	-0.724115
143460269	rs117966797	3.56609e-17	-2.90482e-10	-1.00104	2.55735e-05	-2.90482e-10	-0.742886	0.000202517	-2.90482e-10	-0.724115
143460293	rs143482261	3.73727e-17	-2.90482e-10	-0.954151	2.71804e-05	-2.90482e-10	-0.681947	0.000215435	-2.90482e-10	-0.662281
143460304	rs78735317	3.73727e-17	-2.90482e-10	-0.954151	2.71804e-05	-2.90482e-10	-0.681947	0.000215435	-2.90482e-10	-0.662281
143460454	rs140661407	3.80728e-17	-2.90482e-10	-0.935592	2.78378e-05	-2.90482e-10	-0.658049	0.00022072	-2.90482e-10	-0.638043
143460469	rs150177656	3.80678e-17	-2.90482e-10	-0.935723	2.78331e-05	-2.90482e-10	-0.658218	0.000220683	-2.90482e-10	-0.638215
143460905	rs116918444	3.76799e-17	-2.90482e-10	-0.945965	2.74688e-05	-2.90482e-10	-0.671392	0.000217754	-2.90482e-10	-0.651575
143460971	rs117117155	3.80728e-17	-2.90482e-10	-0.935592	2.78378e-05	-2.90482e-10	-0.658049	0.00022072	-2.90482e-10	-0.638043
143461115	rs77998256	3.82899e-17	-2.90482e-10	-0.929906	2.20328e-05	-2.90482e-10	-0.89191	0.000168964	-2.90482e-10	-0.905256
143461401	rs35640229	2.89015e-17	-1.05738	-0.153815	3.6566e-06	-2.07915	-0.608765	2.76427e-05	-2.1234	-0.59218
143461573	rs7829449	8.97525e-15	2.25454	2.27259	1.21749e-05	-2.14277	0.657711	0.000120368	-2.11266	0.868272
143461685	rs117452883	3.19195e-17	-1.11188	-2.60631e-10	7.33149e-06	-1.99227	-2.60631e-10	6.31961e-05	-1.8887	-2.60631e-10
143461857	rs146612954	4.3633e-17	-2.90482e-10	-0.799278	3.3076e-05	-2.90482e-10	-0.485635	0.000262856	-2.90482e-10	-0.463332
143461893	rs7833344	1.04217e-14	2.22332	2.45323	1.35123e-05	-2.1407	0.759857	0.000134083	-2.10933	0.972846
143462157	rs139830312	3.79925e-17	-2.90482e-10	-0.937702	2.15691e-05	-2.90482e-10	-0.91318	0.000166732	-2.90482e-10	-0.91855
143462253	rs116862452	4.12054e-17	-2.90482e-10	-0.856522	3.07843e-05	-2.90482e-10	-0.557438	0.000244418	-2.90482e-10	-0.536062
143463024	rs72689007	5.09122e-17	-0.644988	-2.60631e-10	7.31787e-06	-1.99412	-2.60631e-10	5.1016e-05	-2.1028	-2.60631e-10
143463038	rs4244716	3.38556e-14	3.09147	2.76329	1.79808e-05	-2.1611	1.06596	0.00017648	-2.15861	1.29688
143463105	rs118080113	2.46303e-16	-0.804248	1.73572	8.93417e-05	-1.85135	2.35938	0.000659552	-1.99187	2.44849
143464056	rs79996118	2.59643e-17	-0.994286	-0.324083	1.68417e-05	-1.70075	0.540165	0.000119057	-1.87405	0.618706
143464103	rs77210320	1.84729e-17	-1.65879	-2.60631e-10	8.16943e-06	-1.88405	-2.60631e-10	5.6206e-05	-2.00592	-2.60631e-10
143464234	rs76941099	7.62147e-17	-0.945025	0.703488	7.74379e-05	-1.70314	2.06817	0.000575567	-1.87414	2.19456
143464480	rs74788062	3.45936e-17	-2.90482e-10	-1.03142	1.64096e-05	-2.90482e-10	-1.18658	0.000126922	-2.90482e-10	-1.19137
143464573	rs117512992	1.77328e-17	-1.69967	-2.60631e-10	5.56304e-05	0.0342858	-2.60631e-10	0.00059099	0.346859	-2.60631e-10
143465481	rs77544976	3.29031e-17	-1.08152	-2.60631e-10	7.98382e-06	-1.90703	-2.60631e-10	5.72638e-05	-1.98727	-2.60631e-10
143465790	rs11990697	3.88411e-17	-1.10941	0.193795	7.72311e-06	-2.14631	0.206078	6.34216e-05	-2.15957	0.274431
143465851	rs34033640	3.79058e-17	-1.12332	0.183336	7.86293e-06	-2.1446	0.222316	6.45689e-05	-2.15898	0.291774
143466496	rs118176463	2.48719e-17	-2.90482e-10	-1.36135	1.43643e-05	-2.90482e-10	-1.3197	0.000111681	-2.90482e-10	-1.31929
143466514	rs74581158	4.1227e-17	-2.90482e-10	-0.855997	3.02602e-05	-2.90482e-10	-0.574609	0.000230486	-2.90482e-10	-0.59475
143466597	rs4928692	3.82792e-17	-1.09668	0.166495	7.50328e-06	-2.14777	0.17867	6.16425e-05	-2.16002	0.246429
143466704	rs75072850	2.51639e-17	-2.90482e-10	-1.34968	1.4719e-05	-2.90482e-10	-1.2953	0.000114646	-2.90482e-10	-1.29309
143466749	rs77029546	2.48474e-17	-2.90482e-10	-1.36234	1.4044e-05	-2.90482e-10	-1.34225	0.000108073	-2.90482e-10	-1.35214
143467482	rs4576462	7.91515e-18	-1.98015	-0.526167	3.34106e-06	-1.88514	-0.893019	2.29778e-05	-2.01992	-0.880495
143468257	rs61596454	5.66128e-17	-0.898823	0.359966	5.15346e-05	-1.67462	1.63243	0.000372675	-1.85147	1.73724
143468624	rs79736209	1.78101e-17	-1.69532	-2.60631e-10	7.72311e-06	-1.94023	-2.60631e-10	5.35547e-05	-2.05424	-2.60631e-10
143468734	rs12386827	3.91e-17	-1.09196	0.182992	7.58608e-06	-2.15336	0.195232	6.2625e-05	-2.16113	0.263351
143469200	rs10101092	3.61342e-17	-0.987853	-2.60631e-10	5.11284e-05	-0.0501051	-2.60631e-10	0.000227424	-0.608125	-2.60631e-10
143469277	rs10091129	3.97769e-17	-1.06622	0.174418	7.50582e-06	-2.15539	0.186624	6.20814e-05	-2.16105	0.254557
143469813	rs4928693	7.76555e-18	-1.9878	-0.537591	3.44325e-06	-1.84646	-0.901568	2.34506e-05	-1.99089	-0.889158
143469997	rs34762241	3.94383e-17	-1.06622	0.165867	7.44166e-06	-2.15539	0.17804	6.15393e-05	-2.16105	0.245785
143470347	rs28706451	3.95806e-17	-1.05324	0.156488	7.36529e-06	-2.15629	0.168623	6.09593e-05	-2.1609	0.236164
143470423	rs13278986	1.14442e-17	-2.13761	-2.60631e-10	8.26564e-06	-1.87234	-2.60631e-10	7.35248e-05	-1.73732	-2.60631e-10
143470564	rs7822663	5.96232e-18	-1.82518	-0.964457	2.20332e-06	-1.98978	-1.2047	1.5684e-05	-2.08513	-1.19717
143470710	rs7813175	3.92455e-17	-1.05324	0.147985	7.30268e-06	-2.15629	0.160086	6.04299e-05	-2.1609	0.227441
143470843	rs147368169	1.13704e-17	-2.14408	-2.60631e-10	6.65832e-06	-2.08858	-2.60631e-10	5.2589e-05	-2.07243	-2.60631e-10
143471071	rs6583622	3.89141e-17	-1.05324	0.139506	7.24077e-06	-2.15629	0.151573	5.99064e-05	-2.1609	0.218741
143471349	rs56182320	1.14793e-17	-2.13455	-2.60631e-10	8.18105e-06	-1.88262	-2.60631e-10	7.26129e-05	-1.7498	-2.60631e-10
143471574	rs6997270	3.97825e-17	-1.07913	0.187466	7.69815e-06	-2.15441	0.210949	6.29409e-05	-2.16113	0.268382
143474108	rs28393553	3.85222e-17	-1.05324	0.129381	7.16754e-06	-2.15629	0.141408	5.92873e-05	-2.1609	0.208352
143474570	rs28586904	3.81648e-17	-1.05324	0.12006	7.10078e-06	-2.15629	0.13205	5.8723e-05	-2.1609	0.198788
143474952	rs35755256	1.122e-17	-2.15739	-2.60631e-10	7.88954e-06	-1.91891	-2.60631e-10	5.30394e-05	-2.0639	-2.60631e-10
143474965	rs62511406	1.122e-17	-2.15739	-2.60631e-10	7.88954e-06	-1.91891	-2.60631e-10	5.30394e-05	-2.0639	-2.60631e-10
143475150	rs76844160	1.78754e-17	-1.69167	-2.60631e-10	8.3795e-06	-1.85866	-2.60631e-10	5.72923e-05	-1.98677	-2.60631e-10
143475488	rs74886031	5.23495e-17	-0.852414	0.235265	4.44756e-05	-1.64565	1.45614	0.000322942	-1.82828	1.57081
143475765	rs74736440	2.48923e-17	-2.90482e-10	-1.36053	1.39689e-05	-2.90482e-10	-1.34761	0.000108689	-2.90482e-10	-1.34645
143475927	rs7387891	9.79789e-16	0.872487	1.43976	1.04411e-05	-1.95933	0.320637	9.20639e-05	-1.9686	0.456146
143476114	rs28433910	3.71921e-17	-1.02705	0.0680526	6.72893e-06	-2.15786	0.0798301	5.57002e-05	-2.16036	0.145405
143476156	rs28611082	3.80839e-17	-1.01251	0.0772143	6.78614e-06	-2.15859	0.0890294	5.62504e-05	-2.15994	0.15481
143476260	rs148604833	1.77623e-17	-1.69801	-2.60631e-10	6.22053e-06	-2.15659	-2.60631e-10	4.90032e-05	-2.14306	-2.60631e-10
143476453	rs13277505	7.73779e-18	-1.97016	-0.558811	3.23286e-06	-1.89716	-0.913914	2.22973e-05	-2.02848	-0.901994
143476732	rs117769622	2.74227e-15	3.34145	-2.60631e-10	5.21703e-05	-0.0299312	-2.60631e-10	0.000504483	0.188594	-2.60631e-10
143476835	rs7011350	3.71921e-17	-1.02705	0.0680526	6.72893e-06	-2.15786	0.0798301	5.57002e-05	-2.16036	0.145405
143477482	rs35556050	3.64788e-17	-1.01251	0.0341536	6.49897e-06	-2.15859	0.045791	5.38175e-05	-2.15994	0.110596
143477660	rs11167139	7.85596e-17	-2.90482e-10	-0.211234	2.80243e-05	-2.90482e-10	-0.651371	0.000216345	-2.90482e-10	-0.658067
143477711	rs144083945	3.04956e-17	-2.90482e-10	-1.15751	1.42379e-05	-2.90482e-10	-1.32854	0.000110008	-2.90482e-10	-1.33439
143477964	rs117521117	1.70775e-17	-1.73733	-2.60631e-10	7.41194e-06	-1.98135	-2.60631e-10	4.91425e-05	-2.14022	-2.60631e-10
143477967	rs28481982	7.78774e-18	-1.97305	-0.549494	3.3781e-06	-1.86564	-0.901497	2.3055e-05	-2.00491	-0.892147
143478769	rs72614031	3.00292e-17	-0.254279	-0.918643	1.7902e-06	-2.14688	-1.25523	1.43585e-05	-2.13322	-1.23738
143479132	rs13272936	1.11153e-17	-1.19873	-0.968041	2.43673e-06	-1.79552	-1.29826	2.23715e-05	-1.64274	-1.28441
143479815	rs116862384	4.07296e-17	-0.868137	-2.60631e-10	7.9665e-06	-1.9092	-2.60631e-10	6.5338e-05	-1.85537	-2.60631e-10
143479852	rs67369398	1.14483e-17	-2.13725	-2.60631e-10	8.25548e-06	-1.87357	-2.60631e-10	7.34154e-05	-1.73881	-2.60631e-10
143479952	rs115343876	4.74865e-17	-0.873593	0.158946	3.96468e-05	-1.65891	1.35447	0.00028804	-1.83891	1.46707
143479964	rs34655607	1.13825e-17	-2.14302	-2.60631e-10	8.4373e-06	-1.85178	-2.60631e-10	7.53731e-05	-1.71249	-2.60631e-10
143480653	rs117659734	6.22663e-15	4.1615	-2.60631e-10	1.15644e-05	-1.53651	-2.60631e-10	0.000122199	-1.22929	-2.60631e-10
143480669	rs6583623	3.62552e-17	-0.999223	0.0147144	6.36961e-06	-2.15918	0.0262707	5.27783e-05	-2.15947	0.0906301
143480839	rs72614032	3.06072e-17	-0.254279	-0.899578	1.80358e-06	-2.14688	-1.24779	1.44715e-05	-2.13322	-1.22954
143480965	rs77953648	4.70344e-17	-2.90482e-10	-0.724213	2.7717e-05	-2.90482e-10	-0.662399	0.000214647	-2.90482e-10	-0.665943
143480982	rs116812613	2.48996e-17	-2.90482e-10	-1.36024	1.42914e-05	-2.90482e-10	-1.32479	0.000111254	-2.90482e-10	-1.32312
143481018	rs72614033	3.00144e-17	-0.26434	-0.909076	1.80028e-06	-2.146	-1.2505	1.44498e-05	-2.13199	-1.23227
143481193	rs68095309	1.06023e-16	0.0395788	0.0489874	4.82409e-06	-2.08599	-0.324835	4.40714e-05	-2.01072	-0.238403
143481289	rs75691137	4.66628e-17	-2.90482e-10	-0.732144	2.74877e-05	-2.90482e-10	-0.670706	0.000212876	-2.90482e-10	-0.67423
143481309	rs112795720	5.92955e-17	-0.837036	0.344479	4.75472e-05	-1.72333	1.60061	0.000352165	-1.88899	1.71815
143481858	rs146005641	4.32807e-17	-2.90482e-10	-0.807384	2.54014e-05	-2.90482e-10	-0.749641	0.00019676	-2.90482e-10	-0.752957
143482043	rs7015620	6.31733e-17	-1.26357	0.834362	1.53807e-05	-2.14349	0.892159	0.000127586	-2.1597	0.973548
143482368	rs56084534	5.00713e-15	3.94353	-2.60631e-10	1.08128e-05	-1.60371	-2.60631e-10	0.000112522	-1.31179	-2.60631e-10
143482961	rs7357419	8.6619e-18	-1.90452	-0.511635	3.13346e-06	-1.96381	-0.878497	2.20763e-05	-2.07432	-0.866118
143483351	rs9324585	6.24386e-18	-1.77418	-0.969314	2.12564e-06	-2.02262	-1.20775	1.53005e-05	-2.10676	-1.20029
143483444	rs9324586	6.10767e-18	-1.79623	-0.969314	2.15498e-06	-2.00891	-1.20775	1.54344e-05	-2.09805	-1.20029
143483603	rs59366013	8.00325e-16	0.606674	1.50325	1.20089e-05	-1.85581	0.357015	0.000105786	-1.86907	0.495557
143483878	rs7011076	1.07792e-17	-1.24338	-0.954091	2.7397e-06	-1.68404	-1.29256	2.38658e-05	-1.58436	-1.27813
143484726	rs7001793	6.08506e-18	-1.82462	-0.944634	2.21769e-06	-1.98963	-1.19835	1.57908e-05	-2.08543	-1.19008
143484970	rs79015901	4.26996e-17	-0.820901	-2.60631e-10	3.11322e-05	-0.546203	-2.60631e-10	0.000309188	-0.300991	-2.60631e-10
143485020	rs9801745	9.47062e-18	-1.39115	-0.935751	3.2227e-06	-1.52733	-1.2869	2.85139e-05	-1.41292	-1.27163
143485152	rs9802048	3.8296e-17	-1.01142	0.0816761	6.70085e-06	-2.15858	0.0763671	5.56203e-05	-2.1599	0.143505
143485252	rs115313761	2.48745e-17	-2.90482e-10	-1.36125	1.42688e-05	-2.90482e-10	-1.32637	0.000110734	-2.90482e-10	-1.32781
143485268	rs75368817	4.39931e-17	-0.798231	0.00717198	3.38968e-05	-1.61144	1.15032	0.000242963	-1.80068	1.25865
143485443	rs142653767	4.16034e-17	-2.90482e-10	-0.84691	2.47292e-05	-2.90482e-10	-0.77646	0.000191268	-2.90482e-10	-0.781265
143485504	rs9802050	3.32478e-17	-1.20543	0.13433	8.34497e-06	-1.99171	0.128925	6.45903e-05	-2.06414	0.197265
143485606	rs116757543	4.38706e-17	-0.899214	0.105366	3.79133e-05	-1.63186	1.28271	0.000270944	-1.82686	1.39383
143485617	rs9801805	6.26908e-18	-1.86268	-0.876785	3.32866e-06	-1.62701	-1.15486	2.11703e-05	-1.83677	-1.14557
143485630	rs115537328	4.5094e-17	-0.845962	0.079619	3.79163e-05	-1.59717	1.24811	0.000268879	-1.79918	1.35851
143485783	rs9801789	8.30815e-18	-2.05682	-0.401036	6.32627e-06	-1.33931	-0.800424	3.76081e-05	-1.62114	-0.786578
143485800	rs72689010	6.1413e-16	0.128402	1.71671	2.28606e-05	-1.36572	0.510689	0.000198928	-1.40476	0.662765
143486014	rs76048519	4.18189e-17	-0.904184	0.0624393	3.56714e-05	-1.63507	1.22498	0.000254784	-1.82941	1.33489
143486125	rs10092134	3.64762e-17	-1.17574	0.197304	8.83226e-06	-1.99782	0.191787	6.85195e-05	-2.06936	0.261535
143486307	rs79028692	4.28877e-17	-0.930367	0.113861	3.75845e-05	-1.65196	1.29411	0.00026978	-1.8428	1.40547
143486608	rs76956356	3.93019e-17	-0.91459	0.0107711	3.30439e-05	-1.6418	1.15519	0.000235996	-1.83475	1.26362
143486698	rs12543849	7.40315e-16	0.232854	1.79913	2.34895e-05	-1.40298	0.575092	0.000204859	-1.44233	0.729708
143486745	rs4977027	3.80625e-17	-1.151	0.21514	8.90276e-06	-2.00767	0.209591	6.92669e-05	-2.07671	0.279734
143486863	rs77733219	2.02073e-17	-1.56905	-2.60631e-10	1.03849e-05	-1.64409	-2.60631e-10	9.1529e-05	-1.51828	-2.60631e-10
143487027	rs117886195	4.10622e-17	-0.862148	0.00214444	3.37909e-05	-1.60776	1.1435	0.000239602	-1.80765	1.25169
143487624	rs4301486	3.89491e-17	-1.16341	0.250573	9.26849e-06	-2.00278	0.244962	7.20781e-05	-2.07307	0.31588
143487660	rs7462663	3.84546e-17	-1.17619	0.250573	9.37012e-06	-1.99188	0.244962	7.25173e-05	-2.067	0.31588
143487864	rs181040832	3.07951e-16	1.15485	-2.60631e-10	2.22281e-05	-0.883086	-2.60631e-10	0.000147127	-1.04364	-2.60631e-10
143488068	rs7463430	4.00557e-17	-1.14498	0.26016	9.48636e-06	-1.98912	0.254532	7.35886e-05	-2.06211	0.325659
143488193	rs9324587	1.30211e-17	-1.19155	-0.816972	2.89277e-06	-1.718	-1.20423	2.74947e-05	-1.53932	-1.18162
143488279	rs4567083	3.77239e-17	-1.18677	0.241969	9.27694e-06	-1.99329	0.236373	7.19588e-05	-2.06595	0.307104
143488340	rs4509378	3.89491e-17	-1.16341	0.250573	9.26849e-06	-2.00278	0.244962	7.20781e-05	-2.07307	0.31588
143488496	rs4509379	3.82492e-17	-1.16341	0.232438	9.10222e-06	-2.00278	0.226859	7.0757e-05	-2.07307	0.297381
143488544	rs4291309	3.87012e-17	-1.16979	0.250573	9.49448e-06	-1.9787	0.244962	7.34539e-05	-2.05416	0.31588
143488573	rs566674169	4.90369e-17	-0.682518	-2.60631e-10	8.10673e-06	-1.89175	-2.60631e-10	6.2736e-05	-1.896	-2.60631e-10
143488583	rs4398970	3.86155e-17	-1.16341	0.241969	9.18923e-06	-2.00278	0.236373	7.14483e-05	-2.07307	0.307104
143488613	rs7834984	3.86909e-17	-1.16341	0.24392	9.29642e-06	-2.00278	0.24797	7.21553e-05	-2.07307	0.316951
143488721	rs10109771	6.55451e-18	-1.89001	-0.804931	3.65649e-06	-1.57658	-1.11136	2.29277e-05	-1.79863	-1.10396
143488864	rs116082563	4.05456e-17	-0.894954	0.0222897	3.3992e-05	-1.6291	1.17078	0.000242213	-1.82467	1.27954
143488911	rs114756093	3.7956e-17	-0.899214	-0.0394496	3.11749e-05	-1.63186	1.08703	0.000221867	-1.82686	1.194
143489013	rs7838831	6.71424e-18	-1.85231	-0.818551	3.4533e-06	-1.6289	-1.11621	2.19608e-05	-1.83958	-1.1061
143489039	rs7829227	3.81871e-17	-1.21105	0.278456	9.72064e-06	-1.98299	0.272797	7.52715e-05	-2.05816	0.344321
143489085	rs7386438	3.8318e-17	-1.19895	0.269776	9.58693e-06	-1.98818	0.264132	7.43151e-05	-2.06209	0.335468
143489384	rs7387341	3.84719e-17	-1.17574	0.250573	9.31463e-06	-1.99782	0.244962	7.23462e-05	-2.06936	0.31588
143489401	rs77569169	4.11356e-17	-2.90482e-10	-0.858218	2.44328e-05	-2.90482e-10	-0.78852	0.000188984	-2.90482e-10	-0.793275
143489451	rs79251679	4.01718e-17	-0.926267	0.0443397	3.43186e-05	-1.64932	1.20057	0.00024572	-1.84071	1.30997
143489460	rs6583624	6.32438e-18	-1.90202	-0.828658	3.67975e-06	-1.5586	-1.123	2.30454e-05	-1.78445	-1.11303
143489655	rs7010666	3.95888e-17	-1.13852	0.241969	9.10051e-06	-2.01249	0.236373	7.0936e-05	-2.08027	0.307104
143489904	rs6991858	3.87267e-17	-1.151	0.232438	9.05782e-06	-2.00767	0.226859	7.05002e-05	-2.07671	0.297381
143489990	rs72689013	3.10192e-17	-1.08871	-0.0517719	2.53129e-05	-1.82338	1.07025	0.000188142	-1.9746	1.17686
143490065	rs7004392	3.88424e-17	-1.13852	0.222936	8.92923e-06	-2.01249	0.217373	6.95719e-05	-2.08027	0.287688
143490171	rs13248662	9.37584e-18	-2.02712	-0.309835	6.37932e-06	-1.40118	-0.730203	3.8345e-05	-1.67279	-0.715523
143490216	rs187233580	7.47252e-17	-2.90482e-10	-0.261274	0.000117446	-2.90482e-10	0.781535	0.00100891	-2.90482e-10	0.881688
143490436	rs9692983	3.84978e-17	-0.872719	-0.0517719	3.11884e-05	-1.61465	1.07025	0.000221106	-1.81316	1.17686
143490514	rs7844419	3.87576e-17	-1.11331	0.195546	8.60714e-06	-2.02188	0.190032	6.719e-05	-2.08716	0.259742
143490586	rs7386893	3.77929e-17	-1.13852	0.195546	8.6884e-06	-2.01249	0.190032	6.76546e-05	-2.08027	0.259742
143490610	rs7387419	3.82707e-17	-1.12595	0.195546	8.64734e-06	-2.01722	0.190032	6.74193e-05	-2.08375	0.259742
143490660	rs7388480	3.77929e-17	-1.13852	0.195546	8.6884e-06	-2.01249	0.190032	6.76546e-05	-2.08027	0.259742
143490670	rs77810321	2.49625e-17	-2.90482e-10	-1.35772	1.46118e-05	-2.90482e-10	-1.30262	0.000113487	-2.90482e-10	-1.30325
143490718	rs7387733	3.79487e-17	-1.12595	0.187096	8.57471e-06	-2.01722	0.181597	6.68405e-05	-2.08375	0.251119
143490817	rs7827501	3.79487e-17	-1.12595	0.187096	8.57471e-06	-2.01722	0.181597	6.68405e-05	-2.08375	0.251119
143490838	rs7834320	3.87674e-17	-1.0878	0.170283	8.31683e-06	-2.03098	0.164814	6.50501e-05	-2.09374	0.233962
143490876	rs7827631	3.71595e-17	-1.13852	0.178643	8.54303e-06	-2.01249	0.173159	6.64976e-05	-2.08027	0.242493
143490927	rs13268619	3.75073e-17	-1.13852	0.187959	8.62285e-06	-2.01249	0.182458	6.71328e-05	-2.08027	0.252
143490931	rs13261142	3.61369e-17	-1.17574	0.187959	8.75025e-06	-1.99782	0.182458	6.78692e-05	-2.06936	0.252
143491085	rs13260463	6.30489e-18	-1.87147	-0.862299	3.44198e-06	-1.60304	-1.14535	2.17513e-05	-1.81941	-1.13585
143491095	rs13260468	6.27436e-18	-1.87147	-0.867152	3.43101e-06	-1.60304	-1.14855	2.16805e-05	-1.81941	-1.13912
143491179	rs116948179	2.5836e-17	-2.90482e-10	-1.32332	1.39407e-05	-2.90482e-10	-1.34963	0.000108622	-2.90482e-10	-1.34707
143491225	rs10093944	8.67609e-18	-2.0392	-0.375318	6.24812e-06	-1.37144	-0.78072	3.73154e-05	-1.6489	-0.766635
143491274	rs115061084	4.7145e-17	-0.835287	0.113423	3.99565e-05	-1.59018	1.29352	0.000283222	-1.79357	1.40487
143491285	rs10093974	3.93227e-17	-1.10059	0.197304	8.58282e-06	-2.02647	0.191787	6.70868e-05	-2.09049	0.261535
143491412	rs10093278	6.22757e-18	-1.87413	-0.871981	3.47436e-06	-1.58732	-1.15172	2.18514e-05	-1.80832	-1.14236
143491473	rs9324588	1.1267e-17	-2.15321	-2.60631e-10	9.01286e-06	-1.78579	-2.60631e-10	8.09708e-05	-1.64085	-2.60631e-10
143491547	rs10093425	3.89085e-17	-1.11962	0.20574	8.76475e-06	-2.01391	0.200207	6.82568e-05	-2.08181	0.270142
143491607	rs10108736	3.95756e-17	-1.09418	0.197304	8.61035e-06	-2.02327	0.191787	6.72116e-05	-2.08863	0.261535
143491735	rs77746097	4.04254e-17	-0.924955	0.0493201	3.45793e-05	-1.64848	1.20729	0.000247578	-1.84004	1.31683
143491852	rs74677635	4.40025e-17	-0.930367	0.139522	3.88993e-05	-1.65196	1.3285	0.000279416	-1.8428	1.44056
143491919	rs7388074	3.77907e-17	-1.11331	0.170283	8.3928e-06	-2.02188	0.164814	6.548e-05	-2.08716	0.233962
143492088	rs78891686	5.10432e-17	-0.972777	0.330357	4.87804e-05	-1.67911	1.58199	0.000354221	-1.86418	1.69917
143492178	rs75872626	5.53433e-17	-0.99156	0.430024	5.42462e-05	-1.69104	1.70013	0.000400296	-1.87354	1.8308
143492736	rs7388168	5.1443e-18	-1.8839	-1.05331	3.11192e-06	-1.58547	-1.26373	1.95288e-05	-1.80563	-1.25742
143492750	rs76753262	4.24476e-17	-0.899214	0.0723928	3.79096e-05	-1.63186	1.28262	0.000263975	-1.82686	1.36778
143492966	rs145882048	8.29974e-17	-2.90482e-10	-0.156282	5.0025e-05	-2.90482e-10	-0.071922	0.00038496	-2.90482e-10	-0.0818008
143493270	rs35153638	5.25458e-18	-1.87772	-1.03827	3.11116e-06	-1.59429	-1.25516	1.95663e-05	-1.81255	-1.24858
143493493	rs35767080	2.83701e-17	-1.0878	-0.141959	6.26802e-06	-2.03098	-0.118007	4.82607e-05	-2.09374	-0.06458
143493631	rs34023392	5.22221e-18	-1.8839	-1.03827	3.13873e-06	-1.58547	-1.25516	1.97022e-05	-1.80563	-1.24858
143493649	rs62511427	2.73509e-17	-1.10059	-0.16575	6.14687e-06	-2.02647	-0.142032	4.72444e-05	-2.09049	-0.0891176
143493863	rs35042888	2.73823e-17	-1.09501	-0.170191	6.09731e-06	-2.0472	-0.129396	4.73588e-05	-2.10544	-0.0717474
143493965	rs4928694	5.3158e-18	-1.85877	-1.04564	3.01836e-06	-1.62035	-1.25938	1.90885e-05	-1.83292	-1.25293
143493992	rs4928695	2.70583e-17	-1.0878	-0.189301	5.9754e-06	-2.03098	-0.165816	4.59605e-05	-2.09374	-0.113414
143494127	rs77603835	3.31847e-17	-0.96115	-0.111854	2.83026e-05	-1.67169	1.0302	0.00019791	-1.85836	1.11123
143494345	rs114533936	3.28471e-17	0.205509	-1.28874	4.71245e-06	-1.44744	-0.986795	2.91262e-05	-1.70708	-0.956228
143494359	rs553591667	4.69283e-17	-2.90482e-10	-0.726471	6.13402e-05	-2.90482e-10	0.131991	0.000502053	-2.90482e-10	0.183767
143494571	rs76949418	8.66586e-17	-2.90482e-10	-0.113115	5.23086e-05	-2.90482e-10	-0.0272843	0.000402465	-2.90482e-10	-0.0373328
143494582	rs151090608	3.70844e-17	-0.99156	0.0296645	3.37132e-05	-1.69104	1.22449	0.000237488	-1.87354	1.30871
143494595	rs79092898	2.50691e-17	-2.90482e-10	-1.35346	1.38787e-05	-2.90482e-10	-1.35409	0.000107272	-2.90482e-10	-1.35957
143495760	rs140154612	1.36722e-17	-1.54465	-0.415074	1.3166e-05	-2.00956	0.602754	0.000100248	-2.10355	0.676251
143495802	rs6583626	2.73509e-17	-1.10059	-0.16575	6.14687e-06	-2.02647	-0.142032	4.72444e-05	-2.09049	-0.0891176
143495927	rs6583627	2.77031e-17	-1.0878	-0.16575	6.11922e-06	-2.03098	-0.142032	4.70909e-05	-2.09374	-0.0891176
143495962	rs6986148	2.63995e-16	0.470342	0.530495	1.25615e-05	-1.12858	-0.325223	0.000100007	-1.2021	-0.227596
143495992	rs6583628	3.04175e-17	-1.0107	-0.149368	6.06743e-06	-2.05602	-0.125489	4.70556e-05	-2.11139	-0.072221
143496338	rs4928696	8.51841e-18	-1.22124	-1.21163	4.3582e-06	-1.15042	-1.36197	3.78094e-05	-1.0423	-1.36008
143496373	rs6583629	5.35511e-18	-1.85877	-1.03827	3.03113e-06	-1.62035	-1.25516	1.91717e-05	-1.83292	-1.24858
143496591	rs74727500	3.37697e-17	-0.955802	-0.0997251	2.88796e-05	-1.66828	1.04697	0.000201854	-1.85567	1.12827
143496627	rs117458383	3.85536e-17	-2.90482e-10	-0.923043	2.2171e-05	-2.90482e-10	-0.885659	0.000169924	-2.90482e-10	-0.899591
143496682	rs77156791	3.57509e-17	-0.96115	-0.0373662	3.13611e-05	-1.67169	1.13282	0.000219671	-1.85836	1.21555
143496692	rs7387348	5.42151e-18	-1.84644	-1.03827	2.98245e-06	-1.63654	-1.25516	1.89319e-05	-1.84551	-1.24858
143497052	rs6583630	2.89387e-17	-1.07621	-0.133699	6.29533e-06	-2.03497	-0.109667	4.85343e-05	-2.09661	-0.0560627
143497202	rs4073866	2.45638e-16	0.354106	0.574662	1.20824e-05	-1.20023	-0.292461	9.91205e-05	-1.24526	-0.193339
143497207	rs117526125	8.26827e-15	4.44509	-2.60631e-10	8.40808e-05	0.447334	-2.60631e-10	0.000832341	0.689302	-2.60631e-10
143497332	rs140052215	8.54576e-17	-2.90482e-10	-0.127072	0.000124183	-2.90482e-10	0.83731	0.00101795	-2.90482e-10	0.890608
143497391	rs77253429	1.63241e-17	-1.78245	-2.60631e-10	6.77647e-06	-2.07099	-2.60631e-10	5.35266e-05	-2.05476	-2.60631e-10
143497526	rs7465024	3.21984e-17	-1.0878	-0.0153792	7.54509e-06	-2.03098	0.0674294	5.95004e-05	-2.09374	0.144787
143497768	rs4073887	2.71356e-16	0.420634	0.607705	1.37291e-05	-1.09706	-0.267867	0.000109463	-1.17172	-0.167637
143498306	rs35773225	2.90746e-17	-1.06327	-0.141959	6.21587e-06	-2.03933	-0.118007	4.79733e-05	-2.09972	-0.06458
143498381	rs62511434	2.93818e-17	-1.03714	-0.157574	6.06685e-06	-2.04783	-0.133775	4.6925e-05	-2.10571	-0.0806837
143498387	rs35109071	5.55669e-18	-1.82966	-1.03042	2.93327e-06	-1.65771	-1.25062	1.87118e-05	-1.86188	-1.24391
143498547	rs9720613	5.55669e-18	-1.82966	-1.03042	2.93327e-06	-1.65771	-1.25062	1.87118e-05	-1.86188	-1.24391
143498574	rs9720651	9.46449e-18	-2.00571	-0.321837	5.9832e-06	-1.44949	-0.745999	3.62677e-05	-1.71136	-0.732652
143498688	rs9720657	2.98442e-17	-1.03714	-0.141959	6.16327e-06	-2.04783	-0.118007	4.76868e-05	-2.10571	-0.06458
143498997	rs9324590	1.43356e-17	-1.02414	-0.888205	3.76279e-06	-1.41312	-1.24616	3.67657e-05	-1.20486	-1.22551
143499151	rs9692971	9.4918e-18	-1.99669	-0.327968	5.84364e-06	-1.46838	-0.750716	3.55582e-05	-1.72635	-0.73742
143499321	rs9692995	2.96239e-17	-1.03714	-0.149368	6.11733e-06	-2.04783	-0.125489	4.73238e-05	-2.10571	-0.072221
143499380	rs150700274	1.90792e-17	-1.62649	-2.60631e-10	1.0021e-05	-1.67977	-2.60631e-10	8.71196e-05	-1.56766	-2.60631e-10
143499581	rs7828281	1.04698e-17	-1.2941	-0.932493	5.08664e-06	-1.07186	-1.28596	4.49361e-05	-0.959725	-1.26997
143500243	rs6991885	7.34239e-16	0.790883	1.23286	1.67093e-05	-1.43947	0.270987	0.00014962	-1.42904	0.402192
143500553	rs9792297	6.98339e-16	0.740753	1.23286	1.71341e-05	-1.41436	0.270987	0.000153451	-1.40375	0.402192
143500665	rs77439319	2.89845e-17	-1.04658	-0.16175	2.63066e-05	-1.72568	1.01106	0.000186991	-1.90049	1.09661
143500741	rs7823446	7.44122e-16	0.790883	1.24623	1.68875e-05	-1.43947	0.281598	0.000151279	-1.42904	0.413221
143500896	rs145509303	2.50401e-17	-2.90482e-10	-1.35461	1.38044e-05	-2.90482e-10	-1.35946	0.000107337	-2.90482e-10	-1.35897
143500993	rs6583631	1.22874e-16	0.236069	-2.60631e-10	2.18994e-05	-0.897984	-2.60631e-10	0.000180846	-0.837297	-2.60631e-10
143501038	rs7822964	7.01073e-16	0.783233	1.19429	1.69389e-05	-1.39525	0.240416	0.000151746	-1.38314	0.370411
143501159	rs74520965	1.33464e-17	-1.98384	-2.60631e-10	6.47049e-06	-2.11719	-2.60631e-10	5.3549e-05	-2.05434	-2.60631e-10
143501205	rs60570361	3.20294e-17	-1.02992	-0.0785214	2.83725e-05	-1.71524	1.07622	0.000200449	-1.8924	1.15802
143501394	rs76193857	3.44916e-17	-1.06911	0.0347358	3.23341e-05	-1.73972	1.2314	0.000230293	-1.91132	1.31574
143501451	rs7827985	7.24706e-16	0.764444	1.24623	1.71112e-05	-1.42631	0.281598	0.000153298	-1.41578	0.413221
143501489	rs11167140	7.83162e-16	0.790883	1.29737	1.75881e-05	-1.43947	0.322244	0.000157805	-1.42904	0.455452
143501557	rs7461496	7.73127e-16	0.764444	1.31091	1.80143e-05	-1.42631	0.333026	0.000161711	-1.41578	0.466651
143501793	rs7464750	7.21465e-16	0.764444	1.24175	1.68926e-05	-1.42631	0.268735	0.000151863	-1.41578	0.403822
143501873	rs112553033	2.51275e-17	-2.90482e-10	-1.35113	1.37812e-05	-2.90482e-10	-1.36114	0.000107141	-2.90482e-10	-1.36079
143502289	rs7013625	7.24706e-16	0.764444	1.24623	1.71112e-05	-1.42631	0.281598	0.000153298	-1.41578	0.413221
143502531	rs7003245	5.46293e-17	-0.42719	-0.147332	8.2539e-06	-0.842051	-1.03171	6.13352e-05	-0.929305	-0.989281
143502917	rs7465674	7.3557e-16	0.764444	1.26111	1.71539e-05	-1.42631	0.284086	0.000153376	-1.41578	0.413729
143503091	rs7459463	7.24706e-16	0.764444	1.24623	1.71112e-05	-1.42631	0.281598	0.000153298	-1.41578	0.413221
143503279	rs75669141	7.40465e-18	-2.03565	-0.537333	5.5218e-06	-1.57856	-0.697182	3.78891e-05	-1.7265	-0.673782
143503291	rs77036885	9.49596e-17	-2.90482e-10	-0.0216402	5.74934e-05	-2.90482e-10	0.0672258	0.000442202	-2.90482e-10	0.0568271
143503563	rs75002248	2.48679e-17	-2.90482e-10	-1.36151	1.38522e-05	-2.90482e-10	-1.356	0.000107716	-2.90482e-10	-1.35544
143503663	rs6583632	7.24706e-16	0.764444	1.24623	1.71112e-05	-1.42631	0.281598	0.000153298	-1.41578	0.413221
143503756	rs7008880	5.10108e-16	0.445427	1.2141	2.04384e-05	-1.11288	0.145854	0.000167163	-1.18697	0.270998
143503906	rs7000791	6.97787e-16	0.764444	1.20838	1.69759e-05	-1.42631	0.27366	0.000151976	-1.41578	0.404564
143504007	rs6985837	1.69676e-17	-1.68162	-0.0621642	6.35506e-06	-2.16056	0.0253705	4.88978e-05	-2.16033	0.0151254
143504469	rs9324591	7.53154e-16	0.790883	1.2583	1.70501e-05	-1.43947	0.291179	0.000152793	-1.42904	0.423177
143504670	rs9657473	4.41893e-16	0.276815	1.23916	2.32927e-05	-1.00135	0.165041	0.000189911	-1.07935	0.290963
143504757	rs11167141	7.07739e-16	0.740753	1.24623	1.73169e-05	-1.41436	0.281598	0.000155153	-1.40375	0.413221
143504937	rs28558864	1.01684e-17	-2.00123	-0.254578	6.24321e-06	-1.45896	-0.693986	3.79383e-05	-1.71889	-0.680091
143504949	rs28713769	1.02375e-17	-1.98743	-0.261612	6.03747e-06	-1.48701	-0.699448	3.69012e-05	-1.74109	-0.685609
143505289	rs7386780	6.98665e-16	0.740753	1.23333	1.72731e-05	-1.41436	0.279067	0.000154659	-1.40375	0.410033
143505461	rs78723507	2.52036e-17	-2.90482e-10	-1.3481	1.37695e-05	-2.90482e-10	-1.36199	0.000107038	-2.90482e-10	-1.36175
143505651	rs79094888	3.09704e-17	-1.0496	-0.0924616	2.74914e-05	-1.72757	1.057	0.000194701	-1.90194	1.13847
143505653	rs117577998	2.01062e-17	-1.57406	-2.60631e-10	6.4041e-06	-2.12751	-2.60631e-10	4.89567e-05	-2.144	-2.60631e-10
143505737	rs73717110	5.20312e-16	0.470342	1.209	2.01935e-05	-1.12858	0.149501	0.000165183	-1.2021	0.27422
143505750	rs7843550	7.7023e-16	0.844125	1.22747	1.63368e-05	-1.46544	0.274412	0.000146195	-1.45519	0.405196
143505883	rs7386018	5.10362e-16	0.470342	1.18969	1.98969e-05	-1.12858	0.134703	0.000162659	-1.2021	0.258822
143506007	rs7386363	7.02684e-16	0.764268	1.21555	1.69542e-05	-1.41886	0.264935	0.000150329	-1.41746	0.395347
143506096	rs76280215	1.01778e-16	-2.90482e-10	0.0477004	6.17592e-05	-2.90482e-10	0.138799	0.00047489	-2.90482e-10	0.128142
143506579	rs7827885	1.46301e-17	-0.988863	-0.903146	3.63717e-06	-1.44125	-1.25199	3.53888e-05	-1.2367	-1.23184
143506610	rs114412397	3.01751e-17	-1.05729	-0.110781	3.12001e-05	-1.57571	1.03169	0.000213105	-1.78589	1.11274
143506621	rs117005413	1.16723e-17	-2.11787	-2.60631e-10	1.67802e-05	-1.16424	-2.60631e-10	0.000169346	-0.902999	-2.60631e-10
143506625	rs7827904	5.56219e-17	-0.40953	-0.146985	8.15233e-06	-0.857369	-1.02877	6.06075e-05	-0.944107	-0.986414
143506883	rs118003385	1.0003e-16	-2.90482e-10	0.0303757	6.06649e-05	-2.90482e-10	0.120921	0.000466505	-2.90482e-10	0.110329
143507161	rs6988705	1.01126e-17	-2.01012	-0.251191	6.42298e-06	-1.43995	-0.68461	3.88608e-05	-1.70377	-0.67118
143507409	rs7388208	5.79864e-17	-0.369961	-0.144922	7.77944e-06	-0.891096	-1.04186	5.7653e-05	-0.976685	-1.00381
143507557	rs7001718	8.03808e-16	0.817443	1.29683	1.71963e-05	-1.45251	0.312762	0.000153408	-1.44217	0.440335
143507572	rs7012428	1.02117e-17	-2.01446	-0.237096	6.55679e-06	-1.43035	-0.673591	3.95975e-05	-1.69612	-0.660053
143507673	rs140344541	2.48722e-17	-2.90482e-10	-1.36134	1.39806e-05	-2.90482e-10	-1.34677	0.00010838	-2.90482e-10	-1.34929
143507728	rs12550370	7.78266e-16	0.764444	1.31753	1.80835e-05	-1.42631	0.336863	0.000162186	-1.41578	0.469584
143507774	rs12548119	5.73121e-17	-0.40953	-0.11705	8.24363e-06	-0.857369	-1.01763	6.13144e-05	-0.944107	-0.974818
143507980	rs77227816	9.94816e-17	-2.90482e-10	0.0248811	6.03219e-05	-2.90482e-10	0.115251	0.000463877	-2.90482e-10	0.104679
143508147	rs13249306	1.04915e-17	-2.01518	-0.209345	6.71171e-06	-1.42875	-0.651842	4.05285e-05	-1.69484	-0.638093
143508410	rs11992044	8.17204e-16	0.775733	1.35506	1.80268e-05	-1.4826	0.390018	0.000162358	-1.471	0.525866
143508424	rs11984674	6.66045e-16	0.608731	1.31753	1.96138e-05	-1.34507	0.336863	0.00017601	-1.33398	0.469584
143508506	rs79095373	3.01679e-17	-1.17349	0.00517804	2.91351e-05	-1.80357	1.19107	0.00021057	-1.95988	1.27475
143508596	rs9720227	7.75015e-16	0.734538	1.34325	1.87388e-05	-1.4112	0.357355	0.000168213	-1.40057	0.490859
143508725	rs11984765	2.67459e-17	-2.90482e-10	-1.28871	1.56547e-05	-2.90482e-10	-1.23367	0.000122519	-2.90482e-10	-1.22667
143509124	rs12541720	5.86708e-17	-0.407453	-0.0956969	8.40557e-06	-0.851401	-1.00415	6.21773e-05	-0.942171	-0.962778
143509166	rs76325201	4.09498e-17	-2.90482e-10	-0.862746	3.00065e-05	-2.90482e-10	-0.583031	0.000228578	-2.90482e-10	-0.603063
143509172	rs76926222	9.63413e-18	-1.64341	-0.666365	6.35229e-06	-2.15418	0.0185495	5.15671e-05	-2.15458	0.0625199
143509491	rs116904515	1.05811e-16	-2.90482e-10	0.086564	6.58502e-05	-2.90482e-10	0.202938	0.000511239	-2.90482e-10	0.201898
143509671	rs4977102	1.35995e-17	-0.661122	-1.30394	2.67535e-06	-1.65004	-1.35032	2.48248e-05	-1.46757	-1.35553
143510058	rs35676897	1.41866e-17	-1.01244	-0.910355	3.69424e-06	-1.42256	-1.25511	3.59743e-05	-1.21554	-1.2366
143510134	rs7012372	5.42421e-16	0.447711	1.27324	2.16956e-05	-1.10913	0.20179	0.000176901	-1.18667	0.327322
143510333	rs13271875	1.42884e-17	-1.00068	-0.914964	3.65157e-06	-1.43193	-1.25735	3.55082e-05	-1.22615	-1.23902
143510487	rs13280670	1.07549e-17	-2.03057	-0.169157	7.26489e-06	-1.37874	-0.622651	4.35608e-05	-1.65853	-0.60225
143510493	rs13272253	5.6491e-18	-1.85984	-0.983759	3.17175e-06	-1.60731	-1.22286	1.99865e-05	-1.82572	-1.21416
143510906	rs117759986	1.09572e-16	-2.90482e-10	0.121488	6.82838e-05	-2.90482e-10	0.239229	0.000530127	-2.90482e-10	0.238177
143511235	rs60002603	5.53342e-17	-0.44465	-0.11705	8.56707e-06	-0.818884	-1.01763	6.33914e-05	-0.910794	-0.974818
143511509	rs116078239	2.48406e-17	-2.90482e-10	-1.36261	1.40452e-05	-2.90482e-10	-1.34216	0.00010929	-2.90482e-10	-1.34093
143511793	rs56095629	5.47689e-17	-0.445857	-0.126112	8.59941e-06	-0.810356	-1.0224	6.32278e-05	-0.908329	-0.979867
143511806	rs9801760	1.16317e-17	-1.98392	-0.137441	6.19555e-06	-1.57005	-0.590564	3.76826e-05	-1.8391	-0.566638
143512400	rs34719983	1.44555e-17	-0.988863	-0.915152	3.61738e-06	-1.44125	-1.25745	3.5132e-05	-1.2367	-1.23912
143512551	rs11785114	7.45298e-16	0.656751	1.38194	2.0746e-05	-1.3426	0.390514	0.000184151	-1.33805	0.51886
143512943	rs117699537	1.11851e-16	-2.90482e-10	0.142074	6.97598e-05	-2.90482e-10	0.260613	0.000541582	-2.90482e-10	0.259554
143513269	rs72689024	5.58695e-17	-0.44465	-0.107423	8.74188e-06	-0.818884	-0.997434	6.46557e-05	-0.910794	-0.95507
143514062	rs139260764	1.28616e-17	-2.02085	-2.60631e-10	6.99423e-06	-2.03936	-2.60631e-10	4.95512e-05	-2.13193	-2.60631e-10
143514288	rs117352140	4.41653e-17	-2.90482e-10	-0.787151	1.95794e-05	-2.90482e-10	-1.00997	0.000150243	-2.90482e-10	-1.02269
143514434	rs7827372	9.41387e-18	-2.03985	-0.293054	2.06417e-05	-0.249178	-0.707954	0.000141347	-0.4043	-0.679424
143514532	rs77316958	1.28544e-16	-2.90482e-10	0.281179	7.29032e-05	-2.90482e-10	0.304688	0.000559211	-2.90482e-10	0.291586
143514747	rs116988169	5.17988e-17	-0.627724	-2.60631e-10	1.02868e-05	-1.65358	-2.60631e-10	6.7328e-05	-1.82536	-2.60631e-10
143514843	rs11776922	3.55677e-16	0.61466	0.684272	1.25701e-05	-1.42501	-0.0281131	0.000114014	-1.4071	0.108479
143514844	rs149767631	1.48362e-17	-1.87802	-2.60631e-10	1.67476e-05	-1.16619	-2.60631e-10	0.000145452	-1.05509	-2.60631e-10
143514955	rs11787132	9.1161e-18	-2.03033	-0.334721	1.92155e-05	-0.286103	-0.742625	0.000131206	-0.439688	-0.718487
143514988	rs11780079	3.52652e-16	0.61466	0.67573	1.23665e-05	-1.42501	-0.0444358	0.00011174	-1.4071	0.0883298
143515017	rs75573768	3.31353e-17	-1.0191	-0.055394	2.64164e-05	-1.79662	1.08616	0.00019296	-1.94574	1.17328
143515130	rs112475173	2.49296e-17	-2.90482e-10	-1.35904	1.41864e-05	-2.90482e-10	-1.33216	0.000110383	-2.90482e-10	-1.33099
143515271	rs9801978	3.43424e-16	0.61466	0.649212	1.23167e-05	-1.42501	-0.0484757	0.000111735	-1.4071	0.0882892
143515772	rs9801713	2.62446e-16	0.406342	0.588612	1.28792e-05	-1.22879	-0.200044	0.000106763	-1.28949	-0.0748395
143515792	rs72614034	2.39539e-17	-0.313062	-1.0859	1.67781e-06	-2.14604	-1.32091	1.33003e-05	-2.13839	-1.30876
143515910	rs117431120	8.31457e-16	2.14809	-2.60631e-10	7.17534e-06	-2.01379	-2.60631e-10	6.69019e-05	-1.83171	-2.60631e-10
143515968	rs9802040	2.53188e-16	0.385691	0.573352	1.30453e-05	-1.21059	-0.205419	0.000108108	-1.2747	-0.0771037
143516063	rs9801746	2.34366e-16	0.329932	0.551861	1.39122e-05	-1.12966	-0.222021	0.000115042	-1.19504	-0.0946053
143516411	rs12544557	2.4043e-16	0.354284	0.553053	1.36072e-05	-1.14523	-0.228615	0.000112406	-1.21011	-0.102719
143516426	rs12546755	9.04929e-18	-2.01536	-0.357043	1.76628e-05	-0.340829	-0.772157	0.000121411	-0.492107	-0.743647
143516468	rs12544559	2.89472e-16	0.410319	0.682648	1.36123e-05	-1.22554	-0.147928	0.00011334	-1.28914	-0.0154122
143516518	rs12545075	2.80258e-16	0.410319	0.650299	1.35364e-05	-1.22554	-0.153517	0.000112412	-1.28914	-0.0236272
143516535	rs12541892	2.80258e-16	0.410319	0.650299	1.35364e-05	-1.22554	-0.153517	0.000112412	-1.28914	-0.0236272
143516586	rs182060509	1.27277e-16	-2.90482e-10	0.271271	7.21793e-05	-2.90482e-10	0.29471	0.00055368	-2.90482e-10	0.281647
143516706	rs185941894	2.92131e-17	-1.09754	-0.102931	2.43115e-05	-1.81443	1.02093	0.00017723	-1.96439	1.1069
143516742	rs190660475	3.44918e-17	-1.09236	0.0579933	2.95901e-05	-1.83748	1.24048	0.000218842	-1.97687	1.33028
143516796	rs11167142	3.18628e-16	0.532745	0.656186	1.27202e-05	-1.29711	-0.144148	0.00010544	-1.35818	-0.018618
143516838	rs11167144	9.26607e-18	-2.03033	-0.318404	1.95858e-05	-0.286103	-0.723538	0.000134159	-0.439688	-0.696228
143517489	rs72689033	4.74487e-17	0.631303	-1.34675	1.63826e-06	-2.16093	-1.32988	1.41856e-05	-2.07175	-1.31096
143517495	rs118034765	1.79822e-17	-1.68571	-2.60631e-10	6.47876e-06	-2.11592	-2.60631e-10	4.86063e-05	-2.15119	-2.60631e-10
143518289	rs4977020	2.36804e-16	0.0927752	0.799368	1.66835e-05	-1.13283	-0.037194	0.000136783	-1.20046	0.0839125
143518470	rs75442604	1.28635e-17	-2.0207	-2.60631e-10	2.91323e-05	-0.612596	-2.60631e-10	0.000304515	-0.316219	-2.60631e-10
143518843	rs11167145	1.13666e-17	-2.01676	-0.127657	2.09262e-05	-0.335878	-0.607563	0.000142991	-0.487366	-0.58479
143518900	rs12544597	2.65772e-16	0.169269	0.838278	1.71119e-05	-1.1458	0.00112347	0.000140915	-1.20558	0.118795
143520535	rs72614035	1.21192e-16	1.09855	-0.876272	2.4697e-06	-2.10684	-0.973503	1.96847e-05	-2.13384	-0.921263
143520852	rs184914688	5.48799e-17	-2.90482e-10	-0.569944	2.73678e-05	-2.90482e-10	-0.675076	0.000204859	-2.90482e-10	-0.71262
143521067	rs77727475	2.50902e-17	-2.90482e-10	-1.35262	1.37676e-05	-2.90482e-10	-1.36213	0.000107025	-2.90482e-10	-1.36188
143521101	rs117597783	1.37837e-17	-1.9516	-2.60631e-10	1.20127e-05	-1.49848	-2.60631e-10	8.52936e-05	-1.58884	-2.60631e-10
143521291	rs28753400	1.16034e-17	-2.12379	-2.60631e-10	1.42007e-05	-1.33115	-2.60631e-10	0.000160832	-0.95458	-2.60631e-10
143521339	rs28578958	1.16251e-17	-2.12193	-2.60631e-10	1.40782e-05	-1.33981	-2.60631e-10	0.00015916	-0.965029	-2.60631e-10
143521429	rs28557459	6.97802e-18	-1.37544	-1.25688	2.56628e-06	-2.07575	-0.966236	2.40673e-05	-1.90002	-0.954062
143521965	rs34687593	8.20139e-18	-1.252	-1.21879	2.64297e-06	-2.14176	-0.870779	2.34095e-05	-2.02965	-0.852148
143521973	rs79462825	1.66692e-17	-0.522107	-1.23942	5.62488e-06	-1.35603	-0.901213	3.72599e-05	-1.53103	-0.885993
143522096	rs117026605	2.49086e-17	-1.35988	-2.60631e-10	7.61845e-06	-1.95387	-2.60631e-10	6.16148e-05	-1.91404	-2.60631e-10
143522227	rs192568508	2.49832e-17	-2.90482e-10	-1.35689	1.38186e-05	-2.90482e-10	-1.35843	0.000107475	-2.90482e-10	-1.35769
143522309	rs118016924	6.28309e-17	-2.90482e-10	-0.434645	6.09832e-05	-2.90482e-10	0.126153	0.000461928	-2.90482e-10	0.10047
143522329	rs72689039	2.00969e-17	-1.57453	-2.60631e-10	3.11619e-05	-0.545248	-2.60631e-10	0.000299093	-0.334185	-2.60631e-10
143522334	rs35543644	2.09576e-17	-0.7873	-0.745288	4.33549e-06	-1.73667	-0.780938	4.2158e-05	-1.51554	-0.777977
143522536	rs11779434	1.63021e-17	-0.561487	-1.22231	1.62481e-06	-2.14358	-1.35548	1.30377e-05	-2.1165	-1.35059
143524128	rs144836698	2.48683e-17	-2.90482e-10	-1.3615	1.40624e-05	-2.90482e-10	-1.34094	0.000109316	-2.90482e-10	-1.3407
143524185	rs77823953	1.26497e-17	-0.764635	-1.27282	3.33681e-06	-1.78328	-0.996148	2.25157e-05	-1.92559	-0.995139
143524318	rs9693074	1.17046e-17	-1.01129	-1.10382	1.76661e-06	-2.10225	-1.31313	1.31381e-05	-2.15792	-1.30151
143524627	rs79582555	2.70848e-17	-0.988435	-0.287683	1.87735e-05	-1.81599	0.76399	0.000133879	-1.95109	0.81309
143525037	rs75911741	9.19219e-18	-1.07391	-1.28283	3.78223e-06	-1.65432	-0.999808	2.55921e-05	-1.79437	-0.998282
143525043	rs77599483	9.24847e-18	-1.07391	-1.27672	3.8313e-06	-1.65432	-0.986919	2.59248e-05	-1.79437	-0.985366
143525267	rs75092588	9.48801e-18	-1.02495	-1.30011	3.66195e-06	-1.6486	-1.03785	2.49048e-05	-1.78347	-1.03641
143525274	rs76971066	9.14143e-18	-1.06216	-1.30011	3.57193e-06	-1.67349	-1.03785	2.43794e-05	-1.8048	-1.03641
143525362	rs111710089	5.74313e-16	1.77808	-2.60631e-10	8.35274e-06	-1.86185	-2.60631e-10	7.79302e-05	-1.67913	-2.60631e-10
143525378	rs79881034	9.49791e-18	-1.02495	-1.29907	3.67064e-06	-1.6486	-1.03548	2.49641e-05	-1.78347	-1.03403
143525501	rs74952329	2.48478e-17	-0.536952	-0.825371	2.63526e-06	-2.16085	-0.854619	2.04813e-05	-2.16105	-0.854379
143525822	rs10092920	1.14252e-17	-1.05094	-1.08833	1.8047e-06	-2.08782	-1.30623	1.32847e-05	-2.15447	-1.29386
143526909	rs34003417	1.55996e-17	-1.82785	-2.60631e-10	5.13415e-05	-0.0459454	-2.60631e-10	0.000583451	0.33402	-2.60631e-10
143527015	rs72499114	8.6683e-18	-1.72879	-0.68663	3.71726e-06	-1.70493	-0.966528	3.01446e-05	-1.67482	-0.954114
143527140	rs201722467	2.55347e-17	-2.90482e-10	-1.33505	1.48814e-05	-2.90482e-10	-1.28433	0.000115707	-2.90482e-10	-1.28388
143527378	rs184438723	1.12376e-17	-2.15582	-2.60631e-10	8.7905e-06	-1.81077	-2.60631e-10	6.68016e-05	-1.83321	-2.60631e-10
143527647	rs191049799	2.64878e-17	-1.00654	-0.291865	1.84816e-05	-1.82578	0.758107	0.000132074	-1.95872	0.80714
143527795	rs187499972	2.66673e-17	-1.29165	-2.60631e-10	7.25174e-06	-2.0032	-2.60631e-10	5.25352e-05	-2.07346	-2.60631e-10
143527796	rs546931642	2.93702e-17	-1.19511	-2.60631e-10	6.98468e-06	-2.04072	-2.60631e-10	5.11199e-05	-2.10077	-2.60631e-10
143527899	rs112132820	1.94677e-17	-1.60634	-2.60631e-10	6.40339e-05	0.174969	-2.60631e-10	0.000732249	0.561181	-2.60631e-10
143528063	rs140108627	7.93094e-17	-2.90482e-10	-0.201735	4.59868e-05	-2.90482e-10	-0.15609	0.000369864	-2.90482e-10	-0.121806
143528511	rs13275839	1.86458e-17	-1.64947	-2.60631e-10	6.09132e-05	0.125005	-2.60631e-10	0.000697791	0.512979	-2.60631e-10
143528714	rs114216723	7.31871e-18	-1.30664	-1.27801	3.24941e-06	-1.81187	-0.994107	2.26159e-05	-1.92389	-0.992402
143529213	rs12543637	3.99901e-17	-2.90482e-10	-0.886461	1.90091e-05	-2.90482e-10	-1.03953	0.000148749	-2.90482e-10	-1.03268
143529260	rs187439008	3.76549e-16	1.35596	-2.60631e-10	0.000226066	1.43638	-2.60631e-10	0.00161656	1.35312	-2.60631e-10
143532301	rs143076769	1.46952e-17	-1.88757	-2.60631e-10	6.20472e-06	-2.15913	-2.60631e-10	4.8152e-05	-2.16058	-2.60631e-10
143532467	rs78317875	2.76897e-17	-1.04859	-0.205437	1.93713e-05	-1.84826	0.827606	0.000137352	-1.9761	0.863702
143532745	rs10102579	1.4685e-17	-1.67055	-0.217714	6.43263e-06	-1.76817	-0.354889	5.9232e-05	-1.55846	-0.395021
143533052	rs9324592	1.69736e-17	-1.76408	0.0206529	8.81577e-06	-1.71867	-0.089231	8.85031e-05	-1.44354	-0.108365
143533545	rs13255186	1.4227e-17	-1.91995	-2.60631e-10	4.02531e-05	-0.289258	-2.60631e-10	0.00044767	0.0691157	-2.60631e-10
143533598	rs189042750	3.33965e-17	-2.90482e-10	-1.06664	1.61798e-05	-2.90482e-10	-1.20068	0.0001242	-2.90482e-10	-1.21305
143533739	rs13256888	9.26862e-17	-0.560222	0.514351	1.92031e-05	-0.770118	-0.259254	0.000118133	-1.02403	-0.2391
143533892	rs371249984	2.5018e-17	-2.90482e-10	-1.35549	1.44182e-05	-2.90482e-10	-1.31596	0.000112085	-2.90482e-10	-1.31568
143534115	rs117692597	1.28639e-17	-1.78942	-0.231248	3.41079e-06	-2.08044	-0.677061	3.06325e-05	-1.91633	-0.696546
143534117	rs13263946	8.67257e-17	-0.589385	0.477043	2.63717e-05	-0.426694	-0.285459	0.000169194	-0.63752	-0.266376
143534146	rs4977030	6.8262e-17	-0.351739	-2.60631e-10	1.51465e-05	-1.26667	-2.60631e-10	0.000123117	-1.2218	-2.60631e-10
143534291	rs534878084	2.49857e-17	-2.90482e-10	-1.35679	1.46015e-05	-2.90482e-10	-1.30332	0.000115019	-2.90482e-10	-1.28984
143534777	rs7460106	4.04279e-16	0.937505	0.48951	5.79078e-06	-1.97856	-0.249621	4.04706e-05	-2.09476	-0.239609
143535098	rs139519888	2.51463e-17	-2.90482e-10	-1.35038	1.45925e-05	-2.90482e-10	-1.30394	0.000113444	-2.90482e-10	-1.30363
143535189	rs12682623	3.15118e-17	-0.899657	-0.225074	4.65617e-06	-2.12251	-0.323736	3.43748e-05	-2.10754	-0.390077
143535471	rs114780223	1.34054e-17	-0.845444	-1.13399	4.0323e-06	-1.82474	-0.765369	2.75106e-05	-1.95807	-0.762301
143535745	rs75115813	1.05479e-17	-1.42265	-0.796517	5.36489e-06	-2.11614	-0.188432	4.14615e-05	-2.15539	-0.15479
143536910	rs112057862	4.49756e-18	-1.78312	-1.28844	2.20532e-06	-1.83102	-1.36255	1.92591e-05	-1.7156	-1.36136
143537090	rs117758048	2.55606e-17	-2.90482e-10	-1.33404	1.38551e-05	-2.90482e-10	-1.35579	0.000107336	-2.90482e-10	-1.35898
143537127	rs75769785	4.43153e-18	-1.80407	-1.28228	1.61346e-06	-2.14535	-1.36071	1.34863e-05	-2.07113	-1.36214
143537424	rs79657115	4.70585e-18	-1.71953	-1.30675	2.42348e-06	-1.74583	-1.3534	2.17446e-05	-1.60795	-1.34763
143537675	rs116673732	4.0828e-17	-2.90482e-10	-0.865724	2.29616e-05	-2.90482e-10	-0.850623	0.000186201	-2.90482e-10	-0.808115
143537973	rs13276689	5.90822e-18	-2.12786	-0.670886	9.29113e-06	-0.702123	-1.05326	9.00726e-05	-0.505404	-1.02892
143537998	rs112278863	4.62402e-18	-1.73474	-1.30909	2.39035e-06	-1.76058	-1.35242	2.14038e-05	-1.62499	-1.34638
143538110	rs13251081	3.53587e-18	-2.13595	-1.17618	3.24592e-06	-1.47919	-1.32786	2.85969e-05	-1.37921	-1.30243
143538125	rs78807668	2.69284e-17	-2.90482e-10	-1.28191	2.02105e-05	-2.90482e-10	-0.978241	0.000155789	-2.90482e-10	-0.986434
143538587	rs76320865	4.52425e-18	-1.75655	-1.30909	2.32038e-06	-1.79029	-1.35242	2.06959e-05	-1.65862	-1.34638
143538635	rs142204633	2.48783e-17	-2.90482e-10	-1.3611	1.38608e-05	-2.90482e-10	-1.35538	0.000108034	-2.90482e-10	-1.3525
143538664	rs78451724	2.79005e-17	-2.90482e-10	-1.24645	2.17539e-05	-2.90482e-10	-0.904652	0.00016756	-2.90482e-10	-0.9136
143539015	rs76397684	3.98501e-18	-1.88189	-1.31067	1.59946e-06	-2.15796	-1.35682	1.30852e-05	-2.10999	-1.35347
143540337	rs12679921	3.50409e-18	-1.98674	-1.33442	1.62275e-06	-2.15624	-1.34408	1.27612e-05	-2.15014	-1.33839
143541041	rs3934731	3.76356e-18	-1.89116	-1.35857	1.60768e-06	-2.16077	-1.34889	1.26739e-05	-2.14921	-1.34619
143541160	rs140615269	6.06035e-17	-2.90482e-10	-0.470739	3.2876e-05	-2.90482e-10	-0.491701	0.000252995	-2.90482e-10	-0.501569
143543574	rs76599288	8.70131e-17	-2.90482e-10	-0.109033	0.000121136	-2.90482e-10	0.812467	0.000960633	-2.90482e-10	0.832652
143544300	rs144517651	1.21325e-17	-2.0792	-2.60631e-10	9.81466e-06	-1.70057	-2.60631e-10	7.26337e-05	-1.74951	-2.60631e-10
143544308	rs55887230	2.87591e-18	-2.16098	-1.35774	2.84495e-06	-1.60389	-1.33501	2.49622e-05	-1.47107	-1.34651
143544413	rs62511452	1.18934e-17	-2.09911	-2.60631e-10	7.74227e-06	-1.93775	-2.60631e-10	5.37597e-05	-2.05042	-2.60631e-10
143548500	rs62511453	4.62061e-18	-2.05325	-0.991318	4.66913e-06	-1.32175	-1.12173	3.88956e-05	-1.27558	-1.09848
143548745	rs13281009	1.53127e-17	-1.84641	-2.60631e-10	6.22453e-06	-2.15595	-2.60631e-10	4.81352e-05	-2.16093	-2.60631e-10
143549246	rs73714303	1.88595e-17	-1.57367	-0.0644094	1.65374e-05	-2.07598	0.897159	0.000156247	-1.91046	0.926953
143549451	rs77185214	2.22466e-17	-1.4729	-2.60631e-10	1.93452e-05	-1.022	-2.60631e-10	0.000169995	-0.899173	-2.60631e-10
143549584	rs6583633	1.07647e-17	-1.30828	-0.890541	4.80834e-06	-1.52821	-0.885878	3.54406e-05	-1.59236	-0.874726
143549588	rs6583634	1.14956e-17	-1.256	-0.877124	4.87398e-06	-1.52814	-0.872396	3.60135e-05	-1.58996	-0.861088
143549725	rs79517895	2.95482e-18	-2.15908	-1.33257	2.33109e-06	-1.77801	-1.3601	1.95889e-05	-1.70337	-1.35661
143550566	rs76317788	9.90374e-18	-0.960695	-1.32148	3.00887e-06	-1.52064	-1.36224	2.40686e-05	-1.49166	-1.36237
143550812	rs180800852	2.91843e-17	-2.90482e-10	-1.20146	1.79719e-05	-2.90482e-10	-1.09563	0.000144926	-2.90482e-10	-1.05872
143550829	rs111161537	1.00866e-17	-0.93441	-1.32947	3.00654e-06	-1.52266	-1.361	2.43484e-05	-1.48119	-1.36129
143551013	rs62511454	2.9816e-18	-2.16008	-1.32255	1.53572e-05	0.0446678	-1.29753	4.94797e-05	-0.861643	-1.27173
143551121	rs74590544	9.9515e-18	-0.952024	-1.32534	2.99718e-06	-1.52501	-1.36176	2.40876e-05	-1.49127	-1.36197
143551452	rs145149434	3.15155e-17	-2.90482e-10	-1.12461	2.14092e-05	-2.90482e-10	-0.920623	0.000163794	-2.90482e-10	-0.936328
143552223	rs12548460	1.05837e-17	-1.46336	-0.752415	4.60003e-06	-1.69934	-0.759042	3.45395e-05	-1.75191	-0.740922
143553828	rs75135129	9.03033e-18	-1.06362	-1.31088	2.74292e-06	-1.6129	-1.36252	2.20618e-05	-1.57869	-1.3624
143553868	rs7822554	3.07654e-18	-2.10354	-1.34775	2.4303e-06	-1.73508	-1.36135	2.07381e-05	-1.64078	-1.36218
143554368	rs7815622	4.9664e-18	-1.74987	-1.22253	1.96562e-06	-2.16111	-1.14753	1.57686e-05	-2.15757	-1.11935
143555316	rs56294514	8.09037e-18	-1.37458	-1.10984	3.84355e-06	-1.58514	-1.0529	2.81514e-05	-1.64625	-1.05109
143555353	rs55731933	6.12231e-18	-1.82446	-0.938693	3.14991e-06	-1.95218	-0.884892	2.4476e-05	-1.96289	-0.874361
143555583	rs62511455	1.34215e-17	-1.97823	-2.60631e-10	1.08104e-05	-1.60394	-2.60631e-10	6.99398e-05	-1.7873	-2.60631e-10
143555855	rs80245449	5.62163e-17	-2.90482e-10	-0.545885	3.42731e-05	-2.90482e-10	-0.450083	0.000255884	-2.90482e-10	-0.490215
143556156	rs75381768	6.83745e-18	-1.31338	-1.3393	2.32357e-06	-1.77878	-1.36256	1.85197e-05	-1.75369	-1.36242
143556699	rs185779289	1.20408e-17	-2.08679	-2.60631e-10	6.19434e-06	-2.16081	-2.60631e-10	4.81925e-05	-2.15974	-2.60631e-10
143556790	rs55875009	7.78901e-18	-1.37583	-1.14655	2.757e-06	-1.84535	-1.12495	2.1778e-05	-1.84382	-1.11022
143559166	rs10481393	1.09091e-17	-1.1127	-1.0728	3.15774e-06	-1.58966	-1.24493	2.43225e-05	-1.60068	-1.24286
143559270	rs148729677	2.86826e-17	-2.90482e-10	-1.2188	1.75189e-05	-2.90482e-10	-1.12116	0.000137028	-2.90482e-10	-1.11475
143559431	rs10481394	1.36442e-17	-1.38359	-0.57819	6.31831e-06	-1.50964	-0.631347	4.44337e-05	-1.6109	-0.630037
143559561	rs57661143	3.14903e-16	1.17717	-2.60631e-10	5.33167e-05	-0.00819504	-2.60631e-10	0.000403278	-0.0353138	-2.60631e-10
143559757	rs111988863	4.66152e-18	-2.15727	-0.878483	1.29455e-05	-0.576509	-0.847184	7.08967e-05	-0.951345	-0.822371
143560068	rs7386405	8.93288e-18	-1.17345	-1.2119	2.76293e-06	-1.63428	-1.33388	2.12918e-05	-1.64486	-1.33176
143560504	rs13279697	1.13599e-17	-1.33234	-0.812661	5.17027e-06	-1.47333	-0.868188	3.65186e-05	-1.57462	-0.862502
143560555	rs13252518	1.19145e-17	-1.36516	-0.732173	5.3895e-06	-1.5032	-0.796795	3.85403e-05	-1.60217	-0.781064
143560895	rs12682337	1.25109e-17	-1.36516	-0.683332	5.7111e-06	-1.5032	-0.738836	4.09328e-05	-1.60217	-0.720837
143560898	rs12680973	9.82581e-18	-1.13961	-1.15047	2.89633e-06	-1.61902	-1.30198	2.25143e-05	-1.62695	-1.29384
143561206	rs4509377	1.31617e-17	-1.38667	-0.611106	6.00236e-06	-1.52274	-0.669547	4.31284e-05	-1.62018	-0.650582
143561799	rs7006165	1.16474e-17	-0.893408	-1.2266	3.18512e-06	-1.49379	-1.33216	2.61784e-05	-1.44678	-1.32323
143562095	rs6583635	2.84288e-17	-0.630121	-0.597567	1.12241e-05	-0.992699	-0.573684	9.17512e-05	-0.975579	-0.540281
143562190	rs141733576	1.11783e-17	-2.16112	-2.60631e-10	9.67502e-06	-1.7149	-2.60631e-10	6.95269e-05	-1.79323	-2.60631e-10
143562202	rs76346066	1.4809e-17	-1.87986	-2.60631e-10	3.64186e-05	-0.389365	-2.60631e-10	0.000215213	-0.663314	-2.60631e-10
143563087	rs11782438	6.76233e-18	-2.15705	-0.506678	4.69582e-06	-1.97153	-0.466239	4.32439e-05	-1.8871	-0.38098
143563161	rs11776057	7.62454e-18	-2.16101	-0.382714	4.67266e-06	-2.11112	-0.331601	4.04955e-05	-2.08293	-0.250817
143563536	rs34794913	6.46076e-18	-2.16112	-0.548229	5.05376e-06	-1.84344	-0.520876	4.50775e-05	-1.76582	-0.460731
143564587	rs35459526	2.77993e-17	-1.47254	0.222463	9.45339e-06	-1.6903	-0.0477718	7.69934e-05	-1.69592	0.00469983
143564955	rs62513266	5.10145e-18	-1.58312	-1.36244	1.67678e-06	-2.13504	-1.33253	1.34262e-05	-2.11032	-1.32742
143565607	rs10875483	2.55647e-17	-1.51415	0.180271	8.49298e-06	-1.72459	-0.120614	6.91721e-05	-1.73	-0.0683407
143566504	rs4074759	4.71965e-18	-1.66166	-1.36169	1.64729e-06	-2.15385	-1.33146	1.34015e-05	-2.11224	-1.32733
143566729	rs4074758	4.66437e-18	-1.67843	-1.35671	1.67903e-06	-2.15167	-1.31456	1.37076e-05	-2.10681	-1.31018
143566820	rs118061072	1.16388e-17	-2.12075	-2.60631e-10	6.29946e-06	-2.14398	-2.60631e-10	5.01323e-05	-2.12027	-2.60631e-10
143567370	rs7386480	5.04337e-18	-1.59579	-1.36122	1.67485e-06	-2.13976	-1.32896	1.35526e-05	-2.10368	-1.32468
143567926	rs6583636	4.65738e-18	-1.67494	-1.36169	1.64024e-06	-2.15814	-1.33146	1.32469e-05	-2.12385	-1.32733
143567954	rs6583637	5.3045e-18	-1.54551	-1.36102	1.62472e-06	-2.14448	-1.35463	1.31274e-05	-2.10679	-1.35344
143568097	rs61595396	2.36795e-17	-0.856931	-0.55355	5.07917e-06	-1.53201	-0.82729	3.28476e-05	-1.73071	-0.812349
143568118	rs6583638	4.81071e-18	-1.64462	-1.35963	1.65928e-06	-2.15575	-1.32231	1.34626e-05	-2.11739	-1.31763
143568137	rs7386569	5.03911e-18	-1.59579	-1.36207	1.66668e-06	-2.13976	-1.33386	1.34823e-05	-2.10368	-1.32988
143568696	rs7386916	5.46086e-18	-1.51961	-1.35787	1.6149e-06	-2.14667	-1.3585	1.30173e-05	-2.11124	-1.35742
143568769	rs6583639	1.91821e-17	-1.55423	-0.066883	6.69954e-06	-1.7574	-0.325004	5.45785e-05	-1.7626	-0.272695
143569216	rs7462966	7.26085e-18	-2.1592	-0.433397	5.70233e-06	-1.8686	-0.374973	5.3265e-05	-1.74799	-0.311669
143569340	rs78507385	2.51568e-17	-2.90482e-10	-1.34997	1.38728e-05	-2.90482e-10	-1.35451	0.000107658	-2.90482e-10	-1.35598
143569940	rs13255287	5.45621e-18	-1.51721	-1.36112	1.65622e-06	-2.15352	-1.32639	1.28465e-05	-2.158	-1.32387
143570154	rs6984396	1.89442e-17	-1.54417	-0.089418	6.51258e-06	-1.74919	-0.361518	5.30768e-05	-1.75445	-0.308753
143570281	rs73714305	6.38137e-18	-2.1428	-0.578907	4.49106e-06	-1.94988	-0.532477	4.0108e-05	-1.8679	-0.475465
143570921	rs7825551	1.81747e-17	-1.52988	-0.145185	6.33422e-06	-1.74353	-0.394945	5.1495e-05	-1.74905	-0.344408
143571050	rs142947883	2.48448e-17	-2.90482e-10	-1.36244	1.37994e-05	-2.90482e-10	-1.35982	0.000107025	-2.90482e-10	-1.36188
143571188	rs7826002	8.0195e-18	-2.14653	-0.346688	5.14256e-06	-2.04667	-0.300222	4.64719e-05	-1.96337	-0.232723
143571737	rs77387024	1.48009e-17	-1.88041	-2.60631e-10	8.09278e-06	-1.89347	-2.60631e-10	6.64679e-05	-1.83822	-2.60631e-10
143571844	rs28661915	6.90173e-18	-1.31688	-1.32644	1.83713e-06	-2.12974	-1.2465	1.39858e-05	-2.15954	-1.23736
143572950	rs58146480	6.98768e-18	-2.13935	-0.491589	6.77414e-06	-1.62127	-0.450058	6.17921e-05	-1.51737	-0.39379
143573119	rs58977072	6.72271e-18	-2.16042	-0.509176	5.30108e-06	-1.83617	-0.48036	4.76915e-05	-1.74448	-0.425703
143573154	rs59317811	6.87958e-18	-2.16102	-0.485512	4.95468e-06	-1.92153	-0.462581	4.59179e-05	-1.80178	-0.406303
143573558	rs7843913	1.63037e-17	-1.39	-0.393701	7.21641e-06	-1.40482	-0.603263	5.26137e-05	-1.5042	-0.567768
143574643	rs58657664	6.77909e-17	-0.853716	0.495052	2.46841e-05	-1.30106	0.52277	0.000168275	-1.4801	0.57076
143575668	rs149328295	2.91991e-17	-1.20095	-2.60631e-10	1.62463e-05	-1.19658	-2.60631e-10	0.000109795	-1.33633	-2.60631e-10
143576123	rs117594313	2.30995e-17	-1.43528	-2.60631e-10	6.33837e-06	-2.13782	-2.60631e-10	4.9829e-05	-2.12634	-2.60631e-10
143577371	rs118117992	2.59441e-17	-2.90482e-10	-1.31915	1.38117e-05	-2.90482e-10	-1.35893	0.00010775	-2.90482e-10	-1.35513
143579400	rs76993878	1.17906e-17	-2.10779	-2.60631e-10	7.54183e-06	-1.96398	-2.60631e-10	5.75947e-05	-1.98151	-2.60631e-10
143580289	rs7386201	1.12484e-17	-1.29607	-0.858801	4.75158e-06	-1.4293	-0.996665	3.57213e-05	-1.49198	-0.967208
143580788	rs540034505	2.95419e-17	-2.90482e-10	-1.18928	1.67178e-05	-2.90482e-10	-1.16797	0.000128374	-2.90482e-10	-1.17999
143580886	rs11167147	4.49628e-18	-1.91207	-1.15977	2.33728e-06	-1.89541	-1.24005	1.75662e-05	-1.94344	-1.22552
143582265	rs62513276	1.17589e-17	-2.11048	-2.60631e-10	7.50343e-06	-1.96908	-2.60631e-10	5.65924e-05	-1.99907	-2.60631e-10
143584632	rs4977037	2.48475e-17	-2.90482e-10	-1.36234	1.37872e-05	-2.90482e-10	-1.3607	0.000107069	-2.90482e-10	-1.36147
143584866	rs146575943	5.21259e-17	-0.62143	-2.60631e-10	7.32326e-06	-1.99339	-2.60631e-10	5.86153e-05	-1.96394	-2.60631e-10
143585398	rs7386358	7.42344e-18	-1.27633	-1.29412	2.75784e-06	-1.62317	-1.34683	2.21954e-05	-1.59568	-1.33937
143585650	rs35760050	1.1442e-17	-2.1378	-2.60631e-10	6.40134e-06	-2.12794	-2.60631e-10	4.82484e-05	-2.15858	-2.60631e-10
143586090	rs34509976	1.14665e-17	-2.13567	-2.60631e-10	6.41762e-06	-2.1254	-2.60631e-10	4.82841e-05	-2.15784	-2.60631e-10
143586095	rs34071546	1.27693e-17	-2.15203	0.123983	7.32983e-06	-2.14128	0.148789	5.83014e-05	-2.1611	0.191789
143586923	rs118083122	1.46029e-17	-1.89387	-2.60631e-10	6.25877e-06	-2.15046	-2.60631e-10	5.07463e-05	-2.1081	-2.60631e-10
143586974	rs71516700	1.291e-17	-2.01709	-2.60631e-10	7.71558e-06	-1.9412	-2.60631e-10	5.39273e-05	-2.0473	-2.60631e-10
143587002	rs72689044	3.64292e-17	-0.979721	-2.60631e-10	0.00298936	4.01837	-2.60631e-10	0.00396465	2.25023	-2.60631e-10
143587121	rs12546526	5.21557e-18	-1.62503	-1.29841	6.59555e-06	-0.744774	-1.35328	5.15907e-05	-0.743224	-1.34837
143587933	rs28668488	1.14122e-17	-2.14041	-2.60631e-10	6.38136e-06	-2.13106	-2.60631e-10	4.82093e-05	-2.15939	-2.60631e-10
143588927	rs62513295	1.24466e-17	-2.05364	-2.60631e-10	2.18128e-05	-0.901947	-2.60631e-10	0.000101591	-1.41398	-2.60631e-10
143589208	rs10107854	1.16202e-17	-2.12234	-2.60631e-10	6.51802e-06	-2.10987	-2.60631e-10	4.85595e-05	-2.15215	-2.60631e-10
143589210	rs10107107	1.47362e-17	-1.88479	-2.60631e-10	9.04024e-06	-1.78276	-2.60631e-10	6.08018e-05	-1.92732	-2.60631e-10
143589366	rs10108072	1.46488e-17	-1.89074	-2.60631e-10	8.97747e-06	-1.78973	-2.60631e-10	6.04701e-05	-1.93279	-2.60631e-10
143590438	rs13278404	5.77314e-18	-1.52766	-1.29421	8.68162e-06	-0.477166	-1.34607	6.82179e-05	-0.472628	-1.3396
143590470	rs62513296	3.93609e-18	-1.84765	-1.35725	4.31765e-06	-1.20229	-1.31944	3.74527e-05	-1.08533	-1.32653
143590646	rs34649257	1.46112e-17	-2.10856	0.215259	8.56561e-06	-2.0775	0.240813	6.53615e-05	-2.1401	0.285093
143590927	rs76894564	2.57501e-17	-2.90482e-10	-1.32665	1.43234e-05	-2.90482e-10	-1.32255	0.000110425	-2.90482e-10	-1.3306
143591219	rs66787637	6.11703e-18	-1.46948	-1.29453	3.08974e-05	0.794366	-1.34814	0.000216984	0.685593	-1.34071
143591329	rs142600277	1.6323e-17	-1.78252	-2.60631e-10	6.36699e-06	-2.13332	-2.60631e-10	4.90525e-05	-2.14205	-2.60631e-10
143591802	rs116139856	1.13177e-17	-2.14872	-2.60631e-10	6.26488e-06	-2.14948	-2.60631e-10	4.81924e-05	-2.15974	-2.60631e-10
143593722	rs57276197	1.32995e-17	-1.98736	-2.60631e-10	6.4782e-06	-2.116	-2.60631e-10	4.92882e-05	-2.13726	-2.60631e-10
143593776	rs188760884	2.91471e-17	-2.90482e-10	-1.20273	1.58397e-05	-2.90482e-10	-1.22192	0.000124412	-2.90482e-10	-1.21135
143593945	rs4977033	6.56025e-18	-1.46285	-1.23121	0.000120332	2.09499	-1.28918	0.000352525	1.10699	-1.27681
143594391	rs58371504	1.80122e-17	-2.01572	0.331674	8.13481e-06	-2.16098	0.272684	6.53474e-05	-2.16073	0.30551
143594794	rs34667135	1.18905e-17	-2.09935	-2.60631e-10	6.94176e-06	-2.04689	-2.60631e-10	5.02201e-05	-2.11852	-2.60631e-10
143595103	rs35062832	3.29354e-17	-2.90482e-10	-1.08054	1.79194e-05	-2.90482e-10	-1.09856	0.000142087	-2.90482e-10	-1.0785
143595712	rs9694172	5.74821e-18	-1.56668	-1.25952	1.75821e-06	-2.13006	-1.29009	1.46096e-05	-2.08707	-1.26619
143595888	rs9693280	1.13725e-17	-2.14389	-2.60631e-10	6.54186e-06	-2.10622	-2.60631e-10	4.85822e-05	-2.15168	-2.60631e-10
143595970	rs9694195	1.13811e-17	-2.14314	-2.60631e-10	6.55065e-06	-2.10488	-2.60631e-10	4.86095e-05	-2.15112	-2.60631e-10
143596497	rs9657474	7.10504e-18	-2.1607	-0.453585	5.77494e-06	-1.59389	-0.637029	3.73824e-05	-1.80079	-0.612955
143596527	rs79488548	7.23571e-18	-1.95308	-0.642987	1.13252e-05	-0.824844	-0.732571	5.55803e-05	-1.37996	-0.637149
143597299	rs72689051	1.16846e-17	-2.11682	-2.60631e-10	1.16167e-05	-1.532	-2.60631e-10	0.000106792	-1.36406	-2.60631e-10
143597380	rs79976015	7.1834e-17	-2.90482e-10	-0.300734	4.50273e-05	-2.90482e-10	-0.177176	0.000346686	-2.90482e-10	-0.186519
143597395	rs80114748	2.74111e-17	-2.90482e-10	-1.26414	1.72875e-05	-2.90482e-10	-1.13446	0.000132828	-2.90482e-10	-1.14589
143597521	rs78496831	4.22794e-17	-0.249127	-0.581665	7.47194e-06	-1.50274	-0.470545	5.86133e-05	-1.49762	-0.466364
143597571	rs9771965	1.17826e-17	-0.808166	-1.30031	6.77567e-05	1.4602	-1.22872	0.000220024	0.60726	-1.24846
143597744	rs35665724	3.17193e-18	-2.13466	-1.2861	2.04301e-06	-1.97424	-1.29578	1.58108e-05	-1.97744	-1.2968
143597851	rs114459079	3.55496e-17	-2.90482e-10	-1.00416	1.90936e-05	-2.90482e-10	-1.03509	0.000145895	-2.90482e-10	-1.05205
143597871	rs77558925	4.70551e-17	-2.90482e-10	-0.723772	2.8392e-05	-2.90482e-10	-0.638337	0.000219505	-2.90482e-10	-0.643565
143598037	rs66615287	4.34688e-17	-0.360728	-0.44232	8.52051e-06	-1.51802	-0.323946	6.64355e-05	-1.50161	-0.337098
143598077	rs116796451	3.19313e-17	-2.90482e-10	-1.1115	1.74086e-05	-2.90482e-10	-1.12748	0.000133062	-2.90482e-10	-1.14412
143598688	rs12542428	2.44234e-17	-1.11839	-0.261165	5.99469e-06	-1.98467	-0.208904	4.9383e-05	-1.97852	-0.15681
143598703	rs12550060	4.45909e-17	-0.777562	-2.60631e-10	9.28426e-06	-1.75612	-2.60631e-10	7.31024e-05	-1.74308	-2.60631e-10
143599065	rs114566481	3.37706e-17	-2.90482e-10	-1.0555	1.83797e-05	-2.90482e-10	-1.0732	0.000140225	-2.90482e-10	-1.0917
143599423	rs77949034	3.68896e-17	-2.90482e-10	-0.967163	2.00287e-05	-2.90482e-10	-0.98728	0.000152407	-2.90482e-10	-1.00839
143599487	rs77066672	3.35932e-17	-2.90482e-10	-1.06077	1.8286e-05	-2.90482e-10	-1.07831	0.000139533	-2.90482e-10	-1.09664
143599594	rs75573695	3.31948e-17	-2.90482e-10	-1.0727	1.80756e-05	-2.90482e-10	-1.08988	0.00013798	-2.90482e-10	-1.10783
143599631	rs13281622	3.1145e-17	-0.577665	-0.558771	6.74372e-06	-1.64488	-0.430956	5.25894e-05	-1.63016	-0.442264
143600052	rs12674888	4.07248e-17	-2.90482e-10	-0.868256	2.22927e-05	-2.90482e-10	-0.880185	0.000177579	-2.90482e-10	-0.855523
143600321	rs67091000	3.46615e-18	-2.1195	-1.21255	2.8361e-06	-1.75269	-1.18933	2.28093e-05	-1.72145	-1.18632
143600870	rs114997687	3.06739e-17	-2.90482e-10	-1.15168	1.67457e-05	-2.90482e-10	-1.1663	0.000128183	-2.90482e-10	-1.18148
143602679	rs7386136	1.1318e-17	-1.04998	-1.09872	2.44192e-06	-1.98092	-1.11074	1.93273e-05	-1.98044	-1.09298
143602794	rs7839199	2.4998e-17	-0.74585	-0.610447	5.53733e-06	-1.8147	-0.458234	4.31656e-05	-1.80611	-0.463784
143602845	rs7828246	9.16799e-18	-1.35579	-1.00358	2.47407e-06	-2.10002	-0.978563	1.9849e-05	-2.10185	-0.944934
143602960	rs77248631	4.66048e-17	-2.90482e-10	-0.733388	2.92953e-05	-2.90482e-10	-0.607018	0.000227864	-2.90482e-10	-0.60619
143603318	rs7462471	3.20016e-18	-2.12717	-1.28472	2.1414e-06	-1.9428	-1.28018	1.69665e-05	-1.92117	-1.28254
143603418	rs7460600	2.82755e-17	-0.870493	-0.362602	6.83026e-06	-1.87491	-0.188168	5.31619e-05	-1.86711	-0.194493
143603668	rs7465185	1.17814e-17	-1.04619	-1.06238	2.68693e-06	-1.92633	-1.06972	2.12896e-05	-1.92326	-1.05346
143603675	rs34031406	6.25498e-18	-1.62378	-1.11794	3.4917e-06	-1.6139	-1.12015	2.81085e-05	-1.5822	-1.11667
143605470	rs13267277	5.2793e-18	-1.77882	-1.13248	3.01448e-06	-1.72499	-1.15603	2.39529e-05	-1.70998	-1.14887
143605650	rs112471383	1.4354e-17	-1.91106	-2.60631e-10	1.67706e-05	-1.16482	-2.60631e-10	0.000126367	-1.19575	-2.60631e-10
143605987	rs115725932	5.19859e-17	-2.90482e-10	-0.624119	3.30079e-05	-2.90482e-10	-0.487697	0.000256758	-2.90482e-10	-0.486806
143606104	rs56050908	3.96653e-18	-2.13605	-1.06115	2.56266e-06	-1.94643	-1.09697	1.97107e-05	-1.96063	-1.09315
143606804	rs62513303	9.75083e-18	-1.24514	-1.0526	5.16488e-06	-1.25619	-1.08637	3.90122e-05	-1.29515	-1.07591
143607135	rs62513304	9.38216e-18	-1.24576	-1.09053	5.23169e-06	-1.22124	-1.10847	3.99694e-05	-1.25148	-1.09534
143607262	rs57073168	9.36097e-18	-1.24514	-1.0934	4.97013e-06	-1.25619	-1.12481	3.7513e-05	-1.29515	-1.1151
143607429	rs10109465	2.91527e-18	-2.14761	-1.35752	1.89663e-06	-1.98461	-1.35976	1.47158e-05	-1.98543	-1.36059
143607479	rs28430277	9.55943e-18	-1.1978	-1.11976	5.33352e-06	-1.17054	-1.13989	4.03872e-05	-1.20659	-1.12984
143607615	rs35318673	1.42521e-16	0.384399	-2.60631e-10	1.4481e-05	-1.31161	-2.60631e-10	0.000134394	-1.13416	-2.60631e-10
143608435	rs4977009	3.04829e-18	-2.11548	-1.34504	2.10189e-06	-1.89424	-1.34737	1.65489e-05	-1.88109	-1.34754
143608639	rs10283377	4.3768e-18	-1.78255	-1.31623	8.42129e-06	-0.513334	-1.34035	6.64858e-05	-0.498849	-1.3391
143609184	rs4977036	4.38374e-18	-1.81524	-1.28195	9.642e-06	-0.40421	-1.31411	6.01922e-05	-0.621229	-1.31617
143609486	rs79085613	4.19122e-17	-0.839514	-2.60631e-10	9.73461e-06	-1.70876	-2.60631e-10	8.9917e-05	-1.53605	-2.60631e-10
143609493	rs150372266	1.18551e-17	-2.10233	-2.60631e-10	6.25764e-06	-2.15064	-2.60631e-10	4.81335e-05	-2.16096	-2.60631e-10
143609580	rs73714311	3.78398e-17	-2.90482e-10	-0.941731	2.35862e-05	-2.90482e-10	-0.823782	0.000184422	-2.90482e-10	-0.817712
143609665	rs28626656	4.17181e-18	-1.93679	-1.20995	4.42337e-06	-1.29296	-1.20458	3.25388e-05	-1.33599	-1.21652
143609913	rs7838992	3.22696e-18	-2.10488	-1.29868	1.77665e-06	-2.09583	-1.31389	1.36614e-05	-2.11751	-1.30285
143610395	rs79395480	1.26919e-16	-0.136392	0.404853	2.44419e-05	-1.05993	0.271787	0.000131474	-1.40715	0.251013
143610455	rs78416774	2.53921e-17	-2.90482e-10	-1.34065	1.46985e-05	-2.90482e-10	-1.2967	0.000116193	-2.90482e-10	-1.27969
143610667	rs75669570	3.59594e-18	-1.93346	-1.36182	2.02055e-06	-1.9331	-1.34798	1.74906e-05	-1.82471	-1.34857
143610753	rs73374154	3.34068e-18	-2.14509	-1.22383	1.99621e-06	-2.13089	-1.1623	1.53389e-05	-2.12066	-1.18389
143611249	rs186944042	2.6431e-17	-2.90482e-10	-1.30055	1.41834e-05	-2.90482e-10	-1.33237	0.00010949	-2.90482e-10	-1.33911
143611375	rs117454032	3.87377e-17	-2.90482e-10	-0.918279	1.58107e-05	-2.90482e-10	-1.22376	0.000124217	-2.90482e-10	-1.21291
143611456	rs13249935	4.67994e-18	-2.0103	-1.02151	3.16567e-06	-1.925	-0.907079	4.36206e-05	-1.31346	-0.945947
143611467	rs58746222	3.04279e-18	-2.10396	-1.35835	2.90456e-06	-1.57899	-1.33917	2.33824e-05	-1.54167	-1.34128
143611823	rs59966565	3.08175e-18	-2.08792	-1.36168	2.76358e-06	-1.62595	-1.34196	2.21962e-05	-1.59528	-1.33974
143611893	rs56074787	3.05877e-18	-2.09551	-1.36157	2.84353e-06	-1.59686	-1.34253	2.28099e-05	-1.56694	-1.34081
143612119	rs118002779	2.64484e-17	-2.90482e-10	-1.2999	1.54048e-05	-2.90482e-10	-1.24977	0.000119083	-2.90482e-10	-1.25512
143612127	rs56070997	2.99437e-18	-2.11574	-1.36262	2.84358e-06	-1.58971	-1.34967	2.28269e-05	-1.55857	-1.34843
143612149	rs7846567	1.79485e-17	-1.05064	-0.636946	3.23686e-06	-2.04819	-0.761651	3.20892e-05	-1.81853	-0.747887
143612170	rs56897444	2.973e-18	-2.1229	-1.36262	2.90715e-06	-1.56689	-1.35038	2.34408e-05	-1.53128	-1.34918
143612981	rs13250675	3.72457e-18	-2.14139	-1.11875	2.32994e-06	-2.11629	-1.02231	2.61657e-05	-1.70592	-1.06457
143613038	rs7387226	1.80389e-17	-1.08657	-0.595992	3.33014e-06	-2.07491	-0.706518	3.25588e-05	-1.87755	-0.674337
143613529	rs117250494	5.66906e-17	-2.90482e-10	-0.537484	3.66609e-05	-2.90482e-10	-0.382733	0.000270462	-2.90482e-10	-0.434808
143613578	rs13270077	3.07481e-18	-2.14727	-1.30458	1.81667e-06	-2.12542	-1.26202	2.03053e-05	-1.73612	-1.28794
143613792	rs71518703	3.63976e-18	-2.13855	-1.14462	2.13289e-06	-2.1318	-1.09516	1.80285e-05	-2.0665	-1.07649
143613907	rs72689055	1.34179e-17	-1.9785	-2.60631e-10	1.3438e-05	-1.38636	-2.60631e-10	0.000127742	-1.18493	-2.60631e-10
143613971	rs13271283	5.80654e-18	-1.7822	-1.03391	2.31522e-06	-2.13863	-1.0063	1.94418e-05	-2.02752	-1.04
143613976	rs75777031	3.00687e-17	-2.90482e-10	-1.17161	1.74893e-05	-2.90482e-10	-1.12286	0.0001398	-2.90482e-10	-1.09473
143614478	rs7837059	6.14154e-17	0.827356	-1.28479	2.13032e-06	-1.99576	-1.23241	2.31759e-05	-1.6497	-1.24213
143614600	rs10095825	4.63004e-18	-1.97546	-1.06706	2.82375e-06	-1.889	-1.05738	1.62555e-05	-2.1436	-1.10291
143614623	rs13269567	9.00523e-17	1.10011	-1.17481	2.52389e-06	-1.95598	-1.10266	2.61644e-05	-1.64747	-1.12307
143614641	rs13272804	8.06003e-17	0.884085	-1.06967	2.70037e-06	-2.00013	-0.990925	2.72108e-05	-1.72563	-1.0057
143615103	rs36121715	5.55049e-18	-1.85803	-1.00318	2.49291e-06	-2.10955	-0.961439	1.94361e-05	-2.07571	-0.992097
143615502	rs4394436	2.3441e-17	-0.922754	-0.497851	3.58294e-06	-2.05745	-0.650809	3.40661e-05	-1.86561	-0.641028
143615524	rs4394435	1.22454e-17	-1.63843	-0.43151	6.36255e-06	-1.70289	-0.431123	3.7842e-05	-1.91111	-0.490413
143615901	rs4977038	5.59951e-18	-1.80271	-1.04971	2.30385e-06	-2.08164	-1.06822	1.66344e-05	-2.13138	-1.09209
143617229	rs139018791	3.28487e-18	-2.03266	-1.3531	2.02399e-06	-1.92321	-1.35616	1.67741e-05	-1.85878	-1.35632
143617600	rs60262122	5.14342e-18	-1.90321	-1.03416	2.56522e-06	-1.95556	-1.08684	1.7684e-05	-2.04437	-1.11791
143618781	rs113189994	2.0104e-17	-1.57417	-2.60631e-10	1.52068e-05	-1.2627	-2.60631e-10	0.00014078	-1.08774	-2.60631e-10
143618909	rs75397944	3.35808e-17	-2.90482e-10	-1.06114	1.70024e-05	-2.90482e-10	-1.15109	0.000132485	-2.90482e-10	-1.14847
143619034	rs184848217	1.36039e-17	-1.96474	-2.60631e-10	1.08745e-05	-1.59802	-2.60631e-10	7.89011e-05	-1.66675	-2.60631e-10
143619114	rs10097101	1.50259e-17	-1.13215	-0.733163	2.76319e-06	-2.10549	-0.86257	2.53475e-05	-1.94789	-0.854367
143619422	rs58307061	4.65188e-18	-1.68133	-1.35649	1.62611e-06	-2.13702	-1.36123	1.2565e-05	-2.14176	-1.36227
143619475	rs4977010	1.39705e-17	-0.752155	-1.18598	2.0288e-06	-2.1491	-1.1279	1.48387e-05	-2.16113	-1.17657
143619486	rs7386261	1.45056e-17	-0.741325	-1.15923	2.12262e-06	-2.13459	-1.09721	1.52616e-05	-2.16046	-1.14913
143619752	rs77931078	4.73888e-18	-1.6968	-1.32249	1.772e-06	-2.05472	-1.35761	1.36313e-05	-2.06801	-1.35456
143620048	rs58624742	9.35702e-18	-1.53344	-0.805527	3.08009e-06	-2.12064	-0.738846	3.71989e-05	-1.63292	-0.78574
143620146	rs7460242	4.58849e-18	-1.9962	-1.05534	2.06857e-06	-2.14455	-1.11304	1.53486e-05	-2.16036	-1.14355
143620393	rs7462518	8.17951e-18	-1.27561	-1.19785	1.72067e-06	-2.15973	-1.282	1.34856e-05	-2.16096	-1.27236
143620400	rs7460047	7.70785e-18	-1.33263	-1.20022	1.751e-06	-2.14289	-1.28137	1.37302e-05	-2.14528	-1.27006
143620513	rs13276323	5.93149e-18	-1.78773	-1.00709	2.50262e-06	-2.16112	-0.905981	2.28713e-05	-1.96077	-0.944285
143620570	rs7387853	4.35469e-18	-1.74141	-1.36243	1.6481e-06	-2.12955	-1.35527	1.24031e-05	-2.1611	-1.3559
143620822	rs7388198	1.12903e-17	-1.45611	-0.695035	3.03654e-06	-2.0452	-0.828525	2.77956e-05	-1.89001	-0.820049
143621150	rs7462701	1.07509e-17	-1.62908	-0.571018	3.23521e-06	-2.09331	-0.717041	2.88365e-05	-1.96557	-0.707725
143621308	rs117442655	1.6202e-17	-1.78995	-2.60631e-10	6.19465e-06	-2.16076	-2.60631e-10	4.81263e-05	-2.16111	-2.60631e-10
143621361	rs28449777	3.90902e-18	-1.9918	-1.22	1.9721e-06	-2.06481	-1.24054	1.37163e-05	-2.15448	-1.26187
143622255	rs9644555	1.64517e-17	-0.976409	-0.798256	3.22907e-06	-1.99832	-0.813927	2.08554e-05	-2.09195	-0.905378
143622458	rs76137080	7.94883e-18	-1.16511	-1.33696	1.70016e-06	-2.13435	-1.31937	1.30543e-05	-2.14012	-1.3257
143623372	rs61755064	2.66265e-17	-2.90482e-10	-1.29318	1.52342e-05	-2.90482e-10	-1.2609	0.000119991	-2.90482e-10	-1.24753
143623459	rs34364916	4.49798e-18	-1.70885	-1.36262	1.84837e-06	-2.01025	-1.35989	1.38012e-05	-2.04978	-1.3604
143626033	rs9650581	1.32672e-17	-2.15925	0.169455	8.89821e-06	-2.05936	0.26077	9.881e-05	-1.68484	0.2431
143626485	rs13265333	1.77524e-17	-2.05785	0.359281	1.94068e-05	-1.47977	0.460946	0.00026365	-0.888539	0.428222
143626615	rs13265826	1.25604e-17	-0.696061	-1.34848	4.99889e-06	-1.01706	-1.35816	6.00701e-05	-0.580163	-1.35926
143626802	rs117079518	1.18954e-17	-2.09894	-2.60631e-10	3.21191e-05	-0.514992	-2.60631e-10	0.000168939	-0.905402	-2.60631e-10
143626820	rs61549099	7.5639e-16	0.722784	1.33068	0.000142238	-0.31436	1.28741	0.000542577	-0.967034	1.22842
143626836	rs72689059	1.35783e-17	-1.96662	-2.60631e-10	9.75645e-06	-1.70652	-2.60631e-10	9.00548e-05	-1.53452	-2.60631e-10
143627041	rs36026522	1.86863e-17	-2.1504	0.5031	1.10806e-05	-2.09293	0.513682	0.000115563	-1.82034	0.535222
143627120	rs13260141	6.34388e-18	-1.37555	-1.35205	2.51523e-06	-1.72931	-1.33278	2.41842e-05	-1.52056	-1.32868
143627273	rs76254592	1.68674e-16	0.10207	0.450806	2.80705e-05	-1.24736	0.597632	0.000147429	-1.57863	0.537042
143627550	rs13260319	3.83716e-17	-0.927775	-2.60631e-10	1.24673e-05	-1.46133	-2.60631e-10	8.96761e-05	-1.53874	-2.60631e-10
143628577	rs142692226	8.84855e-17	-0.0922531	-2.60631e-10	1.95028e-05	-1.01389	-2.60631e-10	0.00012812	-1.18198	-2.60631e-10
143628958	rs7387708	1.94163e-17	-0.246641	-1.36234	7.05665e-06	-0.670672	-1.3598	9.36004e-05	-0.137194	-1.35871
143629290	rs7387737	1.85937e-17	-0.289927	-1.36234	6.79241e-06	-0.708836	-1.3598	8.95254e-05	-0.181707	-1.35871
143629324	rs4977077	1.93998e-16	-0.223399	0.916155	3.20043e-05	-1.43116	0.91259	0.000175852	-1.70341	0.838117
143629346	rs4977078	1.46213e-17	-2.16074	0.268134	1.00175e-05	-2.06956	0.389446	0.000106819	-1.71254	0.348737
143630167	rs35123469	3.72265e-17	-0.95807	-2.60631e-10	1.21866e-05	-1.48411	-2.60631e-10	8.77716e-05	-1.5602	-2.60631e-10
143630693	rs71518704	6.09054e-18	-2.13811	-0.630249	3.91775e-06	-2.12196	-0.496966	3.00224e-05	-2.11632	-0.516678
143630839	rs10435693	1.40308e-17	-2.13072	0.196885	8.66313e-06	-2.14863	0.323261	6.82026e-05	-2.08389	0.271431
143630963	rs10435694	9.62891e-18	-2.15041	-0.159912	6.01935e-06	-2.12318	-0.0662822	5.1095e-05	-1.99893	-0.102319
143631311	rs118128473	1.12655e-17	-2.15335	-2.60631e-10	6.8651e-06	-2.05799	-2.60631e-10	5.87398e-05	-1.96182	-2.60631e-10
143631375	rs11987014	1.53611e-16	0.459333	-2.60631e-10	0.000199247	1.3101	-2.60631e-10	0.00140321	1.21158	-2.60631e-10
143631471	rs4128450	1.93979e-16	-0.274512	0.967172	4.11649e-05	-1.20014	0.933283	0.000212007	-1.53319	0.85487
143631628	rs57209283	1.52066e-17	-2.13072	0.27736	9.1942e-06	-2.14863	0.382758	7.29377e-05	-2.08389	0.338553
143631840	rs80137193	2.37819e-17	-1.40617	-2.60631e-10	1.19725e-05	-1.50184	-2.60631e-10	0.000104737	-1.38349	-2.60631e-10
143632098	rs73374179	4.40656e-16	0.585188	0.927985	6.26973e-05	-0.729364	0.883238	0.000302305	-1.12219	0.798688
143632228	rs34685964	3.56142e-17	-2.16112	1.15877	3.84808e-05	-1.46268	1.12839	0.000155327	-2.03634	1.04693
143633066	rs7387754	9.46661e-18	-0.97854	-1.34878	2.86009e-06	-1.57302	-1.36057	3.38063e-05	-1.15301	-1.36129
143633908	rs72689061	1.22008e-17	-2.07359	-2.60631e-10	7.57655e-06	-1.95939	-2.60631e-10	5.05399e-05	-2.11218	-2.60631e-10
143634302	rs78090893	7.9329e-17	-0.201487	-2.60631e-10	7.09499e-05	0.277529	-2.60631e-10	0.000511226	0.201872	-2.60631e-10
143635403	rs7387255	5.09003e-18	-1.59506	-1.35275	1.91084e-06	-1.97501	-1.36189	1.95501e-05	-1.69967	-1.36229
143635568	rs4977103	1.72195e-17	-2.00087	0.271822	1.00546e-05	-2.04501	0.368588	6.63766e-05	-2.15868	0.319088
143635615	rs151045034	1.14057e-17	-2.14097	-2.60631e-10	6.33936e-06	-2.13767	-2.60631e-10	4.89369e-05	-2.14441	-2.60631e-10
143637170	rs7386620	4.86717e-18	-1.6439	-1.34868	1.83388e-06	-2.01748	-1.36053	1.82187e-05	-1.77123	-1.36125
143637459	rs7386386	4.90106e-18	-1.63229	-1.35335	1.8424e-06	-2.01133	-1.36205	1.83826e-05	-1.76114	-1.36239
143637502	rs7824257	4.92015e-18	-1.63229	-1.34946	1.84464e-06	-2.01133	-1.36083	1.83991e-05	-1.76114	-1.36149
143638875	rs74967765	1.37439e-17	-1.95449	-2.60631e-10	7.02347e-06	-2.03519	-2.60631e-10	5.96835e-05	-1.94588	-2.60631e-10
143639470	rs7834035	5.3046e-18	-1.87915	-1.02737	1.98283e-06	-2.15141	-1.14851	1.70979e-05	-2.06784	-1.12814
143639650	rs72689064	1.16828e-17	-2.11698	-2.60631e-10	7.53739e-06	-1.96457	-2.60631e-10	6.59029e-05	-1.84676	-2.60631e-10
143639668	rs7387698	4.76435e-18	-1.66674	-1.34719	1.81324e-06	-2.02939	-1.35994	1.78704e-05	-1.79103	-1.36076
143639737	rs77213507	1.18637e-16	-2.90482e-10	0.200979	4.5439e-05	-2.90482e-10	-0.168073	0.000353128	-2.90482e-10	-0.168111
143639784	rs57230132	3.00271e-17	-2.90482e-10	-1.17299	1.73298e-05	-2.90482e-10	-1.13202	0.000133721	-2.90482e-10	-1.13918
143642269	rs12543680	9.01326e-17	-2.90482e-10	-0.0738093	5.11659e-05	-2.90482e-10	-0.0493706	0.000406267	-2.90482e-10	-0.0279286
143642462	rs35289357	1.59403e-17	-1.94414	0.137903	9.05975e-06	-2.01151	0.230911	5.78778e-05	-2.16081	0.184199
143642776	rs12680736	1.58536e-17	-1.94414	0.132452	9.08381e-06	-2.01151	0.233564	5.77913e-05	-2.16081	0.182704
143643145	rs138805838	1.41155e-17	-1.92782	-2.60631e-10	6.72539e-06	-2.07855	-2.60631e-10	5.06235e-05	-2.11052	-2.60631e-10
143643302	rs149369414	1.76356e-16	-2.90482e-10	0.597412	0.000103244	-2.90482e-10	0.652651	0.000705524	-2.90482e-10	0.524
143643575	rs13269784	5.35095e-18	-1.88459	-1.01323	2.05364e-06	-2.14875	-1.11609	1.78644e-05	-2.05821	-1.09392
143644239	rs35147858	1.1185e-17	-2.16052	-2.60631e-10	6.29918e-06	-2.14402	-2.60631e-10	4.83842e-05	-2.15577	-2.60631e-10
143644456	rs73714339	1.62687e-16	-0.0906188	0.607357	3.10471e-05	-1.12499	0.576052	0.000163688	-1.43011	0.493138
143644543	rs68105103	4.76408e-18	-1.66383	-1.35016	1.89993e-06	-1.98155	-1.36108	1.87938e-05	-1.73972	-1.36169
143644783	rs9772596	1.39659e-17	-1.93848	-2.60631e-10	8.11048e-06	-1.89129	-2.60631e-10	6.91214e-05	-1.79908	-2.60631e-10
143644798	rs111984954	1.61138e-16	-0.0906188	0.597786	3.07537e-05	-1.12499	0.566557	0.000162175	-1.43011	0.483848
143644960	rs73714341	4.71343e-18	-1.67401	-1.35067	1.9006e-06	-1.98134	-1.36094	1.86654e-05	-1.74685	-1.36142
143645056	rs73714343	4.62099e-18	-1.69654	-1.34794	1.81208e-06	-2.02973	-1.36024	1.78762e-05	-1.79045	-1.36102
143645122	rs189680005	3.65784e-17	-2.90482e-10	-0.975634	1.92547e-05	-2.90482e-10	-1.02669	0.000144627	-2.90482e-10	-1.06078
143645333	rs78707374	4.96054e-18	-1.63788	-1.3357	1.97218e-06	-1.95109	-1.35422	2.00299e-05	-1.68198	-1.35574
143645621	rs5002396	4.72776e-18	-1.67522	-1.34642	1.8898e-06	-1.98836	-1.35961	1.86202e-05	-1.75021	-1.36049
143645661	rs73714348	1.35382e-16	-0.110035	0.443044	2.6762e-05	-1.12746	0.43	0.000142854	-1.43544	0.362321
143645999	rs11167148	5.04056e-18	-1.62392	-1.33365	1.86737e-06	-2.00686	-1.35305	1.86602e-05	-1.75386	-1.35468
143647512	rs35187845	4.65117e-18	-1.68648	-1.35149	1.87361e-06	-1.99505	-1.36153	1.84001e-05	-1.76056	-1.36203
143647614	rs72689069	3.34794e-18	-2.00568	-1.36106	2.49839e-06	-1.71261	-1.35619	2.32266e-05	-1.5361	-1.35354
143647801	rs7460370	4.82905e-18	-1.65905	-1.34139	1.82538e-06	-2.02541	-1.35725	1.80315e-05	-1.78437	-1.35845
143648448	rs4977104	1.25965e-17	-1.95779	-0.0838772	6.99479e-06	-2.04205	0.00276892	4.60698e-05	-2.16015	-0.0446287
143649672	rs34980142	2.27626e-17	-1.44997	-2.60631e-10	1.15004e-05	-1.54206	-2.60631e-10	9.27888e-05	-1.50461	-2.60631e-10
143650965	rs13266422	4.93565e-18	-1.68122	-1.29738	1.87268e-06	-2.0229	-1.33418	1.85361e-05	-1.77612	-1.3391
143651224	rs80276142	7.24816e-17	-2.90482e-10	-0.29176	2.86894e-05	-2.90482e-10	-0.627917	0.000224345	-2.90482e-10	-0.621756
143651487	rs7386624	4.73294e-18	-1.71858	-1.30196	1.85341e-06	-2.03025	-1.33717	1.78009e-05	-1.81387	-1.34182
143651681	rs117126018	3.76756e-17	-2.90482e-10	-0.946079	1.87411e-05	-2.90482e-10	-1.05373	0.000146819	-2.90482e-10	-1.04574
143652102	rs74531417	5.11123e-18	-1.62942	-1.31423	2.14295e-06	-1.91814	-1.30412	1.5167e-05	-2.00829	-1.30753
143652110	rs77729890	1.19131e-17	-2.09746	-2.60631e-10	1.35506e-05	-1.37802	-2.60631e-10	0.000102666	-1.40346	-2.60631e-10
143652160	rs4977105	7.07355e-18	-1.87106	-0.747664	3.84914e-06	-1.92806	-0.708531	2.35005e-05	-2.14925	-0.728664
143652560	rs10086710	4.20352e-18	-1.84248	-1.29669	1.81985e-06	-2.05219	-1.3335	1.71941e-05	-1.85062	-1.33975
143652582	rs143031714	1.12048e-17	-2.15875	-2.60631e-10	6.62376e-06	-2.09378	-2.60631e-10	5.25949e-05	-2.07232	-2.60631e-10
143652585	rs10086719	4.79207e-18	-1.71549	-1.29264	1.84492e-06	-2.04099	-1.33101	1.80289e-05	-1.80674	-1.33622
143652901	rs13250983	5.14215e-18	-1.64824	-1.28938	1.88837e-06	-2.01991	-1.32882	1.8665e-05	-1.77408	-1.33421
143652921	rs111250655	1.15573e-17	-2.12778	-2.60631e-10	9.18222e-06	-1.76718	-2.60631e-10	7.11228e-05	-1.77053	-2.60631e-10
143652930	rs13251207	4.76901e-18	-1.72628	-1.28668	1.84211e-06	-2.04656	-1.32697	1.79228e-05	-1.81635	-1.33251
143653162	rs11992692	4.66137e-18	-1.73693	-1.29885	1.82025e-06	-2.052	-1.33347	1.76579e-05	-1.82583	-1.33792
143653364	rs4977106	1.14018e-17	-1.36776	-0.773558	5.39729e-06	-1.54813	-0.750419	2.64842e-05	-1.99156	-0.766827
143653442	rs4977023	9.49322e-18	-1.58992	-0.734592	5.13156e-06	-1.64364	-0.705394	2.58807e-05	-2.05619	-0.72525
143653463	rs4977107	9.83643e-18	-1.56709	-0.721907	5.19357e-06	-1.65	-0.687021	2.66396e-05	-2.04474	-0.707798
143653753	rs7386652	3.40546e-18	-2.03858	-1.31113	1.65426e-06	-2.14075	-1.34034	1.43644e-05	-2.02544	-1.34475
143653760	rs7386662	3.39623e-18	-2.03858	-1.31384	1.65133e-06	-2.14075	-1.34211	1.43416e-05	-2.02544	-1.34633
143653839	rs7388449	3.39033e-18	-2.02435	-1.32982	1.65006e-06	-2.13172	-1.35191	1.45874e-05	-1.99988	-1.3549
143654075	rs7388484	3.60998e-18	-1.97755	-1.31384	1.63683e-06	-2.14957	-1.34211	1.42159e-05	-2.03425	-1.34633
143654850	rs369832230	2.68197e-17	-2.90482e-10	-1.28595	1.49152e-05	-2.90482e-10	-1.28206	0.000116642	-2.90482e-10	-1.27583
143655207	rs11997988	1.03865e-17	-1.55977	-0.674809	5.48835e-06	-1.64321	-0.638606	2.81085e-05	-2.04149	-0.657379
143655366	rs7387068	3.79071e-18	-1.92605	-1.31648	1.65924e-06	-2.13427	-1.34381	1.48232e-05	-1.9909	-1.34785
143655532	rs3935087	3.5097e-18	-1.99559	-1.32397	1.65628e-06	-2.1314	-1.34847	1.46078e-05	-2.00144	-1.35194
143655874	rs141461401	1.8707e-17	-1.6462	-2.60631e-10	1.83187e-05	-1.07652	-2.60631e-10	0.000151062	-1.01725	-2.60631e-10
143656021	rs6996219	7.96059e-17	-0.277184	0.0791811	1.48944e-05	-1.28342	-3.9914e-05	8.27171e-05	-1.56392	-0.0555912
143656104	rs6996385	8.8936e-17	-0.0334772	-0.0536977	1.59724e-05	-1.08445	-0.129127	8.62271e-05	-1.396	-0.181954
143656499	rs7016323	3.42482e-18	-2.03712	-1.30692	1.64763e-06	-2.14757	-1.33754	1.4157e-05	-2.0425	-1.34224
143656513	rs34839003	1.15401e-17	-1.58649	-0.542774	5.82541e-06	-1.72465	-0.497564	3.11737e-05	-2.07854	-0.516828
143656594	rs10105710	3.42976e-18	-2.03712	-1.30548	1.64923e-06	-2.14757	-1.33657	1.41694e-05	-2.0425	-1.34136
143656670	rs59132139	7.1678e-17	-0.38057	0.0776623	1.52953e-05	-1.25538	-0.00151642	8.43522e-05	-1.5429	-0.0570373
143656843	rs7388539	3.41055e-18	-2.04274	-1.30548	1.64624e-06	-2.14938	-1.33657	1.40918e-05	-2.04799	-1.34136
143656907	rs7387788	3.68808e-18	-1.96908	-1.3009	1.65421e-06	-2.14767	-1.33345	1.44238e-05	-2.02752	-1.33854
143657211	rs6583644	3.41431e-18	-2.04274	-1.30438	1.65493e-06	-2.14938	-1.3313	1.41632e-05	-2.04799	-1.33631
143657273	rs6583645	3.34046e-18	-2.07371	-1.29528	1.65263e-06	-2.15753	-1.32454	1.38274e-05	-2.07821	-1.33008
143657279	rs6583646	3.56231e-18	-2.00277	-1.30191	1.648e-06	-2.1554	-1.32948	1.40827e-05	-2.05536	-1.33464
143657291	rs4977024	7.48039e-17	-0.276504	0.0162821	1.46405e-05	-1.25521	-0.0454428	8.12875e-05	-1.53879	-0.0981575
143657317	rs6583647	3.42342e-18	-2.04949	-1.29496	1.65181e-06	-2.15505	-1.32753	1.39301e-05	-2.06689	-1.334
143657408	rs7459959	1.1885e-17	-1.56418	-0.535638	5.98365e-06	-1.70518	-0.490234	3.16714e-05	-2.06995	-0.509579
143657455	rs74709784	1.19617e-17	-2.09338	-2.60631e-10	6.72434e-06	-2.07871	-2.60631e-10	5.12558e-05	-2.09811	-2.60631e-10
143657475	rs57412741	7.41354e-17	-0.411972	0.142773	1.59348e-05	-1.27774	0.0617998	8.81095e-05	-1.56135	0.00498891
143657765	rs6583648	3.69236e-18	-1.97608	-1.29275	1.6577e-06	-2.14948	-1.32954	1.43817e-05	-2.03335	-1.33563
143657858	rs6583649	3.72063e-18	-1.96908	-1.29211	1.66439e-06	-2.14767	-1.32732	1.45048e-05	-2.02752	-1.33294
143657943	rs6999400	8.80562e-17	-0.137155	0.040039	1.62571e-05	-1.15783	-0.038084	8.8627e-05	-1.45766	-0.0928461
143658426	rs117921199	3.80552e-17	-2.90482e-10	-0.936053	2.22837e-05	-2.90482e-10	-0.880589	0.000161434	-2.90482e-10	-0.950841
143658640	rs4977025	1.81495e-17	-1.28512	-0.391331	8.72657e-06	-1.47547	-0.342598	4.13068e-05	-1.95826	-0.355656
143659309	rs13262940	1.9868e-17	-1.33279	-0.25319	9.87235e-06	-1.48707	-0.207632	4.63916e-05	-1.97147	-0.226352
143659537	rs13274483	3.52279e-18	-2.01085	-1.30499	1.64962e-06	-2.15094	-1.33296	1.42974e-05	-2.03716	-1.33771
143659735	rs79484845	2.95587e-17	-2.90482e-10	-1.18871	1.72024e-05	-2.90482e-10	-1.1394	0.000133018	-2.90482e-10	-1.14446
143659938	rs75570795	5.96846e-18	-1.56262	-1.22599	2.12344e-06	-2.01995	-1.21145	1.55235e-05	-2.08435	-1.20824
143659995	rs4977026	9.31804e-17	-2.90482e-10	-0.0405548	5.4262e-05	-2.90482e-10	0.00937982	0.000434306	-2.90482e-10	0.0388097
143660032	rs4073782	1.41273e-16	-0.234854	0.610454	3.12111e-05	-1.06126	0.517589	0.000164909	-1.38178	0.452233
143660184	rs4073783	1.40901e-16	-0.199352	0.572321	3.08896e-05	-1.03439	0.480369	0.000162629	-1.35913	0.415669
143660413	rs13273410	2.09094e-17	-1.35049	-0.184405	1.08735e-05	-1.45339	-0.144726	5.02599e-05	-1.9584	-0.15933
143660597	rs4073412	1.47532e-16	-0.234828	0.653784	3.14454e-05	-1.12522	0.589033	0.000167247	-1.43278	0.517314
143660631	rs4073411	1.43081e-16	-0.303229	0.69155	3.10443e-05	-1.17522	0.62619	0.000166354	-1.47461	0.553786
143660669	rs4073410	1.45653e-16	-0.199324	0.605462	3.07779e-05	-1.09914	0.541497	0.000163157	-1.41089	0.470666
143661076	rs117951772	3.86691e-17	-0.920051	-2.60631e-10	9.36117e-06	-1.74787	-2.60631e-10	6.49383e-05	-1.8615	-2.60631e-10
143661085	rs73714402	1.97884e-16	0.0832659	0.629322	3.92302e-05	-0.851007	0.536009	0.000201883	-1.19758	0.470331
143661405	rs11984444	2.42859e-16	-0.389915	1.3073	5.60098e-05	-1.17763	1.21872	0.000298268	-1.47922	1.14227
143661421	rs587657619	2.76064e-17	-2.90482e-10	-1.25704	1.58592e-05	-2.90482e-10	-1.22069	0.000122341	-2.90482e-10	-1.22813
143661540	rs11167149	1.85803e-16	-0.138373	0.787971	2.96864e-05	-1.29497	0.701211	0.000168911	-1.53377	0.628199
143662719	rs34080268	5.3352e-17	-1.28576	0.687583	1.4888e-05	-1.8851	0.601208	9.17382e-05	-2.05779	0.54179
143663132	rs77101793	2.50889e-17	-2.90482e-10	-1.35267	1.37608e-05	-2.90482e-10	-1.36262	0.000106946	-2.90482e-10	-1.36262
143663177	rs9693269	4.12782e-18	-1.80239	-1.35495	4.56578e-06	-1.10675	-1.35911	4.70874e-05	-0.821957	-1.36098
143663252	rs138013293	1.14086e-17	-2.14073	-2.60631e-10	6.7632e-06	-2.07295	-2.60631e-10	5.44071e-05	-2.03845	-2.60631e-10
143663993	rs12550657	1.75142e-16	-0.111777	0.702285	2.68284e-05	-1.29081	0.595832	0.000144789	-1.58172	0.522054
143664312	rs3934486	1.4859e-16	-0.22311	0.649208	2.53093e-05	-1.27738	0.524109	0.000136057	-1.57947	0.457603
143664377	rs3934485	1.06117e-16	-0.662702	0.752156	2.47352e-05	-1.42062	0.644408	0.000138885	-1.67101	0.569712
143664523	rs141439396	3.70126e-17	-0.963834	-2.60631e-10	9.61709e-06	-1.7209	-2.60631e-10	6.67392e-05	-1.83415	-2.60631e-10
143664642	rs4977028	1.62913e-16	-0.342673	0.8608	2.88022e-05	-1.37428	0.750284	0.000156901	-1.65295	0.673624
143664935	rs12550800	7.90887e-17	-0.067324	-0.137198	1.09586e-05	-1.18983	-0.400491	5.93484e-05	-1.50282	-0.448699
143665583	rs78106975	1.5983e-17	-1.80357	-2.60631e-10	2.66634e-05	-0.701152	-2.60631e-10	0.000283062	-0.389274	-2.60631e-10
143665801	rs74371594	6.02233e-17	-0.300101	-0.176932	1.00084e-05	-1.24536	-0.435661	5.4929e-05	-1.54593	-0.482969
143665895	rs12114356	5.94854e-17	-0.333782	-0.155579	9.96158e-06	-1.26894	-0.41677	5.48798e-05	-1.56523	-0.464563
143666124	rs111519300	1.16298e-17	-2.12152	-2.60631e-10	6.1955e-06	-2.16062	-2.60631e-10	4.8634e-05	-2.15062	-2.60631e-10
143666232	rs144843977	2.90315e-17	-2.90482e-10	-1.20671	1.67902e-05	-2.90482e-10	-1.16365	0.000129161	-2.90482e-10	-1.17388
143666351	rs4977029	2.69269e-17	-0.582359	-0.699605	4.57494e-06	-1.68443	-0.779418	2.75355e-05	-1.92467	-0.794796
143666909	rs6981256	4.76132e-17	-0.548192	-0.163789	9.17295e-06	-1.35089	-0.417293	5.11613e-05	-1.63542	-0.464534
143667891	rs142831228	3.44408e-17	-1.03585	-2.60631e-10	9.21021e-06	-1.76413	-2.60631e-10	6.43084e-05	-1.87125	-2.60631e-10
143668646	rs67544367	9.86901e-18	-1.65824	-0.627454	2.8212e-06	-2.12388	-0.823407	1.98038e-05	-2.15741	-0.891658
143668660	rs35975098	4.11367e-18	-1.85723	-1.30355	1.00067e-05	-0.398842	-1.28235	2.51675e-05	-1.54294	-1.26644
143669254	rs7830152	3.71838e-18	-1.96865	-1.29315	3.14948e-06	-1.55298	-1.28422	1.78686e-05	-1.88641	-1.26549
143669259	rs34968423	1.93092e-17	-1.6851	0.0705877	5.11076e-06	-2.16026	-0.192837	3.81069e-05	-2.14228	-0.252263
143669320	rs13276933	3.5047e-17	-0.814156	-0.204247	8.41531e-06	-1.41401	-0.440382	4.85748e-05	-1.66085	-0.49098
143669629	rs4977095	3.71844e-17	-0.913381	-0.0458227	8.17417e-06	-1.57838	-0.305086	4.64719e-05	-1.83775	-0.358342
143670088	rs193071277	1.14308e-17	-2.13878	-2.60631e-10	6.80635e-06	-2.06659	-2.60631e-10	5.39029e-05	-2.04776	-2.60631e-10
143670348	rs35198054	4.36688e-17	-0.659697	-0.138761	8.79072e-06	-1.42255	-0.388197	4.83035e-05	-1.71815	-0.43929
143670375	rs35388004	4.40051e-17	-0.659697	-0.131089	8.85112e-06	-1.42255	-0.38135	4.86265e-05	-1.71815	-0.432624
143671470	rs56997568	9.99428e-18	-1.66529	-0.607791	2.83073e-06	-2.13736	-0.806548	2.00572e-05	-2.16046	-0.875894
143671494	rs183519373	7.55511e-17	-2.90482e-10	-0.250282	7.01506e-05	-2.90482e-10	0.2662	0.000527973	-2.90482e-10	0.234105
143671615	rs10105842	1.02029e-17	-1.66389	-0.588531	2.87709e-06	-2.13767	-0.79	2.03692e-05	-2.16051	-0.860404
143671782	rs147533842	3.12656e-17	-2.90482e-10	-1.13257	1.84328e-05	-2.90482e-10	-1.07031	0.00014907	-2.90482e-10	-1.03053
143672050	rs77365127	1.28504e-17	-2.02172	-2.60631e-10	7.45334e-06	-1.97578	-2.60631e-10	6.23788e-05	-1.90171	-2.60631e-10
143672207	rs7829377	3.55129e-17	-0.874107	-0.131089	8.08177e-06	-1.51348	-0.38135	4.52166e-05	-1.79085	-0.432624
143672277	rs7829502	3.55129e-17	-0.874107	-0.131089	8.08177e-06	-1.51348	-0.38135	4.52166e-05	-1.79085	-0.432624
143672279	rs36065674	3.80008e-18	-1.89116	-1.34891	9.53232e-06	-0.390627	-1.33913	2.35743e-05	-1.54416	-1.33062
143672820	rs7008589	3.50865e-17	-0.860138	-0.157137	8.03453e-06	-1.50356	-0.397132	4.50463e-05	-1.78334	-0.443907
143673042	rs6996665	3.47317e-17	-0.860138	-0.167299	7.96181e-06	-1.50356	-0.406224	4.46486e-05	-1.78334	-0.452776
143673177	rs6982042	4.16537e-17	-0.659697	-0.186004	8.49048e-06	-1.42255	-0.422948	4.68855e-05	-1.71815	-0.469086
143673205	rs7009197	3.48211e-17	-0.860138	-0.16473	7.98012e-06	-1.50356	-0.403926	4.47488e-05	-1.78334	-0.450534
143673435	rs6583650	3.44688e-17	-0.860138	-0.174899	7.90788e-06	-1.50356	-0.413021	4.43536e-05	-1.78334	-0.459404
143673519	rs117137177	2.57395e-17	-0.0689489	-1.25812	1.84528e-06	-2.04328	-1.32853	1.4849e-05	-1.99984	-1.33717
143673522	rs6583652	3.51617e-17	-0.844687	-0.170447	7.96798e-06	-1.49257	-0.416448	4.43965e-05	-1.77499	-0.466784
143673844	rs6583653	3.32915e-17	-0.888002	-0.181787	7.70551e-06	-1.52333	-0.419179	4.3434e-05	-1.79829	-0.46541
143674029	rs7838716	3.22539e-17	-0.901822	-0.199632	7.50989e-06	-1.5331	-0.435122	4.24504e-05	-1.80565	-0.480956
143674038	rs4977096	3.24596e-17	-0.888002	-0.207094	7.53327e-06	-1.52333	-0.441785	4.24871e-05	-1.79829	-0.487452
143674173	rs4977097	3.37573e-17	-0.874107	-0.181787	7.78175e-06	-1.51348	-0.419179	4.37582e-05	-1.79085	-0.46541
143674323	rs4977098	2.52888e-17	-1.13491	-0.209826	7.22783e-06	-1.56228	-0.444224	4.11274e-05	-1.82844	-0.489829
143674684	rs7465048	3.10457e-17	-0.915569	-0.224061	7.27703e-06	-1.5428	-0.456925	4.1256e-05	-1.81293	-0.50221
143674829	rs4977099	3.08369e-17	-0.915569	-0.23081	7.23336e-06	-1.5428	-0.462943	4.10147e-05	-1.81293	-0.508075
143675222	rs7843869	3.25782e-17	-0.900919	-0.190529	7.72818e-06	-1.51942	-0.420149	4.34219e-05	-1.79904	-0.464938
143675361	rs7813075	3.25798e-17	-0.874107	-0.217293	7.53888e-06	-1.51348	-0.450887	4.24261e-05	-1.79085	-0.496325
143675480	rs7827340	3.29917e-17	-0.861541	-0.217293	7.70922e-06	-1.49114	-0.450887	4.30367e-05	-1.77656	-0.496325
143675815	rs73375876	3.26104e-17	-0.846392	-0.244069	7.55328e-06	-1.49378	-0.468682	4.22919e-05	-1.77592	-0.514428
143676026	rs4977021	2.05348e-17	-1.02448	-0.528486	5.72261e-06	-1.53604	-0.703981	3.2827e-05	-1.80593	-0.737759
143676923	rs12543119	2.59657e-17	-0.957274	-0.361043	6.80672e-06	-1.48595	-0.580586	3.85518e-05	-1.76793	-0.615005
143677088	rs146474087	4.63524e-17	-0.738819	-2.60631e-10	1.10651e-05	-1.58065	-2.60631e-10	7.5415e-05	-1.71193	-2.60631e-10
143677647	rs4977022	2.84001e-17	-0.970602	-0.258098	7.44323e-06	-1.49592	-0.481219	4.17947e-05	-1.77553	-0.526638
143677819	rs4977101	2.92772e-17	-0.970602	-0.227681	7.53614e-06	-1.49592	-0.468814	4.17175e-05	-1.77553	-0.528486
143678087	rs12544970	3.40709e-17	-2.90482e-10	-1.04665	1.59809e-05	-2.90482e-10	-1.21305	0.0001243	-2.90482e-10	-1.21225
143678427	rs7463057	2.44475e-17	-1.15882	-0.219744	7.16129e-06	-1.56883	-0.446922	4.06464e-05	-1.8368	-0.493228
143678684	rs149636637	1.47375e-17	-1.88469	-2.60631e-10	1.05662e-05	-1.62678	-2.60631e-10	8.71345e-05	-1.56749	-2.60631e-10
143678997	rs12545653	2.69335e-17	-0.970602	-0.311117	7.00029e-06	-1.49592	-0.542572	3.92272e-05	-1.77553	-0.590037
143679282	rs35036243	2.78599e-17	-0.970602	-0.277301	7.26502e-06	-1.49592	-0.505453	4.06628e-05	-1.77553	-0.554093
143679457	rs73716437	2.61491e-17	-1.02022	-0.291059	6.98968e-06	-1.52233	-0.517675	3.9298e-05	-1.79781	-0.565962
143679834	rs76055870	2.90879e-17	-2.90482e-10	-1.20477	1.52175e-05	-2.90482e-10	-1.262	0.000120839	-2.90482e-10	-1.24048
143680772	rs66671632	7.15907e-18	-1.52262	-1.08409	1.95212e-06	-2.15145	-1.16408	1.44514e-05	-2.15898	-1.20517
143680982	rs78792008	2.48427e-17	-2.90482e-10	-1.36253	1.38189e-05	-2.90482e-10	-1.3584	0.000107262	-2.90482e-10	-1.35967
143681389	rs34492225	7.97659e-18	-1.2558	-1.24278	0.000101476	1.93039	-1.29501	5.80533e-05	-0.662944	-1.31063
143681457	rs11167150	1.13232e-17	-2.14824	-2.60631e-10	7.55153e-06	-1.96269	-2.60631e-10	4.87086e-05	-2.14908	-2.60631e-10
143681498	rs35775616	5.47518e-18	-1.57192	-1.30295	8.95859e-05	1.84072	-1.32997	5.29461e-05	-0.727828	-1.33784
143681499	rs57758512	2.68268e-17	-2.90482e-10	-1.28569	1.41541e-05	-2.90482e-10	-1.33444	0.000109245	-2.90482e-10	-1.34135
143681600	rs35083967	2.49281e-17	-0.772228	-0.58687	6.83277e-06	-1.3093	-0.753411	3.62079e-05	-1.63986	-0.805799
143681626	rs74460442	3.1621e-18	-2.1585	-1.26536	1.8301e-06	-2.09102	-1.28905	1.51924e-05	-2.01862	-1.29553
143681757	rs6985722	3.67634e-18	-2.05888	-1.21429	5.93793e-06	-0.889948	-1.31314	1.99141e-05	-1.72867	-1.31484
143681796	rs36050651	8.6784e-18	-1.05303	-1.36122	0.000178082	2.56008	-1.36228	7.98195e-05	-0.294027	-1.36115
143681901	rs6985894	3.21969e-18	-2.0878	-1.31801	4.63436e-06	-1.09068	-1.36027	1.69996e-05	-1.84113	-1.36063
143682240	rs7002055	8.32729e-17	-0.227031	0.0740625	3.98448e-05	-0.177926	-0.121527	0.000146744	-0.816406	-0.229842
143682428	rs7835613	8.19315e-18	-1.10934	-1.36246	0.000169364	2.50587	-1.35827	8.28193e-05	-0.262563	-1.35572
143682867	rs12546658	3.44648e-18	-2.10564	-1.2321	4.32194e-06	-1.19756	-1.32318	1.7018e-05	-1.87596	-1.3247
143682917	rs13250908	3.32299e-18	-2.13427	-1.23996	3.75797e-06	-1.33312	-1.32745	1.57791e-05	-1.94737	-1.32888
143682952	rs13250947	3.37374e-18	-2.1041	-1.25497	4.14558e-06	-1.22715	-1.33526	1.65347e-05	-1.89296	-1.33652
143682966	rs72689083	1.42559e-16	0.384663	-2.60631e-10	0.000316521	1.77295	-2.60631e-10	0.00108693	0.956175	-2.60631e-10
143683054	rs79477885	3.35624e-17	-0.78844	-0.273245	8.41555e-06	-1.40487	-0.449497	4.38723e-05	-1.71297	-0.540688
143683151	rs113140675	1.15413e-17	-2.12916	-2.60631e-10	1.9397e-05	-1.01932	-2.60631e-10	5.32226e-05	-2.06046	-2.60631e-10
143683187	rs118099180	1.31069e-17	-2.00196	-2.60631e-10	6.1963e-06	-2.16049	-2.60631e-10	4.82625e-05	-2.15829	-2.60631e-10
143683207	rs116905755	1.26393e-17	-2.03828	-2.60631e-10	6.45251e-06	-2.11997	-2.60631e-10	4.88597e-05	-2.14599	-2.60631e-10
143683210	rs57469704	3.0949e-17	-0.849129	-0.29362	8.06194e-06	-1.43613	-0.461164	4.25382e-05	-1.73321	-0.551324
143683567	rs13259747	8.56274e-18	-1.08152	-1.34615	0.000160267	2.45258	-1.36018	7.93009e-05	-0.300453	-1.36124
143683582	rs13258638	9.02077e-18	-1.0218	-1.35376	0.000191773	2.63426	-1.36239	8.75693e-05	-0.199898	-1.36261
143683716	rs13257059	3.09997e-18	-2.12333	-1.32037	3.60757e-06	-1.34063	-1.36078	1.51517e-05	-1.95573	-1.3611
143683784	rs35476574	8.86775e-18	-1.04023	-1.35244	0.000177438	2.55611	-1.36194	8.43934e-05	-0.237008	-1.36244
143684165	rs60970334	7.3681e-18	-1.93771	-0.640219	2.9549e-06	-2.08604	-0.814939	2.00102e-05	-2.14616	-0.892534
143684655	rs58986836	3.39134e-18	-2.01856	-1.3353	5.62673e-06	-0.894313	-1.3626	1.95038e-05	-1.70172	-1.36261
143684787	rs112292323	1.1596e-17	-2.12443	-2.60631e-10	1.99374e-05	-0.991847	-2.60631e-10	5.36648e-05	-2.05218	-2.60631e-10
143684908	rs182482258	1.20471e-17	-2.08627	-2.60631e-10	7.43543e-06	-1.97819	-2.60631e-10	6.06546e-05	-1.92974	-2.60631e-10
143685116	rs7017842	1.01572e-17	-0.903281	-1.35363	0.000239406	2.8329	-1.33919	0.000103803	-0.0588053	-1.33364
143685399	rs117465043	2.89627e-17	-2.90482e-10	-1.20908	1.53484e-05	-2.90482e-10	-1.25343	0.000119026	-2.90482e-10	-1.25559
143685578	rs73375896	6.12026e-18	-2.15936	-0.604132	1.12263e-05	-0.740006	-0.82618	2.97722e-05	-1.73696	-0.9044
143685680	rs13276754	6.87279e-18	-1.95076	-0.696758	2.84326e-06	-2.07547	-0.86402	1.92098e-05	-2.1416	-0.93792
143685933	rs35868630	9.7801e-18	-0.94317	-1.35157	0.000187807	2.61289	-1.36192	8.78445e-05	-0.196837	-1.36254
143686206	rs9694236	3.31051e-18	-2.10559	-1.2724	4.25103e-06	-1.19362	-1.34366	1.67144e-05	-1.87395	-1.34471
143686221	rs9694015	3.31051e-18	-2.10559	-1.2724	4.25103e-06	-1.19362	-1.34366	1.67144e-05	-1.87395	-1.34471
143686676	rs10087300	5.61362e-18	-1.96117	-0.88873	2.40983e-06	-2.06862	-1.03627	1.66166e-05	-2.13825	-1.08628
143686995	rs9324593	6.62655e-18	-1.91799	-0.766021	2.66437e-06	-2.07136	-0.933119	1.80779e-05	-2.1404	-0.999847
143687392	rs11994668	1.04029e-17	-0.887026	-1.34598	0.000242073	2.86524	-1.36045	0.000103054	-0.0378062	-1.36188
143687456	rs13254010	3.36308e-18	-2.10173	-1.26051	4.3437e-06	-1.17771	-1.33801	1.69535e-05	-1.86525	-1.33921
143687508	rs28532766	6.53534e-18	-1.94546	-0.752405	2.70102e-06	-2.0788	-0.91201	1.83504e-05	-2.14317	-0.982118
143687713	rs28675879	6.56697e-18	-1.94063	-0.752405	2.6931e-06	-2.08174	-0.91201	1.83255e-05	-2.14453	-0.982118
143688003	rs12680428	6.63663e-18	-1.91852	-0.763964	2.63358e-06	-2.09417	-0.921935	1.80615e-05	-2.14992	-0.991234
143688096	rs12678540	3.31441e-18	-2.10021	-1.2766	4.51608e-06	-1.13124	-1.34556	1.72517e-05	-1.84047	-1.34656
143688138	rs58105878	5.794e-18	-2.16063	-0.657635	1.17579e-05	-0.648903	-0.87102	3.00362e-05	-1.68677	-0.945767
143688294	rs12680931	3.1296e-18	-2.11508	-1.31911	4.17175e-06	-1.1956	-1.36051	1.64145e-05	-1.87592	-1.36085
143688403	rs144494223	4.33467e-17	-0.805861	-2.60631e-10	1.16708e-05	-1.52735	-2.60631e-10	0.000113981	-1.29891	-2.60631e-10
143688896	rs10103454	3.13221e-18	-2.11156	-1.3218	4.23621e-06	-1.1797	-1.36107	1.6549e-05	-1.86725	-1.36136
143689025	rs76316876	3.50969e-17	-2.90482e-10	-1.01698	1.96896e-05	-2.90482e-10	-1.00435	0.000146009	-2.90482e-10	-1.05127
143689115	rs145195977	2.66593e-17	-2.90482e-10	-1.29195	1.50707e-05	-2.90482e-10	-1.27169	0.000114538	-2.90482e-10	-1.29403
143689390	rs12544751	4.54236e-18	-1.8307	-1.23095	9.65239e-06	-0.394691	-1.32255	2.90398e-05	-1.34219	-1.32408
143689422	rs12544773	9.31536e-18	-1.79234	-0.551082	2.41297e-05	-0.0450006	-0.756002	5.04092e-05	-1.27924	-0.835526
143690661	rs117589510	1.42518e-17	-1.91821	-2.60631e-10	9.25181e-06	-1.75963	-2.60631e-10	8.02163e-05	-1.65021	-2.60631e-10
143690749	rs189156998	1.13669e-17	-2.14439	-2.60631e-10	7.5043e-06	-1.96897	-2.60631e-10	6.04488e-05	-1.93314	-2.60631e-10
143690833	rs10110456	4.73102e-18	-2.14413	-0.876825	2.60952e-06	-1.97442	-1.05086	1.74167e-05	-2.07685	-1.10066
143690844	rs79657550	7.85641e-18	-1.679	-0.834764	4.54096e-06	-1.47807	-0.993234	2.53272e-05	-1.76559	-1.03748
143691077	rs11167152	3.81947e-18	-2.04365	-1.19133	5.7985e-06	-0.927321	-1.29952	2.03051e-05	-1.72262	-1.30145
143691634	rs60275617	7.68859e-18	-1.6697	-0.865658	4.47468e-06	-1.46701	-1.019	2.49322e-05	-1.75716	-1.06162
143691838	rs7465272	2.74331e-17	0.0289936	-1.29233	0.00141474	4.599	-1.32875	0.000343873	1.13966	-1.33432
143692087	rs13252981	3.78776e-18	-2.06139	-1.18193	6.53492e-06	-0.813514	-1.29377	2.11948e-05	-1.6854	-1.29578
143692146	rs145258183	2.01991e-17	-1.56946	-2.60631e-10	6.27938e-05	0.155412	-2.60631e-10	0.000310718	-0.296053	-2.60631e-10
143692326	rs36044474	8.39064e-18	-1.79195	-0.656021	2.08823e-05	-0.0370851	-0.908459	4.36875e-05	-1.29186	-0.966014
143692395	rs13260813	5.46916e-18	-2.06155	-0.814419	2.81815e-06	-1.9446	-1.00377	1.86193e-05	-2.05521	-1.05554
143692560	rs185469710	2.67574e-17	-2.90482e-10	-1.28828	1.52884e-05	-2.90482e-10	-1.25735	0.000118061	-2.90482e-10	-1.26374
143692781	rs77080405	8.43432e-18	-1.66033	-0.782456	5.07302e-06	-1.40702	-0.953492	2.76865e-05	-1.71195	-1.00205
143693384	rs76315763	6.18846e-18	-1.5255	-1.2269	4.04797e-06	-1.34081	-1.24542	2.16818e-05	-1.7023	-1.25616
143693411	rs35900184	3.61548e-17	0.277859	-1.26514	0.00182294	4.82917	-1.30541	0.000420172	1.31857	-1.31285
143694184	rs10097505	5.43149e-18	-1.87212	-1.01076	1.65506e-05	-0.0809313	-1.09709	3.82778e-05	-1.26896	-1.12111
143694775	rs28686812	9.17289e-18	-1.66072	-0.698115	2.51365e-05	0.178184	-0.938307	4.91497e-05	-1.14399	-0.996083
143695144	rs2234911	1.01099e-17	-1.67607	-0.585506	2.93528e-05	0.227814	-0.83287	5.59209e-05	-1.11389	-0.897108
143695678	rs28403912	3.54215e-17	0.247065	-1.25484	0.00152548	4.63952	-1.2939	0.000374533	1.19342	-1.30268
143695681	rs28641083	3.70716e-17	0.290635	-1.25287	0.00164372	4.71261	-1.29233	0.000394862	1.24481	-1.30121
143695772	rs72614036	5.31358e-18	-2.13516	-0.76967	2.82807e-06	-1.98513	-0.959717	1.88112e-05	-2.08552	-1.01497
143695825	rs28420666	4.38165e-17	0.457795	-1.25287	0.00222247	5.01426	-1.29233	0.000486912	1.45436	-1.30121
143696041	rs28427138	1.12191e-17	-1.50748	-0.649992	3.76751e-05	0.476265	-0.83171	6.64825e-05	-0.9364	-0.9016
143696080	rs28734952	9.87927e-18	-1.58264	-0.702017	3.10459e-05	0.322983	-0.871961	5.76055e-05	-1.04012	-0.941199
143696234	rs28489307	1.01219e-17	-1.58264	-0.677757	3.17028e-05	0.322983	-0.851023	5.87352e-05	-1.04012	-0.921778
143696832	rs28625055	6.85664e-18	-1.87613	-0.773739	4.13236e-06	-1.62483	-0.940763	2.36372e-05	-1.88448	-0.987636
143697484	rs28451207	1.21131e-17	-1.60795	-0.472851	3.60596e-05	0.321255	-0.720527	6.55895e-05	-1.06478	-0.786749
143697902	rs28620047	5.14542e-17	0.615437	-1.24984	0.00281529	5.22964	-1.27127	0.000591255	1.62853	-1.28123
143698119	rs117299048	1.71208e-17	-1.7348	-2.60631e-10	8.74394e-06	-1.81608	-2.60631e-10	6.94064e-05	-1.79496	-2.60631e-10
143698134	rs28584159	5.29408e-18	-1.81797	-1.09053	1.10913e-05	-0.380844	-1.19744	3.22549e-05	-1.36186	-1.19941
143698404	rs28400431	1.28837e-17	-1.00813	-1.011	8.54888e-05	1.53785	-1.07391	0.000125505	-0.102598	-1.09999
143698721	rs28410716	4.95441e-17	0.546412	-1.21864	0.00251029	5.11675	-1.27304	0.000543697	1.54782	-1.28437
143699526	rs28626462	5.41733e-17	0.661315	-1.24422	0.00302023	5.30437	-1.27573	0.000621961	1.6821	-1.28416
143699575	rs139569032	2.2929e-17	-1.44269	-2.60631e-10	8.02119e-05	0.400227	-2.60631e-10	0.000387295	-0.0757538	-2.60631e-10
143699952	rs62513322	4.81582e-18	-2.00156	-1.00162	8.85206e-06	-0.677015	-1.12678	2.72572e-05	-1.60049	-1.12914
143700373	rs144214555	2.54956e-17	-2.90482e-10	-1.33659	1.42699e-05	-2.90482e-10	-1.32629	0.00010971	-2.90482e-10	-1.3371
143701732	rs79905110	4.80974e-18	-2.16112	-0.843332	2.9298e-06	-2.07736	-0.832151	2.23403e-05	-2.06818	-0.860366
143702431	rs78210260	8.18346e-17	-0.170392	-2.60631e-10	7.68018e-06	-1.9458	-2.60631e-10	6.55463e-05	-1.85218	-2.60631e-10
143703078	rs587620598	1.82146e-17	-1.67287	-2.60631e-10	1.28845e-05	-1.42842	-2.60631e-10	9.17899e-05	-1.51544	-2.60631e-10
143703218	rs62513323	2.24792e-16	0.840082	-2.60631e-10	0.237946	8.39536	-2.60631e-10	0.00648782	2.74274	-2.60631e-10
143703627	rs138072178	1.10585e-16	0.130697	-2.60631e-10	1.67991e-05	-1.16312	-2.60631e-10	0.000115097	-1.28916	-2.60631e-10
143703969	rs76360281	2.10325e-17	-1.52902	-2.60631e-10	6.62759e-06	-2.0932	-2.60631e-10	5.18525e-05	-2.08654	-2.60631e-10
143704027	rs79040151	7.39955e-17	-2.90482e-10	-0.271087	2.97935e-05	-2.90482e-10	-0.590155	0.000227848	-2.90482e-10	-0.606263
143704432	rs28585009	4.29876e-18	-2.00557	-1.11119	1.83818e-06	-2.15016	-1.22551	1.37474e-05	-2.1584	-1.25569
143704521	rs28593555	1.57843e-17	-1.87729	0.0612129	2.88661e-05	-0.627956	0.0061787	9.08666e-05	-1.51316	-0.0123874
143705664	rs73716484	7.56261e-18	-1.65988	-0.891996	5.10745e-06	-1.43499	-0.918757	4.32219e-05	-1.34536	-0.923232
143705971	rs77107153	9.67766e-18	-1.52513	-0.780139	6.44386e-06	-1.31142	-0.809894	6.13589e-05	-1.10316	-0.815036
143706279	rs189393533	2.50798e-17	-2.90482e-10	-1.35303	1.40858e-05	-2.90482e-10	-1.33928	0.000109157	-2.90482e-10	-1.34215
143706784	rs28682551	2.05163e-17	-0.264089	-1.28978	0.000399067	3.26453	-1.25984	0.000186814	0.444575	-1.2494
143707473	rs28473387	1.4566e-17	-0.543164	-1.35324	0.000259373	2.93638	-1.36256	0.000119336	0.10962	-1.36262
143707530	rs56370107	2.81551e-17	0.115605	-1.35297	0.00129957	4.51544	-1.33009	0.000473896	1.458	-1.33195
143708457	rs79830437	3.99799e-18	-1.95774	-1.23155	2.42413e-06	-1.88054	-1.21844	2.04298e-05	-1.82315	-1.1948
143709351	rs28406558	8.38212e-17	1.13946	-1.28586	0.00278014	5.21798	-1.27217	0.000766673	1.87928	-1.27215
143709647	rs114495595	7.15227e-18	-1.618	-0.989661	4.57569e-06	-1.4386	-1.02509	4.23326e-05	-1.24282	-1.04657
143709695	rs28712119	3.24356e-17	0.136395	-1.23223	0.000465903	3.38954	-1.23001	0.000168033	0.319213	-1.22999
143710541	rs61618106	8.47553e-17	1.16695	-1.30228	0.00284534	5.25906	-1.29007	0.000776327	1.90969	-1.29006
143711581	rs55882084	7.81835e-17	1.12746	-1.34349	0.00263647	5.23218	-1.33943	0.000717966	1.87917	-1.33769
143711769	rs75061131	7.88634e-18	-1.73223	-0.777731	5.14619e-06	-1.55397	-0.792221	4.69209e-05	-1.37616	-0.81032
143712141	rs76766066	2.52737e-17	-2.90482e-10	-1.34533	1.43103e-05	-2.90482e-10	-1.32347	0.000110484	-2.90482e-10	-1.33007
143713207	rs72690905	3.79034e-18	-2.01958	-1.22305	2.03326e-06	-2.16108	-1.11372	1.60184e-05	-2.14988	-1.11132
143714120	rs114002942	7.00008e-18	-1.64782	-0.981353	4.45626e-06	-1.47305	-1.01708	4.09904e-05	-1.28171	-1.03989
143714456	rs117629073	7.18633e-17	-2.90482e-10	-0.300326	4.33617e-05	-2.90482e-10	-0.214867	0.000332847	-2.90482e-10	-0.227256
143714886	rs149686957	1.12439e-17	-2.15527	-2.60631e-10	6.67382e-06	-2.08625	-2.60631e-10	5.01757e-05	-2.11941	-2.60631e-10
143715268	rs117478145	1.62692e-17	-1.78582	-2.60631e-10	6.19825e-06	-2.16018	-2.60631e-10	4.93989e-05	-2.13501	-2.60631e-10
143715708	rs77263645	3.60449e-16	-2.90482e-10	1.31226	0.00017398	-2.90482e-10	1.1745	0.00131372	-2.90482e-10	1.14568
143716030	rs4545075	3.36843e-17	0.218607	-1.27667	0.000622267	3.72939	-1.28047	0.000200232	0.545798	-1.28126
143716292	rs73716487	7.13433e-18	-1.63276	-0.977409	4.50415e-06	-1.45564	-1.0238	4.15546e-05	-1.26204	-1.04589
143717303	rs62513330	2.47624e-17	-1.36576	-2.60631e-10	0.000158038	1.07839	-2.60631e-10	0.000159488	-0.962968	-2.60631e-10
143717551	rs75947347	6.81457e-18	-1.65724	-0.998792	4.29152e-06	-1.48396	-1.04384	3.94737e-05	-1.29406	-1.06525
143718199	rs73716490	4.63112e-18	-2.00461	-1.03768	2.58497e-06	-1.95456	-1.08017	2.0967e-05	-1.89169	-1.1003
143719157	rs10105196	1.129e-17	-2.15118	-2.60631e-10	6.25187e-06	-2.15156	-2.60631e-10	4.86215e-05	-2.15087	-2.60631e-10
143719670	rs6991098	5.83146e-18	-1.75318	-1.05864	3.62828e-06	-1.59599	-1.09969	3.29288e-05	-1.42149	-1.1191
143719983	rs2280881	3.60615e-17	0.364256	-1.35412	0.00109409	4.3673	-1.35407	0.000306885	1.04526	-1.35372
143720544	rs13279182	8.91772e-17	1.27739	-1.36186	0.00383355	5.62931	-1.36221	0.00101418	2.24932	-1.36242
143720736	rs192714610	8.30699e-17	-2.90482e-10	-0.155409	6.88896e-05	-2.90482e-10	0.248061	0.000520825	-2.90482e-10	0.220473
143720876	rs34087536	3.90392e-17	0.441108	-1.35163	0.000980382	4.25514	-1.35164	0.000285829	0.971859	-1.35141
143721021	rs79263546	1.58909e-17	-1.80935	-2.60631e-10	1.03605e-05	-1.64645	-2.60631e-10	9.49266e-05	-1.48184	-2.60631e-10
143721425	rs78866363	7.18309e-18	-1.82713	-0.776228	4.53211e-06	-1.66801	-0.805247	4.04486e-05	-1.50664	-0.828267
143721929	rs2280880	3.59123e-17	0.302093	-1.29611	0.000665326	3.82013	-1.3043	0.000219087	0.659039	-1.30451
143721935	rs7017680	3.86971e-18	-2.07935	-1.14256	1.87201e-06	-2.15914	-1.19829	1.43029e-05	-2.16079	-1.21369
143722038	rs7017851	3.33572e-17	0.231625	-1.29944	0.000598938	3.71004	-1.29932	0.000203978	0.583602	-1.30053
143722228	rs2280879	3.60632e-17	0.300171	-1.28999	0.000637711	3.76351	-1.29007	0.000218252	0.643196	-1.29249
143722366	rs2280878	6.31101e-17	0.932066	-1.36228	0.00135602	4.58966	-1.3618	0.000500277	1.54153	-1.36131
143722386	rs6996760	3.48864e-17	0.258211	-1.2812	0.000660633	3.79541	-1.28666	0.000225851	0.673933	-1.289
143722457	rs7000765	3.61382e-17	0.285087	-1.27283	0.000554158	3.61358	-1.28057	0.000204849	0.56936	-1.28202
143722537	rs6984406	3.89741e-17	0.355637	-1.26783	0.000530967	3.54958	-1.25933	0.000202165	0.536791	-1.26265
143722563	rs79641092	8.6658e-18	-1.82316	-0.592549	5.19523e-06	-1.66318	-0.673521	4.50744e-05	-1.50108	-0.725545
143722583	rs78178926	8.44578e-18	-1.84666	-0.59477	5.0381e-06	-1.69179	-0.675622	4.3523e-05	-1.53408	-0.727565
143722673	rs7007349	3.27255e-17	0.224026	-1.31096	0.000714914	3.89702	-1.30931	0.000234978	0.734696	-1.31014
143722700	rs76398850	8.44578e-18	-1.84666	-0.59477	5.0381e-06	-1.69179	-0.675622	4.3523e-05	-1.53408	-0.727565
143722958	rs74829018	8.48733e-18	-1.82713	-0.609384	5.08855e-06	-1.66801	-0.689441	4.41437e-05	-1.50664	-0.740849
143723002	rs9297967	3.53675e-17	0.282783	-1.29208	0.000684061	3.83393	-1.29033	0.00023105	0.700528	-1.29283
143723009	rs9297968	3.71504e-17	0.32982	-1.28994	0.000737864	3.90748	-1.28816	0.000243629	0.751408	-1.2907
143723237	rs9297969	3.84417e-17	0.356345	-1.28229	0.00070484	3.85395	-1.28043	0.000225044	0.664453	-1.2831
143723261	rs80345416	8.47413e-18	-1.82713	-0.61094	5.08107e-06	-1.66801	-0.690912	4.40813e-05	-1.50664	-0.742263
143723281	rs4354287	2.80214e-17	-2.90482e-10	-1.24212	1.47515e-05	-2.90482e-10	-1.2931	0.00011391	-2.90482e-10	-1.29953
143723350	rs76031680	8.43856e-18	-1.82713	-0.615146	5.06091e-06	-1.66801	-0.694888	4.39132e-05	-1.50664	-0.746083
143723359	rs76131574	1.1591e-17	-1.69722	-0.427648	6.91811e-06	-1.53422	-0.516081	6.17579e-05	-1.34861	-0.56311
143723386	rs9297970	3.85302e-17	0.356345	-1.27999	0.000706481	3.85395	-1.2781	0.00022556	0.664453	-1.28081
143723548	rs147515544	8.35009e-18	-1.83109	-0.621733	5.0054e-06	-1.67281	-0.701113	4.34104e-05	-1.51218	-0.752064
143723572	rs9297971	3.85302e-17	0.356345	-1.27999	0.000706481	3.85395	-1.2781	0.00022556	0.664453	-1.28081
143723660	rs9297972	3.85302e-17	0.356345	-1.27999	0.000706481	3.85395	-1.2781	0.00022556	0.664453	-1.28081
143724263	rs80153260	8.601e-18	-1.82713	-0.596079	5.07879e-06	-1.66801	-0.691361	4.4405e-05	-1.50664	-0.734947
143724402	rs77600174	8.22802e-18	-1.8577	-0.609842	4.90011e-06	-1.70531	-0.689874	4.22645e-05	-1.54973	-0.741265
143724461	rs79282790	8.64288e-18	-1.83501	-0.583341	5.1657e-06	-1.6776	-0.664809	4.47048e-05	-1.51769	-0.717168
143724597	rs13258179	3.77623e-17	0.333881	-1.27766	0.000683964	3.8192	-1.27574	0.000220766	0.640651	-1.27849
143724865	rs58252875	8.56147e-18	-1.82713	-0.600686	5.13057e-06	-1.66801	-0.681217	4.4494e-05	-1.50664	-0.732944
143725126	rs35422340	8.18855e-17	-0.16977	-2.60631e-10	9.04034e-05	0.519837	-2.60631e-10	0.000944445	0.815658	-2.60631e-10
143725502	rs9720504	3.67918e-17	0.309042	-1.27886	0.000658687	3.78071	-1.27491	0.000215458	0.614326	-1.2765
143725705	rs4256574	3.79254e-17	0.333881	-1.27335	0.000685667	3.8192	-1.27325	0.000221414	0.640651	-1.27556
143725756	rs4256575	3.45569e-17	0.290903	-1.32339	0.000483859	3.52348	-1.32613	0.000172136	0.442263	-1.32892
143726577	rs9771845	5.72558e-17	0.83492	-1.36248	0.00149935	4.68994	-1.3616	0.000490431	1.52147	-1.36113
143726720	rs117918886	8.11665e-18	-1.85513	-0.626048	4.8409e-06	-1.70216	-0.705189	4.17997e-05	-1.54607	-0.75598
143726728	rs7017931	3.78517e-17	0.333881	-1.2753	0.000685602	3.8192	-1.27335	0.000221286	0.640651	-1.27613
143726834	rs6995852	3.78517e-17	0.333881	-1.2753	0.000685602	3.8192	-1.27335	0.000221286	0.640651	-1.27613
143726843	rs143262655	8.01684e-18	-1.85513	-0.638421	4.78465e-06	-1.70216	-0.716876	4.13331e-05	-1.54607	-0.767205
143726988	rs150933128	8.09905e-18	-1.85131	-0.632039	4.83614e-06	-1.69748	-0.710849	4.17987e-05	-1.54066	-0.761417
143727511	rs9721143	3.78517e-17	0.333881	-1.2753	0.000685602	3.8192	-1.27335	0.000221286	0.640651	-1.27613
143727836	rs117520033	8.00239e-18	-1.85513	-0.640224	4.77651e-06	-1.70216	-0.718579	4.12656e-05	-1.54607	-0.76884
143727841	rs9694556	3.78517e-17	0.333881	-1.2753	0.000685602	3.8192	-1.27335	0.000221286	0.640651	-1.27613
143728375	rs9297973	1.998e-17	-0.303907	-1.27645	3.88588e-05	0.941829	-1.26634	0.000131878	0.104685	-1.25774
143728387	rs6990126	5.9602e-17	0.875079	-1.36248	0.00135107	4.58581	-1.3616	0.000461479	1.46062	-1.36113
143728532	rs76102800	5.89981e-17	-2.90482e-10	-0.497587	2.17319e-05	-2.90482e-10	-0.905662	0.000172306	-2.90482e-10	-0.885667
143728691	rs149905197	7.77711e-18	-1.85892	-0.664982	4.64454e-06	-1.70681	-0.741944	4.01336e-05	-1.55146	-0.791266
143729119	rs9772821	5.44227e-17	0.782134	-1.36044	0.0013884	4.61	-1.35854	0.000464235	1.46292	-1.35747
143729184	rs4430070	3.75321e-17	0.309042	-1.25894	0.000669408	3.78071	-1.25876	0.000218817	0.614326	-1.26103
143729251	rs117886218	7.71847e-18	-1.8627	-0.668777	4.60657e-06	-1.71144	-0.745523	3.9782e-05	-1.55682	-0.7947
143729270	rs117303557	7.71847e-18	-1.8627	-0.668777	4.60657e-06	-1.71144	-0.745523	3.9782e-05	-1.55682	-0.7947
143729645	rs144171920	7.6892e-18	-1.8627	-0.672578	4.59009e-06	-1.71144	-0.749107	3.96455e-05	-1.55682	-0.798137
143730159	rs9773284	5.99332e-17	0.878942	-1.3608	0.00160654	4.75643	-1.35904	0.000516546	1.57026	-1.35804
143730349	rs182915962	1.62559e-16	0.515949	-2.60631e-10	0.0804891	7.31143	-2.60631e-10	0.00322758	2.04455	-2.60631e-10
143730365	rs10104869	6.27788e-18	-1.412	-1.32606	4.4404e-06	-1.13778	-1.35592	2.39932e-05	-1.50444	-1.35273
143730412	rs11785376	3.74843e-17	0.309042	-1.26021	0.000668554	3.78071	-1.26004	0.00021854	0.614326	-1.2623
143730456	rs11785400	5.99332e-17	0.878942	-1.3608	0.00160654	4.75643	-1.35904	0.000516546	1.57026	-1.35804
143730796	rs4484678	5.99332e-17	0.878942	-1.3608	0.00160654	4.75643	-1.35904	0.000516546	1.57026	-1.35804
143730830	rs4294163	3.8328e-17	0.333881	-1.26279	0.000692997	3.8192	-1.26262	0.000223798	0.640651	-1.26485
143730905	rs4357267	4.42807e-18	-2.11807	-0.969056	3.56201e-06	-1.6824	-1.03172	2.59092e-05	-1.72345	-1.05689
143730972	rs7460801	3.8328e-17	0.333881	-1.26279	0.000692997	3.8192	-1.26262	0.000223798	0.640651	-1.26485
143731034	rs7463655	3.81346e-17	0.333881	-1.26785	0.000689497	3.8192	-1.26768	0.00022268	0.640651	-1.26985
143731106	rs79707680	6.20811e-18	-1.85892	-0.89031	3.80183e-06	-1.70681	-0.942153	3.28798e-05	-1.55146	-0.99062
143731169	rs149547278	1.63129e-17	-1.78314	-2.60631e-10	1.56865e-05	-1.23164	-2.60631e-10	0.000112401	-1.31287	-2.60631e-10
143731170	rs9773415	3.76322e-17	0.315561	-1.26279	0.00058185	3.64439	-1.26262	0.000199633	0.526388	-1.26485
143731267	rs9774627	3.72927e-17	0.309042	-1.26534	0.000665133	3.78071	-1.26517	0.000217435	0.614326	-1.26737
143731278	rs117145659	7.37195e-18	-1.86645	-0.710963	4.40673e-06	-1.71604	-0.785269	3.80908e-05	-1.56216	-0.832803
143731658	rs146612209	7.29963e-18	-1.87017	-0.717095	4.36134e-06	-1.72062	-0.791041	3.768e-05	-1.56748	-0.838331
143731740	rs117435321	7.2857e-18	-1.87017	-0.719006	4.35351e-06	-1.72062	-0.792839	3.76151e-05	-1.56748	-0.840052
143731748	rs9721359	2.19181e-17	-0.23011	-1.25767	0.000302399	2.9848	-1.25749	0.000142442	0.183774	-1.25978
143732255	rs13265663	5.98977e-17	0.878942	-1.3614	0.00160516	4.75643	-1.35989	0.000516043	1.57026	-1.35901
143733076	rs73714603	7.54623e-18	-1.84398	-0.710066	4.53351e-06	-1.68852	-0.784425	3.93556e-05	-1.53031	-0.831994
143733307	rs4297023	6.14531e-17	0.904578	-1.3614	0.00166841	4.79507	-1.35989	0.000530906	1.59866	-1.35901
143733540	rs4327844	6.14531e-17	0.904578	-1.3614	0.00166841	4.79507	-1.35989	0.000530906	1.59866	-1.35901
143733663	rs4579507	6.14531e-17	0.904578	-1.3614	0.00166841	4.79507	-1.35989	0.000530906	1.59866	-1.35901
143733841	rs77558277	7.50737e-18	-1.84126	-0.717943	4.51495e-06	-1.68521	-0.791839	3.9227e-05	-1.52648	-0.839095
143733922	rs4457308	3.79565e-17	0.333881	-1.27253	0.000686273	3.8192	-1.27237	0.000221651	0.640651	-1.27449
143734004	rs80023677	7.60393e-18	-1.84126	-0.705164	4.50831e-06	-1.68521	-0.79331	3.92775e-05	-1.52648	-0.837807
143734117	rs73714607	7.46134e-18	-1.84126	-0.724093	4.48891e-06	-1.68521	-0.797624	3.90102e-05	-1.52648	-0.844635
143734442	rs73714611	7.31353e-18	-1.84126	-0.744103	4.40525e-06	-1.68521	-0.816437	3.83141e-05	-1.52648	-0.862642
143734577	rs79468655	6.94881e-18	-1.86645	-0.770074	4.16858e-06	-1.71604	-0.840826	3.61187e-05	-1.56216	-0.885964
143734608	rs10099892	6.14367e-17	0.904578	-1.36166	0.00166773	4.79507	-1.3603	0.000530657	1.59866	-1.35948
143734758	rs76511413	6.56477e-18	-1.86645	-0.826927	4.00079e-06	-1.71604	-0.881909	3.4691e-05	-1.56216	-0.926295
143734836	rs10100287	5.27246e-17	0.752605	-1.36261	0.00133849	4.57741	-1.36256	0.000452686	1.44259	-1.36233
143735190	rs4736342	4.72314e-17	0.642369	-1.3624	0.00116366	4.43648	-1.3616	0.00041735	1.36002	-1.36103
143735451	rs77517526	6.73461e-18	-1.87477	-0.79306	4.0381e-06	-1.72629	-0.862382	3.49642e-05	-1.57406	-0.906557
143735792	rs142867766	1.12142e-17	-2.15791	-2.60631e-10	7.48003e-06	-1.97221	-2.60631e-10	5.97858e-05	-1.94417	-2.60631e-10
143736113	rs74190058	2.70892e-17	-2.90482e-10	-1.27596	1.45836e-05	-2.90482e-10	-1.30455	0.000116246	-2.90482e-10	-1.27923
143736131	rs34875149	3.11597e-17	0.157551	-1.29352	0.000558663	3.63562	-1.29452	0.000193272	0.523062	-1.29391
143736137	rs35985277	3.04231e-17	0.133627	-1.29352	0.000537906	3.59776	-1.29452	0.000188359	0.497317	-1.29391
143736235	rs10956992	3.17919e-17	0.181601	-1.29748	0.000576994	3.67361	-1.30023	0.00019717	0.548933	-1.29981
143736635	rs4266629	5.43449e-17	0.782376	-1.36212	0.00152687	4.708	-1.36147	0.000500437	1.54103	-1.36049
143736770	rs4403386	3.28199e-17	0.203354	-1.28741	0.000604139	3.70792	-1.28856	0.00020436	0.572326	-1.28738
143736846	rs4467920	3.20643e-17	0.181601	-1.28895	0.000581836	3.67361	-1.29187	0.00019883	0.548933	-1.29142
143736968	rs4581034	2.87706e-17	0.11186	-1.3276	0.000664158	3.84708	-1.333	0.0002054	0.622821	-1.3328
143736984	rs4644221	3.09624e-17	0.157212	-1.29953	0.000737219	3.92067	-1.30223	0.000222763	0.672988	-1.30182
143736989	rs75047656	6.48522e-18	-1.84866	-0.856908	3.9279e-06	-1.69424	-0.922099	3.42791e-05	-1.53691	-0.96349
143737129	rs7459963	3.36874e-17	0.236586	-1.29455	0.000668141	3.81565	-1.29559	0.00022158	0.661898	-1.29606
143737142	rs11776301	5.74142e-17	0.837421	-1.36222	0.00160285	4.75649	-1.3614	0.000516873	1.57341	-1.36055
143737157	rs9694286	3.35476e-17	0.236586	-1.29871	0.000665389	3.81565	-1.29972	0.00022067	0.661898	-1.30017
143737279	rs4371985	3.31615e-17	0.227645	-1.30135	0.000618059	3.74615	-1.30401	0.000206392	0.598439	-1.3036
143737396	rs4518642	6.05026e-17	0.889878	-1.36228	0.00223635	5.08988	-1.36173	0.000669952	1.83311	-1.36084
143737416	rs4301430	2.8951e-17	0.129408	-1.3389	0.000518586	3.60856	-1.3419	0.000180281	0.503249	-1.34367
143737680	rs4430071	3.30956e-17	0.227645	-1.30334	0.000616858	3.74615	-1.30595	0.00020599	0.598439	-1.30555
143737690	rs4567014	3.31286e-17	0.227645	-1.30234	0.000617495	3.74615	-1.30492	0.000206399	0.598439	-1.30357
143738529	rs4587307	3.31615e-17	0.227645	-1.30135	0.000618059	3.74615	-1.30401	0.000206392	0.598439	-1.3036
143738571	rs10103161	3.60973e-17	0.316418	-1.30529	0.000683003	3.84992	-1.30787	0.000222668	0.678214	-1.30747
143738585	rs7459630	5.99684e-17	0.880843	-1.36212	0.00171329	4.82319	-1.36147	0.000548719	1.63313	-1.36049
143738816	rs7002932	5.7335e-17	0.835739	-1.36192	0.00165683	4.7894	-1.36118	0.000531493	1.60085	-1.3601
143739020	rs1137522	3.23656e-17	0.203354	-1.30135	0.000594874	3.70792	-1.30401	0.000201072	0.572326	-1.3036
143739162	rs1137521	3.39811e-17	0.252062	-1.30135	0.000642229	3.78451	-1.30401	0.000211879	0.624678	-1.3036
143739343	rs13248524	3.22383e-17	0.203354	-1.30529	0.000592585	3.70792	-1.30787	0.000200296	0.572326	-1.30747
143739349	rs77519741	5.80882e-18	-1.85251	-0.9632	3.54168e-06	-1.69896	-1.02089	3.10423e-05	-1.54237	-1.05722
143739435	rs11543967	3.24116e-17	0.203354	-1.29993	0.000596723	3.70792	-1.30091	0.000201948	0.572326	-1.29926
143739647	rs4336593	3.2369e-17	0.203354	-1.30124	0.000593969	3.70792	-1.30553	0.000200907	0.572326	-1.30442
143739654	rs76079990	3.32627e-17	-2.90482e-10	-1.07065	1.87589e-05	-2.90482e-10	-1.05278	0.000137281	-2.90482e-10	-1.11291
143739731	rs4401833	3.24521e-17	0.203354	-1.29868	0.000596429	3.70792	-1.3014	0.000201599	0.572326	-1.30098
143739756	rs113894368	1.2735e-17	-2.03074	-2.60631e-10	1.12829e-05	-1.56116	-2.60631e-10	8.01892e-05	-1.65055	-2.60631e-10
143739974	rs1801343	5.7766e-18	-1.83338	-0.987892	3.54358e-06	-1.67561	-1.0437	3.12111e-05	-1.5154	-1.07876
143740167	rs1056012	3.23273e-17	0.203354	-1.30253	0.000594185	3.70792	-1.30517	0.000200838	0.572326	-1.30477
143740202	rs76081340	5.62466e-18	-1.84866	-0.999274	3.44187e-06	-1.69424	-1.05419	3.02461e-05	-1.53691	-1.08866
143740311	rs117839538	5.64252e-18	-1.84866	-0.996103	3.45194e-06	-1.69424	-1.05127	3.03296e-05	-1.53691	-1.0859
143740596	rs6988393	5.59134e-17	0.810401	-1.36169	0.00159459	4.75078	-1.36085	0.000516832	1.57245	-1.35967
143741072	rs144181850	2.54747e-17	-2.90482e-10	-1.33741	1.46052e-05	-2.90482e-10	-1.30306	0.000113014	-2.90482e-10	-1.30743
143741170	rs3735993	2.82365e-17	0.108005	-1.34248	0.00049958	3.57457	-1.34524	0.000175606	0.480162	-1.34686
143741375	rs4736361	4.08764e-18	-2.08298	-1.08414	3.26722e-06	-1.66408	-1.13642	2.38434e-05	-1.70629	-1.15715
143741381	rs4736362	3.21162e-17	0.204521	-1.31025	0.000511313	3.56525	-1.31271	0.000182701	0.485245	-1.31233
143741612	rs74911193	1.61726e-17	-1.79178	-2.60631e-10	6.92436e-06	-2.0494	-2.60631e-10	5.82299e-05	-1.97054	-2.60631e-10
143742112	rs4736363	3.35517e-17	0.252062	-1.31407	0.000634173	3.78451	-1.31663	0.000209242	0.624678	-1.31613
143742113	rs4736364	3.35569e-17	0.252062	-1.31391	0.000634396	3.78451	-1.31628	0.000209285	0.624678	-1.31592
143742197	rs4736365	5.58894e-17	0.810401	-1.36212	0.00159361	4.75078	-1.36147	0.000516411	1.57245	-1.36049
143742413	rs4736366	3.06313e-17	0.191639	-1.34471	0.000512146	3.60147	-1.34731	0.00017895	0.500989	-1.34882
143742435	rs12675227	2.89271e-17	-2.90482e-10	-1.21031	1.77918e-05	-2.90482e-10	-1.10571	0.000138329	-2.90482e-10	-1.10531
143742477	rs4736367	3.12738e-17	0.181601	-1.31391	0.000567804	3.67361	-1.31628	0.000194019	0.548933	-1.31592
143742683	rs3735994	5.58894e-17	0.810401	-1.36212	0.00159361	4.75078	-1.36147	0.000516411	1.57245	-1.36049
143743486	rs3808497	5.3128e-18	-1.84478	-1.0602	3.27018e-06	-1.6895	-1.1101	2.88559e-05	-1.53143	-1.14119
143743611	rs2976400	3.11104e-17	0.181601	-1.31915	0.000564912	3.67361	-1.32139	0.000193026	0.548933	-1.32105
143743653	rs3824208	5.73142e-17	0.835739	-1.36228	0.00165592	4.7894	-1.36173	0.000531095	1.60085	-1.36084
143744437	rs11781103	1.59845e-17	-1.80347	-2.60631e-10	6.88024e-06	-2.05579	-2.60631e-10	5.77442e-05	-1.97892	-2.60631e-10
143744589	rs117093756	5.11156e-18	-1.86139	-1.08219	3.14069e-06	-1.70984	-1.13017	2.76609e-05	-1.55497	-1.15995
143744877	rs750529	5.28257e-17	0.754487	-1.36258	0.00146191	4.66536	-1.36231	0.000484425	1.50974	-1.36172
143744931	rs750530	3.03376e-17	0.162966	-1.32567	0.000533126	3.62205	-1.32773	0.00018636	0.520156	-1.32742
143745185	rs74941729	5.04298e-18	-1.86519	-1.09191	3.09859e-06	-1.71449	-1.139	2.7286e-05	-1.56037	-1.1682
143745969	rs141192000	3.62357e-16	-2.90482e-10	1.31754	0.000178883	-2.90482e-10	1.20229	0.00137942	-2.90482e-10	1.19448
143745981	rs35419434	5.01359e-18	-1.86519	-1.09775	3.08218e-06	-1.71449	-1.14431	2.71513e-05	-1.56037	-1.17315
143746050	rs2976399	2.79622e-17	0.108005	-1.35224	0.000494056	3.57457	-1.35636	0.000173775	0.480162	-1.35734
143746069	rs3735999	5.32753e-17	0.762902	-1.36252	0.00144857	4.6565	-1.36262	0.000482531	1.50654	-1.36243
143746365	rs3802234	4.73662e-18	-1.88342	-1.13635	2.84392e-06	-1.73696	-1.2023	2.50719e-05	-1.58647	-1.22672
143746416	rs754957	5.28255e-17	0.754487	-1.36259	0.0014615	4.66536	-1.36259	0.000484144	1.50974	-1.3623
143746701	rs3802232	6.01588e-17	0.884311	-1.36242	0.00186026	4.90598	-1.36195	0.000622493	1.75996	-1.36117
143747097	rs34800931	4.50979e-18	-1.88707	-1.18177	2.78185e-06	-1.74147	-1.21985	2.45384e-05	-1.59173	-1.24298
143747271	rs2978973	3.27268e-17	0.26471	-1.35161	0.000570387	3.71551	-1.35364	0.000192277	0.578681	-1.35468
143747389	rs34288113	4.80612e-18	-1.86858	-1.13662	2.94105e-06	-1.71867	-1.18701	2.58824e-05	-1.56521	-1.21617
143747583	rs141751250	2.70977e-17	-2.90482e-10	-1.27564	1.50589e-05	-2.90482e-10	-1.27248	0.00011382	-2.90482e-10	-1.30032
143747694	rs77776229	2.82359e-17	-2.90482e-10	-1.2345	1.57019e-05	-2.90482e-10	-1.23066	0.000117925	-2.90482e-10	-1.26489
143747752	rs6997771	5.58719e-17	0.810401	-1.36243	0.00159308	4.75078	-1.3618	0.000516189	1.57245	-1.36092
143747942	rs80003180	4.45197e-18	-1.90107	-1.18068	2.73663e-06	-1.75884	-1.21888	2.40677e-05	-1.61198	-1.24209
143748071	rs112673614	3.28464e-17	-1.08325	-2.60631e-10	1.01992e-05	-1.66214	-2.60631e-10	8.88664e-05	-1.54781	-2.60631e-10
143748080	rs13255558	2.78338e-17	0.0873306	-1.33617	0.000430805	3.41805	-1.33684	0.000168572	0.428868	-1.33644
143748215	rs11780221	5.33203e-17	0.76353	-1.3623	0.00122137	4.48484	-1.36155	0.000445461	1.42474	-1.36057
143748355	rs11785012	3.16358e-17	0.214507	-1.33531	0.000487696	3.54014	-1.33489	0.00018139	0.499662	-1.33395
143748528	rs4736368	5.18442e-17	0.735739	-1.36259	0.00117047	4.44291	-1.3622	0.000431549	1.39396	-1.36152
143748759	rs117400035	4.3075e-18	-1.89973	-1.215	2.65934e-06	-1.75718	-1.24919	2.34579e-05	-1.61004	-1.26969
143748919	rs78167196	4.29437e-18	-1.89973	-1.21806	2.65223e-06	-1.75718	-1.25187	2.34012e-05	-1.61004	-1.27211
143749228	rs7007891	2.7655e-17	0.0884436	-1.34373	0.000476375	3.52605	-1.34429	0.000170656	0.448667	-1.34396
143749718	rs6995314	5.18187e-17	0.735168	-1.36251	0.00118671	4.4571	-1.3626	0.000435026	1.4028	-1.36233
143749993	rs79782426	1.12925e-17	-2.15096	-2.60631e-10	6.30662e-06	-2.14284	-2.60631e-10	4.94796e-05	-2.13338	-2.60631e-10
143750028	rs10108059	4.37764e-17	0.566278	-1.36228	0.000904683	4.18575	-1.36261	0.000357221	1.20595	-1.36254
143750072	rs10110864	2.37252e-17	-0.065447	-1.34311	0.000268633	2.95384	-1.34494	0.000129252	0.173298	-1.34648
143750095	rs78969819	1.38205e-17	-1.94894	-2.60631e-10	8.23533e-06	-1.87601	-2.60631e-10	5.9908e-05	-1.94213	-2.60631e-10
143750205	rs12546978	2.81826e-17	0.115308	-1.3517	0.000411095	3.38588	-1.3515	0.000160543	0.394616	-1.35099
143750507	rs117625911	4.64826e-16	1.56657	-2.60631e-10	0.0010661	2.98732	-2.60631e-10	0.0118242	3.34296	-2.60631e-10
143751525	rs79161653	4.90561e-17	-2.90482e-10	-0.682126	3.19043e-05	-2.90482e-10	-0.521703	0.000245196	-2.90482e-10	-0.532884
143751698	rs4736369	4.83295e-18	-1.79486	-1.20477	9.25987e-06	-0.586251	-1.1725	3.85376e-05	-1.20906	-1.17424
143751864	rs2978974	1.23376e-17	-1.34714	-0.715301	4.84452e-06	-2.05185	-0.354745	5.02288e-05	-1.77112	-0.347235
143751889	rs184389994	2.51963e-17	-2.90482e-10	-1.3484	1.38445e-05	-2.90482e-10	-1.35656	0.000108111	-2.90482e-10	-1.35178
143752235	rs9297976	1.263e-17	-0.91572	-1.12329	3.2248e-05	0.465214	-0.976201	6.71113e-05	-0.849275	-0.979313
143752994	rs2976384	6.80434e-18	-1.295	-1.36253	2.57106e-05	0.603063	-1.3406	5.26146e-05	-0.737623	-1.33432
143753027	rs183654220	1.39778e-17	-1.93762	-2.60631e-10	6.77047e-06	-2.07187	-2.60631e-10	5.2929e-05	-2.06599	-2.60631e-10
143753289	rs2920288	7.03215e-18	-1.52833	-1.09627	1.46927e-05	-0.345635	-0.951459	4.19114e-05	-1.33714	-0.962238
143753531	rs78169764	1.33134e-17	-1.98632	-2.60631e-10	7.02072e-06	-2.03558	-2.60631e-10	5.90835e-05	-1.95599	-2.60631e-10
143753546	rs13264644	1.11241e-17	-0.954333	-1.21165	4.66512e-05	0.987009	-1.12876	8.49264e-05	-0.466673	-1.12648
143753602	rs75914363	1.50494e-16	0.438828	-2.60631e-10	0.00753269	4.94256	-2.60631e-10	0.00107615	0.946204	-2.60631e-10
143754136	rs2920287	5.12085e-18	-1.73863	-1.20314	4.12676e-06	-1.46258	-1.10437	3.03693e-05	-1.51256	-1.10895
143754728	rs2920286	6.45753e-18	-1.34842	-1.36142	2.1966e-05	0.451753	-1.3467	4.92829e-05	-0.796149	-1.34121
143754942	rs73714659	1.88458e-16	-0.162211	0.825995	3.14464e-05	-1.34053	0.804369	0.000201081	-1.45114	0.719904
143755138	rs75452069	1.41981e-17	-1.92198	-2.60631e-10	6.72977e-06	-2.0779	-2.60631e-10	5.57976e-05	-2.01321	-2.60631e-10
143755720	rs2978977	2.41982e-17	-1.36792	-0.0208877	0.000134982	0.523862	0.396832	0.000268195	-0.848267	0.40504
143755870	rs73714661	1.4833e-16	-0.424696	0.849044	2.72855e-05	-1.50539	0.827304	0.000176529	-1.60384	0.742389
143756218	rs2920285	6.61192e-18	-1.32534	-1.36088	2.4159e-05	0.548659	-1.34845	5.01544e-05	-0.776589	-1.34324
143756530	rs2978978	6.61625e-18	-1.32534	-1.36023	2.41187e-05	0.548659	-1.35012	5.00562e-05	-0.776589	-1.3452
143756919	rs2920284	6.61625e-18	-1.32534	-1.36023	2.41187e-05	0.548659	-1.35012	5.00562e-05	-0.776589	-1.3452
143757037	rs2920283	6.61625e-18	-1.32534	-1.36023	2.41187e-05	0.548659	-1.35012	5.00562e-05	-0.776589	-1.3452
143757286	rs2978979	6.43156e-18	-1.35365	-1.36023	2.29155e-05	0.497485	-1.35012	4.82617e-05	-0.813098	-1.3452
143757341	rs185644964	1.42779e-17	-1.91638	-2.60631e-10	6.86318e-06	-2.05827	-2.60631e-10	5.36766e-05	-2.05196	-2.60631e-10
143757409	rs2976386	6.56986e-18	-1.33354	-1.35906	2.24307e-05	0.478387	-1.3524	4.99059e-05	-0.77688	-1.34792
143757564	rs34335167	7.19488e-18	-2.15862	-0.443104	6.02001e-06	-2.10036	-0.0889943	4.19058e-05	-2.16059	-0.138927
143757600	rs10956997	4.79414e-17	0.244039	-0.949151	0.00364033	5.08215	-0.86677	0.000597148	1.18505	-0.827827
143757708	rs2978980	6.61865e-18	-1.32534	-1.35986	2.40997e-05	0.548659	-1.3509	5.00096e-05	-0.776589	-1.34614
143757763	rs2920282	6.8225e-18	-1.295	-1.35986	2.54472e-05	0.603063	-1.3509	5.19967e-05	-0.737623	-1.34614
143758378	rs55783251	3.60419e-17	-0.990408	-2.60631e-10	3.47537e-05	-0.436157	-2.60631e-10	0.000170241	-0.897728	-2.60631e-10
143758506	rs73714662	2.09154e-16	-0.126605	0.894585	3.44465e-05	-1.31766	0.872622	0.000219623	-1.42985	0.786824
143758737	rs587606222	2.61219e-17	-2.90482e-10	-1.31232	1.40775e-05	-2.90482e-10	-1.33986	0.000110999	-2.90482e-10	-1.32542
143758944	rs73714664	2.11661e-16	-0.1308	0.910696	3.49088e-05	-1.32036	0.888655	0.000222543	-1.43237	0.802546
143759132	rs117707147	1.15521e-17	-2.12822	-2.60631e-10	6.82118e-06	-2.06441	-2.60631e-10	5.0302e-05	-2.1169	-2.60631e-10
143759137	rs2978981	6.3801e-18	-1.36103	-1.36088	2.27866e-05	0.490194	-1.34846	5.09603e-05	-0.760628	-1.34327
143759304	rs117919141	3.13251e-17	-2.90482e-10	-1.13067	1.80499e-05	-2.90482e-10	-1.09131	0.000140838	-2.90482e-10	-1.08733
143759364	rs2976387	4.20406e-17	-0.896247	0.0597915	0.000200532	0.819884	0.496644	0.000396098	-0.552852	0.499574
143760256	rs2976388	4.26443e-17	-0.887304	0.0651045	0.000213003	0.883074	0.493789	0.000393327	-0.556571	0.496271
143760421	rs2976389	5.25663e-18	-1.55541	-1.3602	1.66286e-05	0.176714	-1.35004	3.87964e-05	-1.03155	-1.34506
143760444	rs2920281	3.61938e-17	-0.985426	-0.00077777	0.000163389	0.682106	0.429584	0.000334979	-0.653619	0.432746
143760588	rs139153574	2.22796e-17	-1.47142	-2.60631e-10	1.37937e-05	-1.36023	-2.60631e-10	0.000120826	-1.24059	-2.60631e-10
143761103	rs6471587	2.27195e-16	-0.0998403	0.950557	3.70538e-05	-1.3004	0.928323	0.000235714	-1.41377	0.841452
143761144	rs2920280	4.27166e-17	-0.914715	0.0942108	0.000200918	0.791495	0.526958	0.000399701	-0.573686	0.529462
143761172	rs13262164	7.19792e-18	-2.16031	-0.440989	6.21623e-06	-2.07077	-0.0865052	4.22299e-05	-2.15533	-0.136487
143761720	rs79646367	2.17941e-17	-1.49345	-2.60631e-10	8.9366e-06	-1.79429	-2.60631e-10	6.57953e-05	-1.84839	-2.60631e-10
143761931	rs2294008	5.99139e-18	-1.42224	-1.36253	2.36689e-05	0.519458	-1.33974	4.99029e-05	-0.791607	-1.33326
143762135	rs2920279	5.90825e-18	-1.43629	-1.36245	2.30175e-05	0.492627	-1.34082	4.88962e-05	-0.810765	-1.33448
143762430	rs2294010	5.99198e-18	-1.42224	-1.36243	2.3664e-05	0.519458	-1.33995	4.99023e-05	-0.791607	-1.33327
143762724	rs2976391	6.34683e-18	-1.66628	-1.06086	1.21566e-05	-0.570551	-0.916021	3.83081e-05	-1.46583	-0.923451
143762807	rs3736001	2.96416e-16	0.0123877	1.10428	4.05348e-05	-1.38441	1.10213	0.000263138	-1.50308	1.04082
143762932	rs2976392	6.04985e-18	-1.41254	-1.36252	2.47083e-05	0.561545	-1.33885	5.39122e-05	-0.715563	-1.33202
143762967	rs3736003	1.02826e-16	-0.868989	0.926935	2.23739e-05	-1.76579	0.88924	0.000147086	-1.84134	0.797412
143763043	rs2920298	5.90724e-18	-1.43629	-1.36262	2.31424e-05	0.492627	-1.3354	4.92076e-05	-0.810765	-1.32813
143763083	rs2920297	5.82619e-18	-1.45021	-1.36252	2.24553e-05	0.465934	-1.33885	4.80928e-05	-0.829787	-1.33202
143763109	rs2920296	5.90749e-18	-1.43629	-1.36258	2.30887e-05	0.492627	-1.33773	4.90787e-05	-0.810765	-1.33075
143763490	rs2978982	5.9911e-18	-1.42224	-1.36258	2.37175e-05	0.519458	-1.33769	5.00301e-05	-0.791607	-1.33071
143763531	rs138377917	4.00463e-17	-0.885056	-2.60631e-10	5.05497e-05	-0.0614879	-2.60631e-10	0.000228961	-0.601389	-2.60631e-10
143763547	rs1045531	5.82576e-18	-1.45021	-1.36259	2.2595e-05	0.465934	-1.33265	4.84156e-05	-0.829787	-1.32533
143763618	rs2976393	5.8456e-18	-1.44678	-1.36262	2.22529e-05	0.453379	-1.33535	4.81902e-05	-0.831714	-1.32807
143763622	rs2976394	5.82564e-18	-1.45021	-1.36261	2.25226e-05	0.465934	-1.33586	4.82213e-05	-0.829787	-1.32935
143763690	rs10216533	5.5251e-18	-1.50319	-1.3626	2.03574e-05	0.363146	-1.33414	4.49506e-05	-0.902665	-1.32671
143763750	rs2976395	5.74609e-18	-1.46399	-1.36258	2.18922e-05	0.439379	-1.33769	4.72551e-05	-0.848672	-1.33071
143763757	rs1045547	5.74597e-18	-1.46399	-1.3626	2.197e-05	0.439379	-1.33414	4.74443e-05	-0.848672	-1.32671
143763958	rs1045574	5.74594e-18	-1.46399	-1.36261	2.19441e-05	0.439379	-1.33532	4.73308e-05	-0.848672	-1.32911
143764001	rs2976396	5.82564e-18	-1.45021	-1.36261	2.25074e-05	0.465934	-1.33653	4.82189e-05	-0.829787	-1.3294
143764101	rs1045605	5.9909e-18	-1.42224	-1.36261	2.37449e-05	0.519458	-1.33653	5.00955e-05	-0.791607	-1.3294
143764613	rs2976397	5.53339e-17	-0.658321	0.0966157	0.000310539	1.21558	0.538281	0.000582994	-0.204285	0.537522
143764729	rs56147230	2.37752e-16	0.0651992	0.830939	3.60847e-05	-1.19262	0.794047	0.000227241	-1.31313	0.704201
143764879	rs2976398	5.82559e-18	-1.45021	-1.36262	2.25329e-05	0.465934	-1.3354	4.82804e-05	-0.829787	-1.32813
143764937	rs2920295	6.38116e-18	-1.35914	-1.3626	2.43994e-05	0.544318	-1.3342	5.1098e-05	-0.774419	-1.32678
143765326	rs2920294	6.33665e-18	-1.36612	-1.36262	2.64288e-05	0.625413	-1.3354	5.41217e-05	-0.715579	-1.32813
143765699	rs2920292	6.26928e-18	-1.37687	-1.36256	2.78968e-05	0.677042	-1.33298	5.62102e-05	-0.680442	-1.3254
143765842	rs2978983	6.17123e-18	-1.64425	-1.11094	1.41892e-05	-0.358809	-0.973155	4.01051e-05	-1.36212	-0.981321
143765885	rs12155758	7.87026e-18	-2.155	-0.356996	6.46455e-06	-2.14184	0.0237251	4.69219e-05	-2.15415	-0.0323048
143765932	rs13251365	1.17235e-17	-2.11349	-2.60631e-10	6.34913e-06	-2.13613	-2.60631e-10	4.83882e-05	-2.15568	-2.60631e-10
143766035	rs10104383	1.00439e-16	-0.855804	0.890264	2.20601e-05	-1.75848	0.867809	0.000145038	-1.83476	0.776816
143766059	rs2585183	4.86436e-17	-0.855798	0.165226	0.000279241	1.05245	0.595183	0.000514764	-0.38531	0.594078
143766089	rs10091779	1.46687e-16	-0.434736	0.847948	2.69855e-05	-1.51156	0.822413	0.000172264	-1.60952	0.72361
143766396	rs73714670	1.45093e-16	-0.420555	0.822836	2.62485e-05	-1.50285	0.786012	0.00016898	-1.60149	0.696336
143767140	rs73714671	1.6116e-16	-0.386658	0.893965	2.91567e-05	-1.48194	0.87018	0.000186411	-1.5822	0.77522
143767810	rs181356868	1.14583e-17	-2.13638	-2.60631e-10	6.3356e-06	-2.13826	-2.60631e-10	5.11794e-05	-2.0996	-2.60631e-10
143767822	rs28449345	1.42392e-16	-0.510471	0.893965	2.70298e-05	-1.55768	0.87018	0.000173851	-1.65196	0.77522
143769150	rs73714672	9.9078e-17	-0.78767	0.808486	2.1025e-05	-1.72025	0.781524	0.000137101	-1.80026	0.686038
143769252	rs2717609	5.4596e-17	-0.898985	0.323855	0.00033293	1.05258	0.770912	0.000672571	-0.267611	0.743779
143769685	rs116997037	1.52954e-17	-1.84754	-2.60631e-10	9.11575e-06	-1.77444	-2.60631e-10	6.61029e-05	-1.84373	-2.60631e-10
143770135	rs2572910	6.45811e-18	-1.34749	-1.36226	2.91839e-05	0.732692	-1.34352	5.78589e-05	-0.640172	-1.33676
143770313	rs146866840	2.93046e-16	-2.90482e-10	1.10524	0.000122244	-2.90482e-10	0.821576	0.000890692	-2.90482e-10	0.757059
143770563	rs140667216	7.04777e-17	-0.319796	-2.60631e-10	7.54581e-06	-1.96345	-2.60631e-10	6.85572e-05	-1.80727	-2.60631e-10
143771364	rs73714673	1.57927e-16	-0.377239	0.864279	2.8474e-05	-1.47611	0.840652	0.000182081	-1.57682	0.746328
143771714	rs2585181	4.43125e-18	-1.81699	-1.26942	1.03928e-05	-0.299823	-1.3435	2.79243e-05	-1.35596	-1.34948
143771882	rs117939532	2.38548e-17	-1.40311	-2.60631e-10	1.10161e-05	-1.58508	-2.60631e-10	8.3146e-05	-1.61434	-2.60631e-10
143772416	rs117278107	5.01664e-17	-2.90482e-10	-0.659747	2.58996e-05	-2.90482e-10	-0.730216	0.000195027	-2.90482e-10	-0.7618
143772655	rs55924374	7.61603e-18	-2.15384	-0.390992	6.17874e-06	-2.14375	-0.0195747	4.54811e-05	-2.15292	-0.064725
143773166	rs4736371	7.78639e-18	-1.87337	-0.649345	5.30794e-06	-1.99746	-0.317782	3.56663e-05	-2.10696	-0.353773
143774193	rs2585179	6.24355e-18	-1.38116	-1.36239	3.13489e-05	0.803247	-1.34251	5.82276e-05	-0.63499	-1.33559
143774511	rs141266717	3.66079e-17	-2.90482e-10	-0.974826	2.14463e-05	-2.90482e-10	-0.918892	0.000166199	-2.90482e-10	-0.921753
143774592	rs1836633	5.64006e-18	-1.70569	-1.13951	1.32995e-05	-0.369169	-1.02755	3.66211e-05	-1.40214	-1.03217
143774906	rs185401154	2.84137e-17	-2.90482e-10	-1.22822	1.58598e-05	-2.90482e-10	-1.22066	0.000125743	-2.90482e-10	-1.2007
143776668	rs2717562	6.4185e-18	-1.35333	-1.36258	3.33079e-05	0.857269	-1.33592	6.0993e-05	-0.596159	-1.32802
143776873	rs1865552	2.39345e-16	-0.00899013	0.911805	3.77516e-05	-1.24134	0.887926	0.000237187	-1.35868	0.792585
143777010	rs2717561	4.25611e-17	0.0504865	-0.874638	0.00417197	5.15311	-0.80141	0.000618878	1.15809	-0.765125
143777579	rs61525114	2.482e-16	0.0651992	0.873944	3.81714e-05	-1.19262	0.850265	0.000239258	-1.31313	0.755733
143778311	rs141713562	4.60592e-17	-0.745163	-2.60631e-10	2.1823e-05	-0.901479	-2.60631e-10	0.000150511	-1.0209	-2.60631e-10
143778381	rs2585176	6.5058e-17	-0.758032	0.358219	0.00041582	1.21595	0.829862	0.000735305	-0.266271	0.831617
143778434	rs77460657	1.2797e-16	0.276705	-2.60631e-10	1.71692e-05	-1.14132	-2.60631e-10	0.000156192	-0.983857	-2.60631e-10
143778958	rs587640248	2.77885e-16	-2.90482e-10	1.05211	0.000129263	-2.90482e-10	0.877406	0.000913637	-2.90482e-10	0.782493
143779367	rs6990857	5.12919e-16	0.816755	0.848272	5.2811e-05	-0.878156	0.860432	0.00033073	-1.03207	0.798431
143780067	rs79588673	2.26983e-16	0.0439902	0.805795	3.51748e-05	-1.20659	0.78248	0.000221	-1.3262	0.689424
143780452	rs1836632	2.24736e-16	-0.00360971	0.843445	3.53943e-05	-1.23782	0.819929	0.000222651	-1.35539	0.726055
143780775	rs1435453	6.00462e-18	-1.71809	-1.06447	1.4256e-05	-0.385926	-0.941341	4.10354e-05	-1.37596	-0.944546
143781052	rs149091748	9.88193e-17	-2.90482e-10	0.0182011	5.14566e-05	-2.90482e-10	-0.0437057	0.000374326	-2.90482e-10	-0.109814
143781058	rs2572896	3.38327e-18	-2.08894	-1.26731	1.86021e-06	-2.02531	-1.33844	1.28757e-05	-2.14372	-1.33588
143781115	rs12548797	9.51761e-18	-2.16016	-0.161786	8.24691e-06	-2.13409	0.259484	5.93627e-05	-2.15738	0.206105
143781183	rs117893364	3.37232e-16	0.454259	0.791422	4.56931e-05	-0.930683	0.768185	0.00028241	-1.06702	0.675443
143781289	rs2585175	6.99557e-17	-1.1467	0.819471	0.000147597	-0.0506976	1.06074	0.000355726	-1.13718	0.976399
143781858	rs1048831	9.69832e-17	-0.828482	0.827928	0.000245081	0.397713	1.11943	0.000527504	-0.804776	1.03799
143782044	rs2585174	6.17063e-17	-1.30237	0.849667	0.000130977	-0.230097	1.12067	0.000334713	-1.26259	1.04092
143782274	rs2572898	7.50931e-18	-1.55025	-1.0087	1.53146e-05	-0.363552	-0.892087	4.53983e-05	-1.32138	-0.898087
143782614	rs13272904	6.87874e-18	-1.57462	-1.07204	1.3313e-05	-0.438334	-0.957366	4.01408e-05	-1.37195	-0.970592
143783164	rs6987246	5.98197e-16	1.19026	0.628572	5.72426e-05	-0.629208	0.692061	0.000353526	-0.797845	0.630863
143783485	rs2585154	6.20493e-18	-1.83784	-0.911906	1.07329e-05	-0.899002	-0.712128	3.87977e-05	-1.66786	-0.708721
143784275	rs2294012	6.42046e-16	0.943949	0.94562	6.81019e-05	-0.794212	1.03077	0.000426131	-0.953236	0.973042
143784500	rs2244163	6.20624e-18	-1.82768	-0.921861	1.08195e-05	-0.878991	-0.724099	3.88185e-05	-1.65532	-0.720723
143784885	rs2244152	7.82147e-17	-1.38132	1.16568	0.000178767	-0.450597	1.65224	0.00050114	-1.39958	1.58153
143784971	rs2294011	3.29695e-16	0.517478	0.705598	4.6779e-05	-0.887202	0.748192	0.000290291	-1.026	0.661942
143785345	rs2585153	7.07859e-17	-1.37481	1.05937	0.000153364	-0.453062	1.50143	0.000433574	-1.40052	1.43764
143785548	rs28719133	3.84467e-16	0.742903	0.633864	5.08984e-05	-0.730329	0.675716	0.000313643	-0.877662	0.590976
143785549	rs2572899	6.55398e-17	-1.3935	1.00107	0.000135794	-0.479751	1.40644	0.000387204	-1.41712	1.34114
143785659	rs2164308	6.72131e-17	-1.38132	1.01409	0.000141795	-0.450597	1.42054	0.000399583	-1.39958	1.35506
143786214	rs2585152	6.36582e-17	-1.41083	0.989263	0.000132114	-0.49444	1.39366	0.000377929	-1.42874	1.32851
143786461	rs2082801	5.76925e-18	-1.88208	-0.940468	9.34415e-06	-0.988	-0.761694	3.48942e-05	-1.72289	-0.759732
143786835	rs6471588	5.26362e-18	-2.09943	-0.814847	2.99921e-06	-2.03689	-0.849205	2.07152e-05	-2.14187	-0.862205
143787025	rs150751363	1.9022e-16	0.673089	-2.60631e-10	0.462889	9.0608	-2.60631e-10	0.000937938	0.808744	-2.60631e-10
143787600	rs75650914	1.13505e-17	-2.14583	-2.60631e-10	6.35761e-06	-2.13479	-2.60631e-10	5.0466e-05	-2.11364	-2.60631e-10
143787778	rs79112255	4.12609e-17	-2.90482e-10	-0.855175	1.98904e-05	-2.90482e-10	-0.994209	0.00015754	-2.90482e-10	-0.975258
143787808	rs2717550	6.52586e-17	-1.41083	1.01409	0.000135713	-0.49444	1.42054	0.0003881	-1.42874	1.35506
143787999	rs1469811	6.52586e-17	-1.41083	1.01409	0.000135713	-0.49444	1.42054	0.0003881	-1.42874	1.35506
143788492	rs76021109	8.36642e-16	1.42099	0.733314	7.57146e-05	-0.471966	0.814493	0.000466424	-0.649293	0.759449
143788831	rs2164307	5.79514e-18	-1.89054	-0.927531	9.50575e-06	-1.00541	-0.727133	3.562e-05	-1.73351	-0.728528
143789775	rs1560986	5.79736e-18	-1.88208	-0.935607	9.39847e-06	-0.988	-0.755898	3.50974e-05	-1.72289	-0.753927
143789966	rs2263092	6.52586e-17	-1.41083	1.01409	0.000135713	-0.49444	1.42054	0.0003881	-1.42874	1.35506
143790182	rs9657023	5.24556e-16	1.05576	0.6317	6.25157e-05	-0.508341	0.659315	0.000384559	-0.666992	0.58415
143790574	rs1594999	6.61775e-17	-1.39684	1.01409	0.000138566	-0.473632	1.42054	0.000393498	-1.41492	1.35506
143790706	rs10092298	3.8726e-16	0.700296	0.683708	5.19527e-05	-0.760188	0.726078	0.000320311	-0.905935	0.640286
143790934	rs2376491	5.79736e-18	-1.88208	-0.935607	9.39847e-06	-0.988	-0.755898	3.50974e-05	-1.72289	-0.753927
143791300	rs2717552	6.68231e-17	-1.38642	1.01338	0.000150668	-0.401695	1.43233	0.000420309	-1.36154	1.36759
143791318	rs146569114	1.30132e-15	1.64263	0.953414	0.000110435	-0.318727	1.03871	0.000672957	-0.504141	0.980882
143791387	rs2572902	6.80155e-17	-1.38132	1.02596	0.000143628	-0.450597	1.43338	0.000404686	-1.39958	1.36775
143792193	rs2572904	6.89917e-17	-1.36707	1.02596	0.000146687	-0.429522	1.43338	0.000410425	-1.3855	1.36775
143792266	rs4736372	5.28211e-18	-2.07187	-0.838893	3.04382e-06	-1.99885	-0.872476	2.05819e-05	-2.12535	-0.885177
143792357	rs4736373	2.31253e-17	-1.65915	0.224984	4.3333e-05	-0.956281	0.740753	0.00018884	-1.49536	0.701321
143792669	rs2585150	6.88294e-17	-1.38132	1.03786	0.000145488	-0.450597	1.44625	0.000409865	-1.39958	1.38047
143793320	rs2585149	6.89917e-17	-1.36707	1.02596	0.000146687	-0.429522	1.43338	0.000410425	-1.3855	1.36775
143795037	rs10481205	5.80161e-16	1.13307	0.655145	6.86394e-05	-0.452797	0.697219	0.000416885	-0.614158	0.612029
143795038	rs147907282	2.54961e-17	-1.33657	-2.60631e-10	1.07208e-05	-1.61226	-2.60631e-10	0.000101926	-1.41069	-2.60631e-10
143795314	rs10481206	7.61474e-16	1.39803	0.662138	8.37779e-05	-0.26056	0.704285	0.000504168	-0.430977	0.618947
143795445	rs10481207	4.57371e-16	0.909852	0.640552	5.76547e-05	-0.612448	0.682474	0.000353061	-0.765892	0.597592
143795592	rs4736374	5.28211e-18	-2.07187	-0.838893	3.04382e-06	-1.99885	-0.872476	2.05819e-05	-2.12535	-0.885177
143796110	rs76679208	8.31496e-18	-1.38241	-1.07462	5.25692e-06	-1.3927	-0.9322	4.11901e-05	-1.39033	-0.926415
143796193	rs2585148	5.95962e-18	-1.86477	-0.925312	9.85542e-06	-0.952786	-0.743637	3.63077e-05	-1.70126	-0.741646
143796339	rs6471589	5.22835e-18	-2.07591	-0.845086	3.00916e-06	-2.00432	-0.878466	2.04087e-05	-2.12789	-0.891089
143797665	rs28708997	8.58863e-16	1.43386	0.746654	8.75835e-05	-0.33994	0.828087	0.000520818	-0.552409	0.772871
143797713	rs28375984	5.78133e-16	1.17233	0.612385	6.7624e-05	-0.424495	0.654013	0.000410531	-0.587219	0.56973
143798269	rs2572906	6.01258e-18	-1.85593	-0.925312	1.00324e-05	-0.934986	-0.743637	3.67095e-05	-1.69026	-0.741646
143798552	rs6471590	5.27199e-18	-2.05055	-0.862137	3.04853e-06	-1.97483	-0.894954	2.03739e-05	-2.11333	-0.907358
143798641	rs2585146	2.52256e-17	-1.648	0.300769	4.80983e-05	-0.939048	0.82785	0.000208516	-1.48253	0.787606
143798714	rs76280916	3.23912e-17	-2.90482e-10	-1.0972	1.84558e-05	-2.90482e-10	-1.06907	0.000140402	-2.90482e-10	-1.09043
143799457	rs2585145	8.06764e-17	-1.32355	1.1389	0.000176686	-0.365537	1.55547	0.000483414	-1.34248	1.48841
143799496	rs2717606	7.63905e-17	-1.35269	1.11345	0.000164696	-0.408321	1.52798	0.000457097	-1.37129	1.46124
143800269	rs2585144	7.98187e-17	-1.30879	1.11345	0.000175645	-0.343955	1.52798	0.000477371	-1.32789	1.46124
143801015	rs2717605	5.92748e-18	-1.86477	-0.93072	9.79218e-06	-0.952786	-0.750074	3.60744e-05	-1.70126	-0.748094
143801938	rs2572907	5.951e-18	-1.85593	-0.935607	9.91016e-06	-0.934986	-0.755898	3.62615e-05	-1.69026	-0.753927
143801999	rs55916158	3.98199e-17	-0.890724	-2.60631e-10	1.24377e-05	-1.46371	-2.60631e-10	0.000126626	-1.1937	-2.60631e-10
143802456	rs6998746	2.63972e-17	-1.63787	0.336031	5.08713e-05	-0.923433	0.868288	0.000219583	-1.47088	0.827672
143802636	rs2572908	5.951e-18	-1.85593	-0.935607	9.91016e-06	-0.934986	-0.755898	3.62615e-05	-1.69026	-0.753927
143802858	rs117619077	3.80314e-17	-0.93668	-2.60631e-10	1.90446e-05	-1.03766	-2.60631e-10	0.000184724	-0.816077	-2.60631e-10
143803193	rs2717603	8.2878e-17	-1.30879	1.15107	0.000182928	-0.343955	1.5686	0.000496931	-1.32789	1.5014
143803613	rs77103402	1.24934e-15	1.46859	1.08669	0.000112123	-0.439229	1.17438	0.000686466	-0.618314	1.11493
143803987	rs10111892	1.2114e-15	1.69597	0.828468	0.000123411	-0.0412243	0.872302	0.00073292	-0.221431	0.783528
143804134	rs13250661	2.78969e-17	-1.60335	0.356779	5.49183e-05	-0.870654	0.892056	0.000233886	-1.43133	0.851224
143804754	rs73714692	1.24849e-15	1.69597	0.85863	0.000127228	-0.0412243	0.902764	0.00075513	-0.221431	0.81338
143805683	rs2717602	5.88839e-18	-1.85681	-0.945301	9.83418e-06	-0.931118	-0.767462	3.59585e-05	-1.68706	-0.76551
143806343	rs2585141	2.88276e-17	-1.59952	0.385757	5.3812e-05	-0.932906	0.933958	0.000233234	-1.47469	0.891796
143806464	rs2572909	8.74999e-17	-1.2924	1.18895	0.000195171	-0.320069	1.6095	0.000525883	-1.31169	1.54183
143806896	rs2585140	8.77433e-17	-1.27738	1.1767	0.000196862	-0.298221	1.59628	0.000526826	-1.29683	1.52876
143807126	rs182473616	3.01143e-17	-2.90482e-10	-1.17009	1.48495e-05	-2.90482e-10	-1.28648	0.000114388	-2.90482e-10	-1.29534
143807651	rs3758079	1.74952e-17	-1.47655	-0.236617	6.54402e-05	0.00349404	0.193198	0.000213164	-0.827475	0.154599
143807924	rs2717601	7.30899e-17	-1.26024	0.976838	0.000145484	-0.384805	1.38042	0.000402309	-1.36288	1.32516
143808175	rs2585139	5.57242e-18	-1.82877	-1.02849	9.18411e-06	-0.899265	-0.867705	3.30499e-05	-1.671	-0.865924
143808424	rs138227826	1.5593e-16	0.474317	-2.60631e-10	1.51318e-05	-1.26765	-2.60631e-10	0.000127771	-1.1847	-2.60631e-10
143808628	rs2280877	5.0967e-18	-1.76764	-1.17886	4.02678e-06	-1.51478	-1.07669	3.15983e-05	-1.50277	-1.07907
143808667	rs2257796	7.40191e-17	-1.11501	0.844241	0.000145862	-0.238466	1.23669	0.000383447	-1.26864	1.1829
143808951	rs2585138	6.99502e-17	-1.14887	0.821561	0.000145209	-0.218335	1.21207	0.000379418	-1.25483	1.15853
143809193	rs2257840	1.48148e-16	-1.01226	1.43538	0.000336598	-0.0307459	1.86519	0.000817855	-1.12534	1.79709
143810721	rs7000507	6.31504e-16	1.64995	0.223065	6.49281e-05	-0.0901224	0.278958	0.000377414	-0.316108	0.214512
143810819	rs6991446	5.14736e-18	-1.75703	-1.17958	2.88196e-06	-1.72732	-1.19866	1.75759e-05	-1.96775	-1.20066
143811146	rs116878681	4.32448e-17	-0.808216	-2.60631e-10	0.00035263	1.88098	-2.60631e-10	0.000138335	-1.10526	-2.60631e-10
143811924	rs144818065	6.05693e-17	-0.471304	-2.60631e-10	7.20073e-06	-2.01026	-2.60631e-10	6.35094e-05	-1.88375	-2.60631e-10
143812141	rs2585136	5.08943e-18	-1.79833	-1.1496	7.29697e-06	-0.978551	-1.01843	2.7112e-05	-1.71552	-1.01944
143812255	rs12679168	3.51188e-17	-2.90482e-10	-1.01636	2.24663e-05	-2.90482e-10	-0.872426	0.000173887	-2.90482e-10	-0.876537
```
