## Supplementary material for "Characterization of shared and ancestry-specific signals driving complex traits using multi-ancestry fine-mapping": susiex_nc3.cs80.summary

```
# chr8:142812933-143812933
CS_ID	CS_LENGTH	CS_PURITY	MAX_PIP_SNP	BP	REF_ALLELE	ALT_ALLELE	REF_FRQ	BETA	SE	-LOG10P	MAX_PIP	POST-HOC_PROB_POP1	POST-HOC_PROB_POP2
1	2	0.998016	rs4129585	143312933	C,C	A,A	0.445328,0.263889	-0.0342927,-0.0203602	0.00397815,0.00969886	17.1752,1.44616	0.535677	1	0.710896
2	7	0.00568676	rs150751363	143787025	G,NA	C,NA	0.978131,NA	0.0635866,NA	0.0135185,NA	5.59256,NA	0.462889	0.860355	0.424879
3	703	0	rs7815624	143117893	A,A	G,G	0.537773,0.548611	-0.00843169,-0.031465	0.00396563,0.00859004	1.47512,3.60325	0.022282	0.372914	0.537267
```
