## Supplementary material for "Characterization of shared and ancestry-specific signals driving complex traits using multi-ancestry fine-mapping": susiex_nc1.cs80.cs

```
CS_ID	SNP	BP	REF_ALLELE	ALT_ALLELE	REF_FRQ	BETA	SE	-LOG10P	CS_PIP	OVRL_PIP
1	chr8:143922430:G:A	143922430	A,A	G,G	1,1	-inf,inf	inf,inf	16.0871,0.135549	0.141642	0.141642
1	chr8:143922240:T:G	143922240	G,G	T,T	1,1	-inf,inf	inf,inf	15.95,0.132272	0.103962	0.103962
1	chr8:143940256:C:G	143940256	G,G	C,C	1,1	-inf,-inf	inf,inf	15.6893,0.04601	0.0554843	0.0554843
1	chr8:143919156:C:T	143919156	T,T	C,C	1,1	-inf,inf	inf,inf	15.6015,0.0186937	0.045314	0.045314
1	chr8:143927143:T:C	143927143	C,C	T,T	1,1	-inf,inf	inf,inf	15.5271,0.0869624	0.0392417	0.0392417
1	chr8:143924001:C:T	143924001	T,T	C,C	1,1	-inf,-inf	inf,inf	15.5334,0.0292079	0.0389682	0.0389682
1	chr8:143924022:A:G	143924022	G,G	A,A	1,1	-inf,inf	inf,inf	15.4987,0.0814411	0.0367212	0.0367212
1	chr8:143923759:G:A	143923759	A,A	G,G	1,1	-inf,inf	inf,inf	15.4976,0.000686987	0.0358627	0.0358627
1	chr8:143926572:G:A	143926572	A,A	G,G	1,1	-inf,inf	inf,inf	15.4651,0.0724298	0.0339175	0.0339175
1	chr8:143927341:T:C	143927341	C,C	T,T	1,1	-inf,inf	inf,inf	15.4568,0.0867014	0.033524	0.033524
1	chr8:143927616:A:G	143927616	G,G	A,A	1,1	-inf,inf	inf,inf	15.4531,0.0741373	0.0330487	0.0330487
1	chr8:143926641:G:A	143926641	A,A	G,G	1,1	-inf,inf	inf,inf	15.4429,0.0797357	0.0323879	0.0323879
1	chr8:143927204:T:C	143927204	C,C	T,T	1,1	-inf,inf	inf,inf	15.441,0.079401	0.0322414	0.0322414
1	chr8:143928368:G:A	143928368	A,A	G,G	1,1	-inf,inf	inf,inf	15.4429,0.0567664	0.0320732	0.0320732
1	chr8:143926434:T:C	143926434	C,C	T,T	1,1	-inf,inf	inf,inf	15.4278,0.0747054	0.0312322	0.0312322
1	chr8:143926153:C:T	143926153	T,T	C,C	1,1	-inf,inf	inf,inf	15.4244,0.0361376	0.0305824	0.0305824
1	chr8:143921861:A:G	143921861	G,G	A,A	1,1	-inf,-inf	inf,inf	15.4026,0.113349	0.0301457	0.0301457
1	chr8:143921326:C:T	143921326	T,T	C,C	1,1	-inf,inf	inf,inf	15.3736,0.18071	0.0296877	0.0296877
```
