## Supplementary material for "Characterization of shared and ancestry-specific signals driving complex traits using multi-ancestry fine-mapping": susiex_nc1.cs80.snp

```
BP	SNP	PIP(CS1)	LogBF(CS1,Pop1)	LogBF(CS1,Pop2)
143422439	chr8:143422439:G:C	2.09866e-16	-2.01731	-1.21867
143422749	chr8:143422749:T:C	3.89626e-16	-2.09977	-0.517498
143422789	chr8:143422789:C:T	2.72866e-16	-2.12519	-0.848283
143423036	chr8:143423036:ACCT:A	1.93745e-16	-2.12679	-1.18912
143423556	chr8:143423556:A:G	9.91256e-16	-1.00127	-0.682207
143423610	chr8:143423610:G:A	7.35433e-16	-1.08543	-0.896564
143423615	chr8:143423615:G:C	2.13866e-16	-2.10916	-1.10794
143423740	chr8:143423740:G:A	5.8774e-15	-3.51524e-10	0.0964198
143423906	chr8:143423906:G:T	1.84848e-14	-3.51524e-10	1.24225
143424029	chr8:143424029:C:T	2.64714e-16	-2.1227	-0.881096
143424611	chr8:143424611:G:A	1.84534e-15	-3.51524e-10	-1.06203
143424786	chr8:143424786:C:T	1.86021e-16	-2.12715	-1.22944
143424867	chr8:143424867:T:C	1.56101e-15	-3.51524e-10	-1.22936
143425498	chr8:143425498:A:T	1.14037e-15	-0.585694	-0.957647
143425571	chr8:143425571:T:TC	4.35889e-16	-1.9044	-0.600666
143426172	chr8:143426172:C:T	3.65545e-16	-1.83895	-0.842115
143426509	chr8:143426509:C:T	3.00568e-15	-3.51524e-10	-0.57419
143426520	chr8:143426520:TCACCTGCCTGCTC:T	5.55401e-16	-1.65674	-0.606021
143426598	chr8:143426598:C:T	2.79582e-16	-1.7863	-1.16286
143426757	chr8:143426757:G:A	3.3192e-15	-0.47497	-2.67879e-10
143426878	chr8:143426878:C:A	1.56111e-15	-3.51524e-10	-1.2293
143426999	chr8:143426999:A:G	5.57802e-16	-1.71211	-0.546336
143427111	chr8:143427111:C:T	2.48254e-15	-3.51524e-10	-0.765414
143427366	chr8:143427366:C:T	8.07293e-16	-1.26892	-0.619844
143427438	chr8:143427438:C:T	4.09313e-15	-3.51524e-10	-0.265385
143427537	chr8:143427537:C:T	2.22039e-16	-2.08436	-1.09523
143427614	chr8:143427614:T:C	2.11711e-16	-2.04296	-1.18427
143427634	chr8:143427634:G:T	6.39658e-15	-3.51524e-10	0.181068
143427695	chr8:143427695:T:C	1.87336e-16	-2.12528	-1.22427
143427853	chr8:143427853:G:A	2.15175e-16	-2.03897	-1.17203
143427889	chr8:143427889:A:G	4.47685e-15	-3.51524e-10	-0.175775
143428334	chr8:143428334:C:A	6.36834e-16	-2.12594	-2.67879e-10
143428513	chr8:143428513:T:G	9.07515e-16	-1.77174	-2.67879e-10
143428684	chr8:143428684:G:A	4.13538e-15	-3.51524e-10	-0.255116
143429029	chr8:143429029:G:A	2.04151e-16	-2.07459	-1.189
143429115	chr8:143429115:A:T	2.10298e-16	-2.06982	-1.1641
143429219	chr8:143429219:C:G	2.70694e-15	-3.51524e-10	-0.678875
143429368	chr8:143429368:C:A	2.11358e-15	-0.581441	-0.34487
143429585	chr8:143429585:C:T	1.75337e-15	-3.51524e-10	-1.11315
143429825	chr8:143429825:A:G	4.61302e-15	-3.51524e-10	-0.145811
143429956	chr8:143429956:G:A	1.77651e-15	-3.51524e-10	-1.10004
143430014	chr8:143430014:G:A	1.61519e-15	-3.51524e-10	-1.19524
143430581	chr8:143430581:C:T	3.20624e-15	-3.51524e-10	-0.509597
143430595	chr8:143430595:A:T	5.26686e-16	-1.29252	-1.02333
143430616	chr8:143430616:T:C	2.14802e-15	-3.51524e-10	-0.910147
143430794	chr8:143430794:G:A	1.80183e-15	-3.51524e-10	-1.08589
143430840	chr8:143430840:A:G	1.06792e-15	-1.60898	-2.67879e-10
143431033	chr8:143431033:C:G	2.00807e-15	-3.51524e-10	-0.977523
143431204	chr8:143431204:G:T	6.39996e-16	-2.12099	-2.67879e-10
143431350	chr8:143431350:G:C	7.7345e-16	-1.37855	-0.553043
143431408	chr8:143431408:CGGCTTGTGGGGGGCCGCGGAGAGCGCAGGACTGTGGGGGTCGCGGGACAACGCGGGTGGGTGCGAGCGGCGGGGGCGGGGCCCACGGGCTGGCAGCCCCTCAG:C	1.99002e-15	-0.916232	-0.0703189
143431603	chr8:143431603:G:C	1.08085e-15	-1.59694	-2.67879e-10
143431846	chr8:143431846:AT:A	8.07131e-16	-1.88896	-2.67879e-10
143431946	chr8:143431946:C:T	1.64488e-15	-1.04534	-0.131689
143432213	chr8:143432213:A:G	4.7398e-16	-1.81408	-0.607207
143432480	chr8:143432480:C:T	1.58311e-15	-3.51524e-10	-1.21531
143432488	chr8:143432488:A:G	4.74694e-16	-1.80377	-0.616012
143432803	chr8:143432803:CAG:C	4.05053e-16	-2.03493	-0.543499
143432994	chr8:143432994:C:T	1.61784e-15	-3.51524e-10	-1.1936
143433397	chr8:143433397:G:T	5.14616e-16	-1.78307	-0.555959
143433469	chr8:143433469:C:T	4.03065e-16	-1.7292	-0.854156
143433584	chr8:143433584:G:A	6.0692e-15	-3.51524e-10	0.128533
143433605	chr8:143433605:C:T	1.57232e-15	-3.51524e-10	-1.22214
143433629	chr8:143433629:C:T	1.40717e-15	-1.33311	-2.67879e-10
143433938	chr8:143433938:A:T	1.73851e-15	-3.51524e-10	-1.12167
143433964	chr8:143433964:G:A	3.96853e-16	-1.8015	-0.797381
143434425	chr8:143434425:T:G	1.62554e-15	-3.51524e-10	-1.18886
143434558	chr8:143434558:T:A	1.1973e-15	-0.45244	-1.04218
143434742	chr8:143434742:T:C	2.19878e-15	-3.51524e-10	-0.886793
143434906	chr8:143434906:T:C	1.92557e-15	-3.51524e-10	-1.01947
143434956	chr8:143434956:C:A	6.22801e-16	-1.83717	-0.31105
143435078	chr8:143435078:A:C	7.18265e-16	-2.00561	-2.67879e-10
143435163	chr8:143435163:G:A	7.32925e-16	-1.98541	-2.67879e-10
143435331	chr8:143435331:G:A	1.74889e-15	-1.11572	-2.67879e-10
143435463	chr8:143435463:C:T	1.64862e-15	-3.51524e-10	-1.17475
143435491	chr8:143435491:G:A	1.56375e-15	-3.51524e-10	-1.22761
143435575	chr8:143435575:C:T	5.00969e-16	-1.25107	-1.11484
143435647	chr8:143435647:G:A	2.78988e-14	-3.51524e-10	1.65389
143435722	chr8:143435722:G:A	2.58054e-15	0.391702	-1.1184
143435745	chr8:143435745:C:T	2.21741e-15	-3.51524e-10	-0.878353
143435879	chr8:143435879:C:T	2.96662e-16	-2.00932	-0.88054
143435914	chr8:143435914:C:T	2.6064e-16	-2.10033	-0.918975
143436178	chr8:143436178:A:G	2.65889e-16	-1.85176	-1.14761
143436354	chr8:143436354:G:A	1.72769e-14	-3.51524e-10	1.17468
143436405	chr8:143436405:C:CT	1.87025e-15	-3.51524e-10	-1.04862
143436477	chr8:143436477:T:A	1.96286e-15	-0.409819	-0.590475
143436551	chr8:143436551:T:C	3.2841e-16	-1.77251	-1.01568
143436610	chr8:143436610:C:T	3.54509e-15	-3.51524e-10	-0.409132
143437067	chr8:143437067:C:T	2.65974e-16	-1.94882	-1.05023
143437734	chr8:143437734:G:A	1.56324e-15	-3.51524e-10	-1.22793
143437977	chr8:143437977:G:A	2.95845e-16	-1.89357	-0.999049
143438092	chr8:143438092:G:A	3.00751e-15	-3.51524e-10	-0.573582
143438454	chr8:143438454:T:A	1.90632e-15	-3.51524e-10	-1.02952
143438498	chr8:143438498:C:T	2.88394e-15	-0.214113	-0.401423
143438540	chr8:143438540:T:C	2.55181e-15	-0.20298	-0.53491
143438916	chr8:143438916:C:T	2.78849e-15	-3.51524e-10	-0.649194
143439254	chr8:143439254:T:C	2.66279e-15	-3.51524e-10	-0.695319
143439395	chr8:143439395:C:T	3.35196e-15	-3.51524e-10	-0.465149
143439746	chr8:143439746:C:T	2.15735e-15	-3.51524e-10	-0.905814
143440218	chr8:143440218:A:T	2.57925e-16	-1.80642	-1.22336
143440287	chr8:143440287:G:A	6.40916e-16	-2.11955	-2.67879e-10
143440848	chr8:143440848:G:A	3.55505e-16	-1.7038	-1.00511
143441153	chr8:143441153:G:A	3.45802e-16	-1.72535	-1.01123
143441319	chr8:143441319:C:T	5.81063e-16	-1.68024	-0.537348
143441605	chr8:143441605:G:A	1.31982e-14	-3.51524e-10	0.905385
143441769	chr8:143441769:A:C	7.25535e-13	4.91221	-2.67879e-10
143441926	chr8:143441926:G:T	1.9109e-15	-3.51524e-10	-1.02712
143442118	chr8:143442118:C:G	6.25486e-15	-3.51524e-10	0.158664
143442968	chr8:143442968:G:A	8.29363e-16	-1.86179	-2.67879e-10
143443222	chr8:143443222:T:C	2.38276e-15	-3.51524e-10	-0.806434
143443464	chr8:143443464:A:T	1.60498e-15	-3.51524e-10	-1.20158
143443498	chr8:143443498:A:G	1.59074e-15	-3.51524e-10	-1.21049
143444099	chr8:143444099:C:T	1.614e-15	-2.06195	0.865973
143444735	chr8:143444735:C:T	6.73045e-16	-1.75134	-0.319298
143445921	chr8:143445921:C:T	6.42328e-16	-1.66747	-0.449876
143446418	chr8:143446418:A:G	5.63745e-15	-3.51524e-10	0.054737
143446739	chr8:143446739:T:C	3.45969e-16	-2.03692	-0.699176
143446819	chr8:143446819:G:A	2.8912e-15	-3.51524e-10	-0.613024
143447004	chr8:143447004:G:A	7.58099e-16	-1.30186	-0.649776
143447058	chr8:143447058:G:A	8.10751e-16	-1.61068	-0.273813
143447137	chr8:143447137:A:G	2.32953e-15	-3.51524e-10	-0.82903
143447385	chr8:143447385:G:A	6.60196e-16	-2.08991	-2.67879e-10
143447644	chr8:143447644:G:A	7.61877e-16	-1.94667	-2.67879e-10
143447723	chr8:143447723:G:A	2.58661e-16	-1.8412	-1.18574
143447987	chr8:143447987:G:A	2.5665e-15	-3.51524e-10	-0.732151
143448047	chr8:143448047:C:A	4.82084e-15	-3.51524e-10	-0.101747
143448050	chr8:143448050:G:A	2.27569e-15	-3.51524e-10	-0.85241
143448219	chr8:143448219:C:T	2.1303e-15	-3.51524e-10	-0.918433
143448481	chr8:143448481:A:G	3.68007e-16	-1.74788	-0.926469
143448592	chr8:143448592:C:T	1.90836e-15	-3.51524e-10	-1.02845
143448655	chr8:143448655:T:C	3.40591e-16	-1.52412	-1.22764
143448687	chr8:143448687:C:T	3.53341e-16	-1.54179	-1.17323
143448738	chr8:143448738:C:A	2.44943e-15	-0.189667	-0.589173
143448771	chr8:143448771:G:A	3.79622e-16	-1.75012	-0.893156
143448923	chr8:143448923:C:T	3.039e-15	-3.51524e-10	-0.563167
143449556	chr8:143449556:C:T	3.97226e-16	-1.71535	-0.882593
143449643	chr8:143449643:C:G	1.65238e-14	-3.51524e-10	1.1301
143449688	chr8:143449688:A:C	1.19531e-15	-1.80634	0.310043
143449689	chr8:143449689:G:A	1.22436e-15	-1.83678	0.364508
143449857	chr8:143449857:G:C	2.08628e-15	-3.51524e-10	-0.939315
143450241	chr8:143450241:A:G	4.0601e-16	-1.67186	-0.904217
143450404	chr8:143450404:C:T	2.80088e-15	-3.51524e-10	-0.64476
143450666	chr8:143450666:C:T	3.97308e-16	-1.70071	-0.897031
143450729	chr8:143450729:G:A	1.90184e-14	1.27071	-2.67879e-10
143450730	chr8:143450730:A:T	1.89796e-14	1.26867	-2.67879e-10
143450761	chr8:143450761:T:G	4.16056e-16	-1.68567	-0.865957
143451084	chr8:143451084:A:T	2.87441e-15	-3.51524e-10	-0.618847
143451162	chr8:143451162:G:A	3.36527e-15	-3.51524e-10	-0.461187
143451212	chr8:143451212:G:A	6.3605e-16	-2.12717	-2.67879e-10
143451263	chr8:143451263:G:C	4.37376e-16	-1.62494	-0.876718
143451267	chr8:143451267:A:G	9.65359e-16	-1.59239	-0.117561
143451771	chr8:143451771:G:A	2.21054e-16	-2.07565	-1.10839
143451995	chr8:143451995:C:CCCCA	2.46054e-15	-3.51524e-10	-0.774314
143452084	chr8:143452084:G:A	2.58644e-15	0.436059	-1.16047
143452149	chr8:143452149:C:G	3.89583e-15	-3.51524e-10	-0.314788
143452182	chr8:143452182:G:A	8.0808e-15	0.813955	-0.399158
143452222	chr8:143452222:A:T	1.84754e-15	-3.51524e-10	-1.06084
143452241	chr8:143452241:C:T	2.35107e-15	-3.51524e-10	-0.819824
143452247	chr8:143452247:C:T	2.17998e-16	-1.96848	-1.22948
143452422	chr8:143452422:C:T	4.50935e-16	-1.33626	-1.13487
143452456	chr8:143452456:G:A	1.79161e-15	-3.51524e-10	-1.09158
143452575	chr8:143452575:C:A	4.52351e-16	-1.31273	-1.15526
143452641	chr8:143452641:C:T	4.09032e-16	-1.76552	-0.803137
143452754	chr8:143452754:C:T	1.65973e-15	-3.51524e-10	-1.16804
143453115	chr8:143453115:G:A	4.8451e-16	-1.86765	-0.531667
143453328	chr8:143453328:G:A	3.55195e-16	-1.80231	-0.907478
143453392	chr8:143453392:A:G	3.58951e-16	-1.79001	-0.909257
143453615	chr8:143453615:T:A	1.22884e-15	-2.00189	0.533266
143453999	chr8:143453999:C:T	1.79109e-15	-3.51524e-10	-1.09187
143455149	chr8:143455149:A:C	5.00903e-15	-3.51524e-10	-0.0634535
143455367	chr8:143455367:G:A	2.37057e-15	-3.51524e-10	-0.811564
143455694	chr8:143455694:C:T	2.10973e-15	-3.51524e-10	-0.928135
143455717	chr8:143455717:G:A	6.52538e-16	-1.69229	-0.409291
143456836	chr8:143456836:A:C	1.97028e-15	-3.51524e-10	-0.996518
143457371	chr8:143457371:CTT:C	1.68897e-15	-3.51524e-10	-1.15058
143457647	chr8:143457647:G:A	1.57282e-15	-3.51524e-10	-1.22182
143457808	chr8:143457808:A:G	2.71329e-15	-3.51524e-10	-0.676534
143457986	chr8:143457986:G:A	1.88781e-16	-2.1191	-1.22276
143458006	chr8:143458006:G:A	7.6759e-15	-3.51524e-10	0.363391
143458286	chr8:143458286:G:C	9.52786e-16	-1.72306	-2.67879e-10
143458311	chr8:143458311:G:A	2.25535e-15	-3.51524e-10	-0.861391
143458848	chr8:143458848:C:T	7.84806e-15	0.385572	-2.67879e-10
143459351	chr8:143459351:T:C	2.47096e-15	-3.51524e-10	-0.770087
143459767	chr8:143459767:GT:G	6.62427e-15	0.617042	-0.400998
143459926	chr8:143459926:C:T	6.89583e-15	0.704023	-0.447802
143460814	chr8:143460814:G:A	1.60911e-15	-3.51524e-10	-1.19902
143460839	chr8:143460839:T:C	9.56786e-16	-1.71887	-2.67879e-10
143460990	chr8:143460990:G:A	4.20315e-16	-1.32857	-1.21288
143461077	chr8:143461077:G:A	2.08422e-15	-3.51524e-10	-0.940301
143461095	chr8:143461095:T:C	1.1472e-15	-1.50876	-0.0286145
143461456	chr8:143461456:T:C	4.04586e-15	-3.51524e-10	-0.277
143461631	chr8:143461631:C:T	1.96507e-15	-3.51524e-10	-0.999168
143461746	chr8:143461746:T:G	2.26168e-15	-3.51524e-10	-0.858587
143461806	chr8:143461806:G:A	8.88914e-16	-1.89868	0.10623
143461873	chr8:143461873:C:T	1.72669e-15	-3.51524e-10	-1.12849
143462025	chr8:143462025:C:T	4.27674e-15	0.306128	-0.527633
143462382	chr8:143462382:C:T	1.22859e-14	-3.51524e-10	0.833756
143462713	chr8:143462713:C:T	6.5037e-15	-3.51524e-10	0.197676
143462811	chr8:143462811:G:A	4.27158e-15	-3.51524e-10	-0.22271
143462883	chr8:143462883:G:A	1.22495e-15	-0.357037	-1.11476
143463532	chr8:143463532:G:A	1.60432e-14	-3.51524e-10	1.10059
143463835	chr8:143463835:C:T	6.67768e-15	-3.51524e-10	0.224076
143464414	chr8:143464414:C:T	9.65371e-15	0.66868	-0.0760326
143464897	chr8:143464897:G:A	8.25135e-16	-1.8669	-2.67879e-10
143464934	chr8:143464934:G:A	3.04284e-15	0.570861	-1.13276
143464972	chr8:143464972:GC:G	2.70821e-15	0.462816	-1.14122
143466145	chr8:143466145:T:C	1.23799e-14	-3.51524e-10	0.841376
143466636	chr8:143466636:A:G	4.69365e-15	1.09675	-1.22523
143466693	chr8:143466693:G:A	2.80347e-15	-3.51524e-10	-0.643836
143467025	chr8:143467025:A:G	2.15311e-15	-3.51524e-10	-0.907781
143467463	chr8:143467463:G:A	1.83149e-15	-3.51524e-10	-1.06956
143467718	chr8:143467718:C:T	2.46586e-15	-3.51524e-10	-0.772155
143467851	chr8:143467851:A:G	2.61489e-15	-3.51524e-10	-0.713473
143467990	chr8:143467990:G:A	7.48209e-16	-1.26193	-0.702835
143468057	chr8:143468057:T:C	1.77523e-15	-3.51524e-10	-1.10077
143468180	chr8:143468180:G:A	5.11322e-15	-3.51524e-10	-0.0428661
143468251	chr8:143468251:C:T	2.18923e-14	-3.51524e-10	1.41144
143468716	chr8:143468716:T:C	3.43959e-15	-3.51524e-10	-0.439343
143468823	chr8:143468823:G:T	6.25715e-15	-3.51524e-10	0.159031
143469673	chr8:143469673:GGGGA:G	8.27154e-15	-3.51524e-10	0.438126
143469863	chr8:143469863:C:T	3.97054e-15	0.783466	-1.07926
143469906	chr8:143469906:A:T	3.52805e-15	-0.469387	0.0554375
143470132	chr8:143470132:C:A	1.82804e-15	-3.51524e-10	-1.07145
143470350	chr8:143470350:C:T	1.27921e-15	-1.42846	-2.67879e-10
143470548	chr8:143470548:G:A	8.69969e-15	0.0343673	0.454225
143470574	chr8:143470574:C:T	2.22788e-15	-3.51524e-10	-0.873643
143470766	chr8:143470766:G:A	6.61079e-16	-2.08858	-2.67879e-10
143470924	chr8:143470924:C:T	2.69078e-15	-3.51524e-10	-0.684863
143471031	chr8:143471031:C:T	6.36056e-16	-2.12716	-2.67879e-10
143471295	chr8:143471295:C:T	2.91606e-16	-1.93933	-0.967721
143471300	chr8:143471300:G:C	2.51381e-15	-3.51524e-10	-0.752894
143471308	chr8:143471308:T:C	1.26948e-15	-0.377519	-1.05857
143471396	chr8:143471396:C:T	6.47117e-16	-2.10992	-2.67879e-10
143471528	chr8:143471528:T:TGCCC	4.04672e-15	-3.51524e-10	-0.276789
143471765	chr8:143471765:T:C	2.27934e-15	-3.51524e-10	-0.850807
143471833	chr8:143471833:T:C	1.64028e-15	-3.51524e-10	-1.17983
143471895	chr8:143471895:T:C	2.74878e-15	-3.51524e-10	-0.663537
143471973	chr8:143471973:G:A	2.33284e-16	-2.04834	-1.08185
143472194	chr8:143472194:G:A	7.77722e-16	-1.92608	-2.67879e-10
143472215	chr8:143472215:G:A	1.9745e-15	-3.51524e-10	-0.994379
143472347	chr8:143472347:G:A	2.20917e-15	-3.51524e-10	-0.882078
143472403	chr8:143472403:C:T	6.67635e-16	-2.07871	-2.67879e-10
143472798	chr8:143472798:C:T	2.40759e-15	-3.51524e-10	-0.796069
143472799	chr8:143472799:G:A	3.37818e-15	-3.51524e-10	-0.457357
143472821	chr8:143472821:C:T	6.92579e-15	-3.51524e-10	0.260557
143472959	chr8:143472959:G:A	7.50776e-16	-1.96134	-2.67879e-10
143473132	chr8:143473132:C:T	4.94016e-15	-3.51524e-10	-0.0772975
143473146	chr8:143473146:G:A	1.9918e-16	-2.08583	-1.20241
143473672	chr8:143473672:C:G	1.60018e-15	-3.51524e-10	-1.20458
143473839	chr8:143473839:C:T	1.61304e-14	1.10601	-2.67879e-10
143473866	chr8:143473866:C:T	2.47184e-14	1.01889	0.51396
143474031	chr8:143474031:T:C	2.63217e-15	-3.51524e-10	-0.706885
143474261	chr8:143474261:GCA:G	1.91356e-15	-3.51524e-10	-1.02573
143474553	chr8:143474553:GGCTTCCAGGGAGGTAC:G	7.17214e-16	-2.00708	-2.67879e-10
143474771	chr8:143474771:A:G	7.1864e-16	-1.15977	-0.845317
143474960	chr8:143474960:T:C	4.37794e-15	-3.51524e-10	-0.198117
143475094	chr8:143475094:A:G	1.15508e-15	-1.21743	-0.313095
143475178	chr8:143475178:G:T	1.71466e-15	-3.51524e-10	-1.13548
143475569	chr8:143475569:G:A	6.95563e-16	-2.03773	-2.67879e-10
143475774	chr8:143475774:C:G	9.08686e-16	-1.77045	-2.67879e-10
143475968	chr8:143475968:A:G	2.53167e-15	-3.51524e-10	-0.745816
143476263	chr8:143476263:G:A	2.52528e-15	-3.51524e-10	-0.748345
143476543	chr8:143476543:C:T	1.90112e-15	-3.51524e-10	-1.03225
143476784	chr8:143476784:A:G	1.21361e-14	-3.51524e-10	0.821491
143476971	chr8:143476971:T:C	1.67359e-15	-3.51524e-10	-1.15972
143476995	chr8:143476995:A:G	6.32977e-16	-0.969248	-1.16277
143477836	chr8:143477836:C:T	5.95833e-15	-0.658747	0.768842
143477917	chr8:143477917:G:A	2.0483e-15	-3.51524e-10	-0.957686
143478059	chr8:143478059:A:G	4.59499e-15	-3.51524e-10	-0.149729
143478263	chr8:143478263:G:A	1.72411e-15	-1.12998	-2.67879e-10
143478313	chr8:143478313:T:C	6.75184e-16	-2.06746	-2.67879e-10
143478422	chr8:143478422:C:T	1.8238e-15	-3.51524e-10	-1.07377
143478426	chr8:143478426:C:T	1.63592e-15	-3.51524e-10	-1.18249
143478786	chr8:143478786:A:T	8.80174e-16	-1.80233	-2.67879e-10
143479013	chr8:143479013:G:A	2.42988e-16	-1.87301	-1.21643
143479142	chr8:143479142:G:A	1.66852e-15	-3.51524e-10	-1.16276
143479552	chr8:143479552:G:A	1.78992e-15	-3.51524e-10	-1.09253
143479791	chr8:143479791:T:A	7.96179e-15	-3.51524e-10	0.399959
143479937	chr8:143479937:C:T	1.63404e-15	-3.51524e-10	-1.18364
143479940	chr8:143479940:G:C	9.61493e-16	-0.50172	-1.21224
143480075	chr8:143480075:G:A	1.2415e-15	-1.45838	-2.67879e-10
143480101	chr8:143480101:G:A	2.55726e-15	-3.51524e-10	-0.735757
143480241	chr8:143480241:TG:T	4.71467e-14	-3.51524e-10	2.17857
143480277	chr8:143480277:A:C	2.76944e-15	-3.51524e-10	-0.656051
143480359	chr8:143480359:T:C	3.83996e-15	-3.51524e-10	-0.329233
143480433	chr8:143480433:C:T	6.61483e-15	-1.34445	1.55907
143481030	chr8:143481030:G:T	7.66782e-15	-3.51524e-10	0.362337
143481141	chr8:143481141:G:A	5.97096e-15	-3.51524e-10	0.112213
143481234	chr8:143481234:G:A	6.75685e-15	-3.51524e-10	0.235861
143481294	chr8:143481294:T:C	2.48706e-16	-1.90718	-1.159
143481358	chr8:143481358:C:T	2.57727e-16	-2.08529	-0.945261
143481415	chr8:143481415:C:T	3.49252e-13	4.1811	-2.67879e-10
143481452	chr8:143481452:A:G	2.64145e-16	-2.1239	-0.88205
143481588	chr8:143481588:G:A	1.30767e-14	2.02766	-1.13153
143481591	chr8:143481591:G:A	4.89378e-14	-3.51524e-10	2.21586
143481633	chr8:143481633:G:A	5.89283e-15	-1.17608	1.27512
143481919	chr8:143481919:G:A	1.59996e-15	-3.51524e-10	-1.20472
143482204	chr8:143482204:C:T	1.61177e-15	-3.51524e-10	-1.19736
143482432	chr8:143482432:G:C	2.249e-15	-3.51524e-10	-0.86421
143482575	chr8:143482575:A:T	4.79338e-16	-2.07018	-0.339867
143482649	chr8:143482649:G:A	2.1549e-15	-3.51524e-10	-0.906949
143482767	chr8:143482767:C:T	1.62872e-15	-3.51524e-10	-1.1869
143482853	chr8:143482853:C:T	1.59123e-15	-3.51524e-10	-1.21019
143483297	chr8:143483297:T:C	1.59251e-15	-3.51524e-10	-1.20938
143483352	chr8:143483352:T:C	1.57658e-15	-3.51524e-10	-1.21944
143483510	chr8:143483510:A:G	1.6589e-14	1.58736	-0.453317
143483545	chr8:143483545:C:T	9.12708e-15	-3.51524e-10	0.536551
143483735	chr8:143483735:A:G	2.82333e-16	-1.72102	-1.21834
143483855	chr8:143483855:T:C	8.41241e-15	-3.51524e-10	0.455013
143483873	chr8:143483873:A:G	8.40586e-15	-3.51524e-10	0.454234
143483993	chr8:143483993:G:A	4.65988e-14	-3.51524e-10	2.16688
143484251	chr8:143484251:T:TC	1.61029e-15	-3.51524e-10	-1.19828
143484613	chr8:143484613:C:T	1.62866e-15	-3.51524e-10	-1.18694
143484622	chr8:143484622:C:T	6.42588e-15	-3.51524e-10	0.185638
143484623	chr8:143484623:G:A	4.79389e-15	-3.51524e-10	-0.107353
143484678	chr8:143484678:G:A	2.23734e-15	-3.51524e-10	-0.869408
143484790	chr8:143484790:A:G	1.62594e-15	-3.51524e-10	-1.18861
143484799	chr8:143484799:C:T	4.11093e-15	-1.30747	1.04642
143485119	chr8:143485119:A:G	1.56082e-15	-3.51524e-10	-1.22948
143485169	chr8:143485169:A:G	8.40693e-15	-3.51524e-10	0.454361
143485227	chr8:143485227:T:C	3.12869e-15	-3.51524e-10	-0.534082
143486282	chr8:143486282:C:A	4.58193e-14	2.09904	0.0509668
143486386	chr8:143486386:T:C	2.03801e-15	-3.51524e-10	-0.962721
143486415	chr8:143486415:G:A	2.47916e-14	2.5431	-1.00729
143486647	chr8:143486647:T:C	1.64134e-15	-3.51524e-10	-1.17918
143488520	chr8:143488520:CTCAGACACAGAACAGCACCCGCTACACGGCCCCATCACCACGAAGT:C	1.62295e-15	-3.51524e-10	-1.19045
143488566	chr8:143488566:T:C	2.36405e-15	-3.51524e-10	-0.81432
143488567	chr8:143488567:T:C	6.592e-15	-0.273536	0.484697
143488704	chr8:143488704:A:C	5.24665e-13	4.58807	-2.67879e-10
143488984	chr8:143488984:G:A	1.64218e-15	-3.51524e-10	-1.17867
143489017	chr8:143489017:T:C	2.7851e-16	-2.11643	-0.836566
143489048	chr8:143489048:CA:C	4.97882e-15	-3.51524e-10	-0.0695013
143489125	chr8:143489125:G:A	1.61658e-15	-3.51524e-10	-1.19438
143489258	chr8:143489258:C:T	1.61722e-15	-3.51524e-10	-1.19399
143489261	chr8:143489261:T:C	2.82709e-16	-2.11839	-0.819641
143489359	chr8:143489359:G:A	1.56152e-15	-3.51524e-10	-1.22904
143489380	chr8:143489380:C:T	5.05077e-15	-3.51524e-10	-0.0551545
143489421	chr8:143489421:G:C	6.74743e-15	-3.51524e-10	0.234466
143489429	chr8:143489429:C:T	2.41476e-15	-3.51524e-10	-0.793094
143489581	chr8:143489581:C:T	1.64604e-15	-3.51524e-10	-1.17632
143489671	chr8:143489671:C:G	2.80301e-16	-2.11456	-0.832028
143489713	chr8:143489713:T:G	1.62236e-15	-3.51524e-10	-1.19082
143489832	chr8:143489832:G:A	1.59027e-15	-3.51524e-10	-1.21079
143490178	chr8:143490178:G:A	1.59821e-15	-3.51524e-10	-1.20581
143490555	chr8:143490555:C:T	7.94133e-16	-1.9052	-2.67879e-10
143490818	chr8:143490818:A:G	1.64585e-15	-3.51524e-10	-1.17644
143490885	chr8:143490885:T:C	4.20256e-16	-1.79211	-0.749481
143490907	chr8:143490907:AAAAT:A	4.16343e-16	-1.45653	-1.09441
143490953	chr8:143490953:G:A	4.72843e-16	-1.34742	-1.07627
143491125	chr8:143491125:T:C	6.30077e-15	-3.51524e-10	0.165978
143491173	chr8:143491173:C:G	3.12937e-15	-3.51524e-10	-0.533863
143491285	chr8:143491285:T:C	2.4056e-15	-0.40356	-0.393335
143491505	chr8:143491505:A:G	7.98306e-16	-1.44454	-0.455424
143491535	chr8:143491535:G:A	2.77725e-15	-3.51524e-10	-0.653234
143491639	chr8:143491639:G:C	1.57567e-15	-3.51524e-10	-1.22002
143491762	chr8:143491762:G:A	4.81868e-16	-1.5904	-0.814382
143491933	chr8:143491933:G:A	1.92907e-15	-3.51524e-10	-1.01765
143491946	chr8:143491946:C:T	4.61707e-15	-3.51524e-10	-0.144934
143491961	chr8:143491961:T:C	3.36995e-15	0.193769	-0.653566
143492159	chr8:143492159:G:A	1.99897e-15	-3.51524e-10	-0.982061
143492171	chr8:143492171:A:G	1.7216e-15	-3.51524e-10	-1.13144
143492183	chr8:143492183:G:A	1.5804e-15	-3.51524e-10	-1.21702
143492339	chr8:143492339:C:T	1.60335e-15	-3.51524e-10	-1.2026
143492756	chr8:143492756:C:A	1.56392e-15	-3.51524e-10	-1.2275
143493395	chr8:143493395:C:T	1.61014e-15	-3.51524e-10	-1.19838
143494107	chr8:143494107:G:A	8.18621e-16	-1.87483	-2.67879e-10
143494500	chr8:143494500:C:A	1.67922e-15	-3.51524e-10	-1.15636
143494501	chr8:143494501:T:C	1.5714e-15	-3.51524e-10	-1.22273
143494539	chr8:143494539:C:T	1.61649e-15	-3.51524e-10	-1.19444
143494679	chr8:143494679:A:G	3.10791e-16	-2.1235	-0.719832
143495324	chr8:143495324:T:C	1.59925e-15	-3.51524e-10	-1.20516
143495476	chr8:143495476:G:T	1.60526e-15	-3.51524e-10	-1.20141
143495575	chr8:143495575:C:T	1.56098e-15	-3.51524e-10	-1.22938
143495667	chr8:143495667:G:A	1.60167e-15	-3.51524e-10	-1.20365
143495802	chr8:143495802:T:C	1.60814e-15	-3.51524e-10	-1.19962
143495823	chr8:143495823:G:T	1.5926e-15	-3.51524e-10	-1.20933
143495885	chr8:143495885:A:G	1.68914e-15	-3.51524e-10	-1.15048
143495891	chr8:143495891:T:C	1.60999e-15	-3.51524e-10	-1.19847
143495912	chr8:143495912:T:C	1.62258e-15	-3.51524e-10	-1.19068
143495952	chr8:143495952:G:A	1.99599e-15	-3.51524e-10	-0.983554
143496128	chr8:143496128:C:T	3.5393e-14	-3.51524e-10	1.89182
143496130	chr8:143496130:G:A	4.40885e-15	-0.92768	0.736599
143496189	chr8:143496189:C:T	5.14602e-13	4.5687	-2.67879e-10
143496399	chr8:143496399:G:A	3.56278e-14	-3.51524e-10	1.89843
143496578	chr8:143496578:C:T	1.60872e-15	-3.51524e-10	-1.19926
143497045	chr8:143497045:G:C	1.39698e-14	1.40446	-0.442256
143497072	chr8:143497072:A:G	2.74819e-15	-3.51524e-10	-0.663752
143497335	chr8:143497335:C:T	3.0511e-14	-3.51524e-10	1.74339
143497465	chr8:143497465:T:C	2.84683e-15	-3.51524e-10	-0.628487
143497535	chr8:143497535:T:C	1.60948e-15	-3.51524e-10	-1.19878
143497543	chr8:143497543:T:C	2.97848e-14	-3.51524e-10	1.7193
143497574	chr8:143497574:C:G	4.86932e-15	0.495191	-0.586932
143497629	chr8:143497629:A:G	1.60886e-15	-3.51524e-10	-1.19917
143497789	chr8:143497789:G:A	2.71767e-15	-3.51524e-10	-0.674921
143497855	chr8:143497855:C:T	1.59879e-15	-3.51524e-10	-1.20545
143498214	chr8:143498214:G:C	1.60991e-15	-3.51524e-10	-1.19852
143498475	chr8:143498475:G:A	1.64864e-15	-3.51524e-10	-1.17475
143498516	chr8:143498516:T:C	1.60706e-15	-3.51524e-10	-1.20029
143498977	chr8:143498977:G:A	2.04411e-15	-3.51524e-10	-0.959733
143499202	chr8:143499202:A:G	4.75847e-15	0.540076	-0.654844
143499212	chr8:143499212:G:A	4.5374e-15	0.998751	-1.16109
143499242	chr8:143499242:A:G	3.58531e-14	-3.51524e-10	1.90474
143499396	chr8:143499396:C:T	1.60657e-15	-3.51524e-10	-1.20059
143499768	chr8:143499768:G:A	3.3006e-15	-3.51524e-10	-0.480592
143499778	chr8:143499778:A:G	4.53899e-15	0.998274	-1.16026
143499908	chr8:143499908:G:A	1.95293e-15	-3.51524e-10	-1.00537
143500048	chr8:143500048:A:G	1.60657e-15	-3.51524e-10	-1.20059
143500246	chr8:143500246:A:G	1.66807e-15	-3.51524e-10	-1.16303
143500330	chr8:143500330:C:T	5.85766e-15	-3.51524e-10	0.0930558
143500369	chr8:143500369:T:C	1.6123e-15	-3.51524e-10	-1.19703
143500579	chr8:143500579:T:C	1.60662e-15	-3.51524e-10	-1.20056
143501018	chr8:143501018:T:C	4.18973e-15	0.869928	-1.11199
143501113	chr8:143501113:G:A	1.73042e-15	-3.51524e-10	-1.12633
143501788	chr8:143501788:G:A	3.37929e-15	-3.51524e-10	-0.45703
143501799	chr8:143501799:G:A	1.60597e-15	-3.51524e-10	-1.20097
143501800	chr8:143501800:C:T	1.59833e-15	-3.51524e-10	-1.20573
143502171	chr8:143502171:G:A	1.61573e-15	-3.51524e-10	-1.19491
143502202	chr8:143502202:T:C	1.62191e-15	-3.51524e-10	-1.19109
143502232	chr8:143502232:G:T	2.24287e-15	-3.51524e-10	-0.86694
143502290	chr8:143502290:G:A	4.61292e-15	-3.51524e-10	-0.145833
143502318	chr8:143502318:G:A	1.73297e-15	-3.51524e-10	-1.12486
143502467	chr8:143502467:C:T	4.9368e-15	-3.51524e-10	-0.0779773
143502610	chr8:143502610:A:G	1.9306e-15	0.203979	-1.22084
143503025	chr8:143503025:G:A	1.59927e-15	-3.51524e-10	-1.20515
143503139	chr8:143503139:G:A	1.65838e-15	-3.51524e-10	-1.16885
143503242	chr8:143503242:T:C	2.56639e-15	-1.42776	0.695563
143503337	chr8:143503337:G:C	3.2225e-14	2.56683	-0.768785
143503341	chr8:143503341:T:C	2.25282e-15	0.287988	-1.1505
143503748	chr8:143503748:C:T	1.60895e-15	-3.51524e-10	-1.19911
143503750	chr8:143503750:G:A	1.71924e-15	-3.51524e-10	-1.13281
143503928	chr8:143503928:C:T	4.7261e-15	-3.51524e-10	-0.121594
143503982	chr8:143503982:AG:A	4.74806e-15	-3.51524e-10	-0.116959
143504202	chr8:143504202:C:T	4.7261e-15	-3.51524e-10	-0.121594
143504496	chr8:143504496:T:C	2.05268e-15	-3.51524e-10	-0.95555
143504499	chr8:143504499:T:C	2.32955e-15	-0.52336	-0.305661
143504561	chr8:143504561:A:G	2.94277e-15	-3.51524e-10	-0.595343
143504672	chr8:143504672:C:T	5.35997e-15	-3.51524e-10	0.00426255
143504705	chr8:143504705:G:C	7.86243e-14	-3.51524e-10	2.68999
143504778	chr8:143504778:A:G	2.98287e-15	-3.51524e-10	-0.581808
143504898	chr8:143504898:C:T	2.08333e-15	-3.51524e-10	-0.94073
143504995	chr8:143504995:C:A	1.69674e-15	-3.51524e-10	-1.14599
143505600	chr8:143505600:G:A	2.15994e-15	-3.51524e-10	-0.904614
143505620	chr8:143505620:C:T	9.36434e-16	-1.74037	-2.67879e-10
143505679	chr8:143505679:C:T	9.52183e-16	-1.72369	-2.67879e-10
143505739	chr8:143505739:C:T	1.6052e-15	-3.51524e-10	-1.20145
143505985	chr8:143505985:A:C	2.90427e-15	-3.51524e-10	-0.608513
143506087	chr8:143506087:C:T	3.50245e-14	-3.51524e-10	1.88135
143506096	chr8:143506096:T:C	2.85204e-15	-3.51524e-10	-0.626661
143506151	chr8:143506151:A:C	2.90472e-15	-3.51524e-10	-0.608357
143506163	chr8:143506163:G:A	3.50245e-14	-3.51524e-10	1.88135
143506172	chr8:143506172:C:T	6.94127e-16	-2.0398	-2.67879e-10
143506343	chr8:143506343:C:A	1.59685e-15	-3.51524e-10	-1.20666
143506863	chr8:143506863:G:A	1.60993e-15	-3.51524e-10	-1.19851
143506911	chr8:143506911:G:A	2.55742e-15	-3.51524e-10	-0.735694
143506948	chr8:143506948:G:A	1.61398e-15	-3.51524e-10	-1.19599
143507042	chr8:143507042:A:G	4.61497e-15	0.451127	-0.596517
143507182	chr8:143507182:G:A	1.67092e-15	-3.51524e-10	-1.16132
143507821	chr8:143507821:G:A	2.00651e-15	-3.51524e-10	-0.978299
143507942	chr8:143507942:C:T	2.48934e-16	-2.12675	-0.938507
143508414	chr8:143508414:G:A	8.87323e-16	-1.79424	-2.67879e-10
143508482	chr8:143508482:C:T	1.60141e-15	-3.51524e-10	-1.20381
143508721	chr8:143508721:C:T	3.25826e-15	-3.51524e-10	-0.493502
143509057	chr8:143509057:A:G	2.88384e-15	-3.51524e-10	-0.615572
143509190	chr8:143509190:T:C	2.8413e-15	-3.51524e-10	-0.630432
143509322	chr8:143509322:T:C	3.01907e-15	-3.51524e-10	-0.569747
143509418	chr8:143509418:C:T	1.61388e-15	-3.51524e-10	-1.19606
143509448	chr8:143509448:C:T	2.54209e-14	2.60453	-1.04366
143509791	chr8:143509791:C:A	1.91321e-15	-3.51524e-10	-1.02591
143510089	chr8:143510089:T:C	5.31129e-15	0.532825	-0.537687
143510421	chr8:143510421:C:T	2.13844e-15	-0.726698	-0.18792
143510507	chr8:143510507:G:A	6.37006e-16	-2.12567	-2.67879e-10
143511150	chr8:143511150:C:T	1.91589e-15	-3.51524e-10	-1.02451
143511235	chr8:143511235:C:T	2.23257e-15	-3.51524e-10	-0.871541
143512359	chr8:143512359:T:C	1.60888e-15	-3.51524e-10	-1.19915
143512610	chr8:143512610:G:A	1.60776e-15	-3.51524e-10	-1.19985
143512740	chr8:143512740:G:A	1.06595e-15	-1.61083	-2.67879e-10
143512876	chr8:143512876:G:A	2.00808e-15	-3.51524e-10	-0.977515
143513458	chr8:143513458:C:T	1.56644e-15	-3.51524e-10	-1.22589
143513638	chr8:143513638:G:A	2.69977e-14	-3.51524e-10	1.62106
143514116	chr8:143514116:G:T	2.75373e-14	-3.51524e-10	1.64085
143514600	chr8:143514600:C:T	2.57606e-15	-3.51524e-10	-0.728432
143514733	chr8:143514733:T:G	2.70212e-14	1.72779	-0.105863
143514876	chr8:143514876:T:C	1.59974e-15	-3.51524e-10	-1.20485
143515107	chr8:143515107:C:T	3.01973e-15	-3.51524e-10	-0.569527
143515302	chr8:143515302:C:T	6.61603e-16	-2.04563	-0.0421573
143515649	chr8:143515649:C:T	5.72216e-15	-3.51524e-10	0.0696516
143515909	chr8:143515909:C:T	2.85707e-15	-3.51524e-10	-0.6249
143516812	chr8:143516812:C:T	2.80629e-15	-3.51524e-10	-0.642833
143516813	chr8:143516813:G:A	6.59033e-16	-2.09168	-2.67879e-10
143516839	chr8:143516839:C:T	1.29684e-15	-1.32164	-0.0931256
143516956	chr8:143516956:G:A	2.44145e-16	-2.08482	-0.999867
143517008	chr8:143517008:G:A	1.04443e-15	-1.14269	-0.488533
143517150	chr8:143517150:A:G	9.77231e-16	-1.69773	-2.67879e-10
143517246	chr8:143517246:G:A	2.43667e-15	-3.51524e-10	-0.784061
143517452	chr8:143517452:G:A	1.61777e-15	-3.51524e-10	-1.19365
143517555	chr8:143517555:C:T	3.21363e-15	-3.51524e-10	-0.507293
143517962	chr8:143517962:G:C	2.47175e-15	-3.51524e-10	-0.769767
143518119	chr8:143518119:G:A	2.11863e-15	-3.51524e-10	-0.923926
143518373	chr8:143518373:G:A	2.28646e-14	2.6571	-1.2022
143518475	chr8:143518475:C:T	1.57976e-15	-3.51524e-10	-1.21742
143518488	chr8:143518488:A:G	3.05369e-15	-3.51524e-10	-0.558345
143518598	chr8:143518598:C:T	2.33298e-16	-2.09524	-1.03489
143518603	chr8:143518603:C:T	6.17724e-15	-3.51524e-10	0.146177
143518732	chr8:143518732:G:A	2.76719e-14	2.68528	-1.03956
143518827	chr8:143518827:C:T	1.77701e-15	-3.51524e-10	-1.09976
143519118	chr8:143519118:A:AG	2.5569e-14	2.78458	-1.21789
143519129	chr8:143519129:A:G	1.62607e-15	0.0177695	-1.2063
143519666	chr8:143519666:G:A	1.57534e-15	-3.51524e-10	-1.22023
143520150	chr8:143520150:G:C	7.07191e-15	-3.51524e-10	0.281436
143520449	chr8:143520449:C:A	1.74304e-15	-3.51524e-10	-1.11907
143520466	chr8:143520466:C:T	1.74225e-15	-3.51524e-10	-1.11952
143520527	chr8:143520527:G:C	1.60495e-15	-3.51524e-10	-1.2016
143520572	chr8:143520572:A:C	3.28207e-15	-3.51524e-10	-0.486221
143520645	chr8:143520645:T:C	2.59878e-15	-3.51524e-10	-0.719652
143521495	chr8:143521495:C:A	1.72363e-15	-3.51524e-10	-1.13026
143521893	chr8:143521893:G:A	1.58317e-15	-3.51524e-10	-1.21526
143522084	chr8:143522084:G:A	1.58821e-15	-3.51524e-10	-1.21209
143522252	chr8:143522252:T:G	1.59512e-15	-3.51524e-10	-1.20775
143522316	chr8:143522316:T:C	1.6935e-15	-3.51524e-10	-1.1479
143522475	chr8:143522475:A:C	2.86002e-15	-3.51524e-10	-0.623866
143522563	chr8:143522563:G:A	1.59267e-15	-3.51524e-10	-1.20928
143522691	chr8:143522691:A:G	2.38548e-15	-3.51524e-10	-0.805293
143522791	chr8:143522791:G:A	1.56148e-15	-3.51524e-10	-1.22906
143523038	chr8:143523038:T:C	1.56333e-15	-3.51524e-10	-1.22788
143523428	chr8:143523428:G:T	3.49981e-15	-0.713862	0.291877
143523750	chr8:143523750:G:A	1.60222e-15	-3.51524e-10	-1.2033
143523861	chr8:143523861:G:A	1.57752e-15	-3.51524e-10	-1.21884
143523896	chr8:143523896:G:A	2.80491e-15	-3.51524e-10	-0.643323
143524002	chr8:143524002:C:G	2.17108e-15	-1.49613	0.596662
143524060	chr8:143524060:G:A	1.58304e-15	-3.51524e-10	-1.21535
143524160	chr8:143524160:T:C	1.74215e-15	-3.51524e-10	-1.11958
143524202	chr8:143524202:T:C	1.58473e-15	-3.51524e-10	-1.21428
143524339	chr8:143524339:G:A	2.53335e-15	-3.51524e-10	-0.745154
143524397	chr8:143524397:G:C	3.26965e-15	0.512138	-1.00215
143524707	chr8:143524707:C:T	1.62232e-15	-3.51524e-10	-1.19084
143524952	chr8:143524952:T:A	1.59245e-15	-3.51524e-10	-1.20942
143524973	chr8:143524973:T:C	2.86395e-15	-3.51524e-10	-0.622492
143524975	chr8:143524975:C:G	2.98573e-15	0.457564	-1.03841
143525115	chr8:143525115:T:C	1.59431e-15	-3.51524e-10	-1.20825
143525510	chr8:143525510:G:A	1.68104e-15	-3.51524e-10	-1.15528
143525848	chr8:143525848:C:T	2.01544e-15	-1.56431	0.590453
143525904	chr8:143525904:C:T	1.76185e-15	-3.51524e-10	-1.10833
143525996	chr8:143525996:G:A	3.11962e-14	2.82775	-1.06214
143526248	chr8:143526248:G:T	2.6374e-16	-1.96215	-1.04534
143526367	chr8:143526367:C:T	1.91742e-15	-3.51524e-10	-1.02372
143526464	chr8:143526464:A:G	1.88264e-16	-2.12337	-1.22124
143526708	chr8:143526708:T:G	3.90286e-15	-3.51524e-10	-0.312985
143526865	chr8:143526865:G:A	2.54421e-15	-3.51524e-10	-0.740873
143527022	chr8:143527022:G:T	6.69268e-15	-0.698803	0.925123
143527039	chr8:143527039:G:C	2.49124e-15	-3.51524e-10	-0.761914
143527057	chr8:143527057:G:A	3.48717e-14	2.95704	-1.08006
143527077	chr8:143527077:G:A	1.60728e-15	-3.51524e-10	-1.20015
143527113	chr8:143527113:T:C	1.73988e-15	-3.51524e-10	-1.12088
143527157	chr8:143527157:C:A	1.97445e-15	-3.51524e-10	-0.994403
143527387	chr8:143527387:A:G	4.79007e-15	0.541915	-0.650064
143527414	chr8:143527414:A:G	1.75367e-15	-3.51524e-10	-1.11298
143527782	chr8:143527782:T:C	4.01785e-15	0.943953	-1.2279
143527863	chr8:143527863:T:C	1.25166e-14	1.79044	-0.938076
143527891	chr8:143527891:C:T	2.62318e-15	-3.51524e-10	-0.710309
143528136	chr8:143528136:C:T	2.63099e-15	-3.51524e-10	-0.707334
143528202	chr8:143528202:G:A	1.05379e-14	-3.51524e-10	0.680285
143528272	chr8:143528272:C:G	2.40366e-14	-3.51524e-10	1.50488
143528287	chr8:143528287:C:T	1.97445e-15	-3.51524e-10	-0.994403
143528479	chr8:143528479:G:C	2.2938e-14	-3.51524e-10	1.4581
143528700	chr8:143528700:G:A	1.86305e-15	-1.05248	-2.67879e-10
143528703	chr8:143528703:G:A	2.85707e-15	-3.51524e-10	-0.6249
143528741	chr8:143528741:G:A	2.85133e-15	-3.51524e-10	-0.626909
143528851	chr8:143528851:C:A	2.73775e-15	-3.51524e-10	-0.667558
143528898	chr8:143528898:G:A	2.73775e-15	-3.51524e-10	-0.667558
143529241	chr8:143529241:GGAGAAGC:G	2.5054e-15	-3.51524e-10	-0.756248
143529344	chr8:143529344:T:C	1.63245e-15	-3.51524e-10	-1.18461
143529374	chr8:143529374:A:C	2.55658e-15	-3.51524e-10	-0.736024
143529498	chr8:143529498:C:A	2.73775e-15	-3.51524e-10	-0.667558
143529571	chr8:143529571:A:G	1.58593e-15	-3.51524e-10	-1.21352
143529627	chr8:143529627:G:A	2.94642e-15	-3.51524e-10	-0.594105
143529707	chr8:143529707:T:G	1.63147e-15	-3.51524e-10	-1.18521
143530179	chr8:143530179:C:A	1.61404e-15	-3.51524e-10	-1.19596
143530338	chr8:143530338:G:A	1.66759e-15	-3.51524e-10	-1.16332
143530531	chr8:143530531:G:A	4.32836e-15	-3.51524e-10	-0.209507
143530585	chr8:143530585:T:A	2.5809e-15	-3.51524e-10	-0.726558
143530906	chr8:143530906:C:T	4.31795e-15	-3.51524e-10	-0.211914
143530914	chr8:143530914:A:G	1.4654e-14	2.23813	-1.22811
143531044	chr8:143531044:C:A	2.6322e-15	-3.51524e-10	-0.706877
143531110	chr8:143531110:C:T	1.85241e-15	-3.51524e-10	-1.05821
143531220	chr8:143531220:A:C	2.738e-15	-3.51524e-10	-0.667468
143531345	chr8:143531345:T:C	9.89031e-16	-1.68572	-2.67879e-10
143531510	chr8:143531510:C:T	2.26661e-16	-2.09357	-1.06543
143531576	chr8:143531576:A:G	2.73775e-15	-3.51524e-10	-0.667558
143531747	chr8:143531747:G:A	3.9669e-14	3.00109	-0.99522
143532345	chr8:143532345:C:T	4.88505e-16	-2.02542	-0.365685
143532420	chr8:143532420:A:G	2.14305e-15	-0.826143	-0.0863223
143532497	chr8:143532497:C:A	1.5903e-15	-3.51524e-10	-1.21077
143533031	chr8:143533031:T:C	9.35115e-16	-0.570103	-1.17168
143533234	chr8:143533234:T:C	2.87453e-14	2.63626	-0.952478
143533690	chr8:143533690:T:C	6.81771e-15	-3.51524e-10	0.244829
143533820	chr8:143533820:C:T	1.56109e-15	-3.51524e-10	-1.22931
143533923	chr8:143533923:G:A	5.33718e-14	2.30259	-2.67879e-10
143534383	chr8:143534383:A:C	1.61652e-15	-3.51524e-10	-1.19442
143534514	chr8:143534514:A:G	2.93151e-15	-3.51524e-10	-0.599176
143534714	chr8:143534714:T:C	5.46383e-14	2.53754	-0.211498
143534732	chr8:143534732:A:G	2.79501e-15	0.58145	-1.22831
143534736	chr8:143534736:T:C	1.60336e-15	-3.51524e-10	-1.20259
143534748	chr8:143534748:A:G	3.05062e-14	-3.51524e-10	1.74324
143534859	chr8:143534859:G:A	8.70175e-16	-1.81376	-2.67879e-10
143534878	chr8:143534878:C:T	3.06725e-14	-3.51524e-10	1.74867
143534989	chr8:143534989:A:G	9.85452e-14	2.51907	0.396746
143535521	chr8:143535521:A:G	1.81988e-15	0.132956	-1.20888
143536085	chr8:143536085:C:T	2.58983e-15	-3.51524e-10	-0.723102
143536152	chr8:143536152:C:T	1.82009e-15	-3.51524e-10	-1.07581
143536195	chr8:143536195:C:T	3.76155e-15	-3.51524e-10	-0.349863
143536228	chr8:143536228:A:T	2.35318e-15	-3.51524e-10	-0.818927
143536360	chr8:143536360:G:A	1.77312e-15	-3.51524e-10	-1.10196
143536738	chr8:143536738:A:G	2.10611e-15	-3.51524e-10	-0.92985
143537129	chr8:143537129:T:C	9.8521e-16	-1.6896	-2.67879e-10
143537197	chr8:143537197:C:T	7.12349e-15	-3.51524e-10	0.288703
143537343	chr8:143537343:G:A	2.91843e-14	-3.51524e-10	1.69894
143537815	chr8:143537815:T:C	1.26343e-13	1.85539	1.30891
143538013	chr8:143538013:T:C	6.10976e-16	-1.04676	-1.12063
143538076	chr8:143538076:A:G	1.1618e-15	-1.52473	-2.67879e-10
143538123	chr8:143538123:G:A	1.58363e-15	-3.51524e-10	-1.21498
143538172	chr8:143538172:T:C	5.06328e-16	-1.41758	-0.937686
143538269	chr8:143538269:C:T	1.61646e-15	-3.51524e-10	-1.19446
143538315	chr8:143538315:G:A	2.72419e-15	-3.51524e-10	-0.672522
143538685	chr8:143538685:C:A	2.72406e-16	-2.05329	-0.921869
143538701	chr8:143538701:A:G	6.15409e-14	0.794878	1.65013
143538730	chr8:143538730:G:A	4.64873e-15	-3.51524e-10	-0.138102
143538845	chr8:143538845:C:T	1.60987e-15	-3.51524e-10	-1.19854
143538865	chr8:143538865:G:A	3.27345e-14	2.79211	-0.978374
143538921	chr8:143538921:A:T	1.47734e-13	1.97188	1.34884
143539669	chr8:143539669:T:C	1.50177e-13	1.97419	1.36293
143539761	chr8:143539761:T:C	5.51531e-16	-1.40491	-0.864847
143540120	chr8:143540120:A:C	4.30628e-15	-3.51524e-10	-0.21462
143540216	chr8:143540216:GC:G	5.5931e-14	2.34942	-2.67879e-10
143540301	chr8:143540301:ACGGCTCACTGCAGC:A	1.28446e-13	1.88611	1.2947
143540562	chr8:143540562:T:C	1.76008e-15	-3.51524e-10	-1.10934
143541404	chr8:143541404:T:C	2.82554e-15	-1.09052	0.454522
143541465	chr8:143541465:G:A	1.57737e-15	-3.51524e-10	-1.21894
143541565	chr8:143541565:G:C	1.86512e-15	0.167927	-1.2193
143541661	chr8:143541661:A:G	2.3034e-15	-3.51524e-10	-0.84031
143541666	chr8:143541666:A:G	1.86721e-15	-3.51524e-10	-1.05025
143541682	chr8:143541682:G:C	5.21813e-16	-1.86142	-0.463718
143541748	chr8:143541748:A:G	4.27727e-14	3.22442	-1.14321
143541870	chr8:143541870:T:A	3.67492e-14	-3.51524e-10	1.92942
143541958	chr8:143541958:A:G	4.72269e-16	-1.19628	-1.22862
143542030	chr8:143542030:G:A	2.1402e-15	-3.51524e-10	-0.913795
143542268	chr8:143542268:C:T	2.61274e-16	-1.94823	-1.06865
143542291	chr8:143542291:G:T	2.97954e-15	-3.51524e-10	-0.582926
143542322	chr8:143542322:A:G	9.72411e-14	3.82427	-0.921776
143542473	chr8:143542473:C:T	7.64236e-14	2.60442	0.05718
143542647	chr8:143542647:A:G	4.16074e-13	3.04324	1.31293
143542747	chr8:143542747:G:A	2.84409e-16	-1.91639	-1.01564
143543263	chr8:143543263:C:T	7.91189e-14	2.26743	0.428828
143543269	chr8:143543269:G:A	4.07765e-16	-1.84499	-0.72677
143543326	chr8:143543326:G:A	8.31987e-15	-3.51524e-10	0.443952
143543595	chr8:143543595:T:C	8.15582e-15	-3.51524e-10	0.424037
143543623	chr8:143543623:C:T	2.31385e-16	-1.92384	-1.21453
143543697	chr8:143543697:A:G	4.90767e-14	0.976141	1.24255
143543845	chr8:143543845:A:G	1.56403e-15	-3.51524e-10	-1.22743
143544021	chr8:143544021:G:A	1.23627e-13	1.90425	1.23832
143544150	chr8:143544150:C:T	3.06246e-14	2.7202	-0.973093
143544193	chr8:143544193:G:A	2.31206e-15	-3.51524e-10	-0.836554
143544202	chr8:143544202:A:G	1.60106e-13	2.05283	1.34831
143544363	chr8:143544363:A:G	1.61495e-13	2.0903	1.31948
143544515	chr8:143544515:T:C	8.58963e-15	-3.51524e-10	0.475861
143544538	chr8:143544538:A:G	2.15061e-16	-1.98205	-1.22948
143544721	chr8:143544721:T:C	1.49278e-13	1.95763	1.37349
143544864	chr8:143544864:A:G	1.46938e-13	2.01035	1.30496
143544966	chr8:143544966:A:ACTATCT	2.33031e-15	-3.51524e-10	-0.828693
143545027	chr8:143545027:C:G	1.58761e-15	-3.51524e-10	-1.21246
143545067	chr8:143545067:G:T	2.11142e-15	-3.51524e-10	-0.927332
143545364	chr8:143545364:T:C	8.32323e-15	-3.51524e-10	0.444355
143545660	chr8:143545660:C:CAG	1.74124e-15	-3.51524e-10	-1.1201
143545737	chr8:143545737:G:A	1.85711e-15	-3.51524e-10	-1.05567
143545764	chr8:143545764:A:G	3.40613e-15	-3.51524e-10	-0.449117
143545828	chr8:143545828:C:T	3.41139e-15	-3.51524e-10	-0.447576
143545909	chr8:143545909:G:A	3.00279e-14	2.58332	-0.855888
143546038	chr8:143546038:A:G	2.14603e-16	-1.98417	-1.22948
143546344	chr8:143546344:A:G	4.61766e-16	-1.38721	-1.06019
143547024	chr8:143547024:T:C	6.90799e-16	-1.35035	-0.694256
143547176	chr8:143547176:G:A	2.16601e-16	-1.97862	-1.22577
143547206	chr8:143547206:C:T	1.59866e-15	-3.51524e-10	-1.20553
143547232	chr8:143547232:T:A	2.98005e-15	0.645072	-1.22783
143547314	chr8:143547314:ACT:A	2.91393e-15	-0.605193	-2.67879e-10
143547507	chr8:143547507:G:A	4.18038e-15	-3.51524e-10	-0.244293
143547693	chr8:143547693:A:C	3.83331e-15	-1.15099	0.820027
143547718	chr8:143547718:C:T	2.29241e-15	-3.51524e-10	-0.845091
143547719	chr8:143547719:G:A	3.83846e-16	-1.92322	-0.708991
143547722	chr8:143547722:A:G	1.57067e-15	-3.51524e-10	-1.22319
143547728	chr8:143547728:T:C	3.69832e-14	1.18479	0.75098
143547729	chr8:143547729:G:A	1.56362e-15	-3.51524e-10	-1.22769
143547736	chr8:143547736:G:A	6.37571e-16	-2.12478	-2.67879e-10
143547767	chr8:143547767:A:G	1.50069e-14	1.76372	-0.729899
143547871	chr8:143547871:T:C	5.30459e-14	2.42385	-0.127388
143547910	chr8:143547910:T:G	1.93953e-15	0.1787	-1.19095
143547913	chr8:143547913:A:G	2.18201e-15	0.305449	-1.1999
143547917	chr8:143547917:A:G	1.56554e-15	-3.51524e-10	-1.22647
143548004	chr8:143548004:A:C	2.19982e-16	-1.96133	-1.22758
143548173	chr8:143548173:C:T	5.30325e-15	-3.51524e-10	-0.0063759
143548200	chr8:143548200:C:T	3.36275e-15	-3.51524e-10	-0.461936
143548498	chr8:143548498:CCAA:C	2.55257e-15	-3.51524e-10	-0.737596
143548667	chr8:143548667:G:A	2.52586e-15	-3.51524e-10	-0.748114
143548677	chr8:143548677:G:A	2.13926e-16	-1.98774	-1.22908
143548756	chr8:143548756:C:T	1.60029e-15	-3.51524e-10	-1.20451
143548861	chr8:143548861:A:G	1.73019e-15	0.0976981	-1.22416
143548923	chr8:143548923:G:A	4.44732e-14	2.13474	-0.0145535
143549168	chr8:143549168:T:C	1.85833e-15	0.164433	-1.21945
143549304	chr8:143549304:A:G	1.80214e-15	0.140838	-1.22656
143549783	chr8:143549783:C:T	2.8077e-16	-1.71644	-1.22848
143549816	chr8:143549816:A:G	3.18972e-15	-1.08201	0.56725
143549818	chr8:143549818:G:A	2.54241e-16	-1.98418	-1.05999
143549836	chr8:143549836:G:A	2.13325e-16	-1.99077	-1.22887
143550731	chr8:143550731:T:C	3.22045e-15	-3.51524e-10	-0.505174
143551386	chr8:143551386:T:C	1.08842e-15	-0.37746	-1.21251
143551558	chr8:143551558:A:G	1.45516e-15	-0.0776017	-1.22198
143551787	chr8:143551787:T:C	2.57129e-16	-2.12485	-0.908026
143551982	chr8:143551982:T:C	3.982e-15	-3.51524e-10	-0.292911
143552170	chr8:143552170:T:G	4.77884e-15	-3.51524e-10	-0.110498
143553166	chr8:143553166:C:A	1.69913e-15	-3.51524e-10	-1.14458
143553438	chr8:143553438:G:C	2.34406e-15	-3.51524e-10	-0.82281
143553454	chr8:143553454:G:A	1.56178e-15	-3.51524e-10	-1.22887
143553462	chr8:143553462:C:T	1.65439e-15	-3.51524e-10	-1.17126
143553673	chr8:143553673:C:G	2.44354e-15	-3.51524e-10	-0.781247
143554102	chr8:143554102:G:A	5.50565e-16	-2.08006	-0.191445
143554442	chr8:143554442:AAC:A	2.4935e-15	-3.51524e-10	-0.761009
143554669	chr8:143554669:C:T	3.43135e-14	-3.51524e-10	1.86084
143554805	chr8:143554805:C:T	1.95337e-15	-3.51524e-10	-1.00514
143555008	chr8:143555008:T:G	2.14226e-15	-3.51524e-10	-0.912834
143555215	chr8:143555215:T:C	8.85508e-15	-3.51524e-10	0.506296
143555985	chr8:143555985:G:A	2.8498e-15	-3.51524e-10	-0.627445
143556010	chr8:143556010:G:A	4.22087e-15	-3.51524e-10	-0.234654
143556375	chr8:143556375:T:C	1.76357e-15	-3.51524e-10	-1.10735
143556509	chr8:143556509:C:T	7.23316e-16	-1.9986	-2.67879e-10
143556564	chr8:143556564:A:G	5.2777e-16	-1.41833	-0.895464
143556904	chr8:143556904:G:A	4.66614e-15	-3.51524e-10	-0.134364
143557782	chr8:143557782:C:T	1.97405e-16	-2.0985	-1.1987
143557883	chr8:143557883:C:A	3.79582e-15	-3.51524e-10	-0.340794
143558336	chr8:143558336:G:C	2.61696e-16	-1.95043	-1.06483
143558433	chr8:143558433:C:T	4.36826e-14	-3.51524e-10	2.10225
143558807	chr8:143558807:CT:C	5.89673e-15	-3.51524e-10	0.0997025
143559143	chr8:143559143:G:A	1.00768e-15	-2.12598	0.458933
143559200	chr8:143559200:A:G	8.77153e-16	-0.624958	-1.18081
143559961	chr8:143559961:C:G	3.69498e-15	-3.51524e-10	-0.367721
143560008	chr8:143560008:T:C	2.98839e-14	-3.51524e-10	1.72263
143560070	chr8:143560070:T:C	4.253e-15	-0.227071	-2.67879e-10
143560426	chr8:143560426:T:C	2.67611e-14	-2.0474	3.65966
143560456	chr8:143560456:A:G	3.4583e-15	-3.51524e-10	-0.433918
143560645	chr8:143560645:C:T	6.59729e-16	-2.09062	-2.67879e-10
143560684	chr8:143560684:G:A	3.79085e-16	-2.11339	-0.531296
143560762	chr8:143560762:G:A	2.21899e-16	-1.97629	-1.20394
143560774	chr8:143560774:G:A	7.81345e-16	-1.92143	-2.67879e-10
143560957	chr8:143560957:G:A	1.95402e-15	-3.51524e-10	-1.0048
143560999	chr8:143560999:C:T	3.82445e-15	-0.420747	0.0874667
143561151	chr8:143561151:A:G	2.59262e-15	-2.00892	1.28689
143561625	chr8:143561625:G:A	1.01343e-14	-3.51524e-10	0.641227
143561915	chr8:143561915:G:A	2.52793e-16	-1.90803	-1.14185
143562235	chr8:143562235:G:A	2.12067e-16	-2.01956	-1.20598
143562496	chr8:143562496:A:G	8.17767e-15	-3.51524e-10	0.426712
143562617	chr8:143562617:T:A	3.15617e-15	-1.94954	1.42421
143562806	chr8:143562806:A:G	8.36431e-15	-3.51524e-10	0.449279
143563290	chr8:143563290:A:G	1.94747e-16	-2.12276	-1.18798
143563418	chr8:143563418:C:G	1.876e-15	-3.51524e-10	-1.04555
143563505	chr8:143563505:A:G	2.16298e-15	-3.51524e-10	-0.903209
143563578	chr8:143563578:C:T	1.91592e-15	-3.51524e-10	-1.0245
143563789	chr8:143563789:A:G	1.00523e-15	-2.12567	0.45619
143564031	chr8:143564031:G:A	1.21271e-15	-0.327507	-1.15433
143564257	chr8:143564257:A:G	1.56556e-15	-3.51524e-10	-1.22645
143564517	chr8:143564517:G:A	8.03188e-16	-2.12681	0.232946
143564523	chr8:143564523:T:C	1.36782e-14	-3.51524e-10	0.941107
143564740	chr8:143564740:T:C	1.57102e-15	-3.51524e-10	-1.22297
143564788	chr8:143564788:G:A	5.02307e-16	-2.03206	-0.331178
143564835	chr8:143564835:G:A	2.40252e-16	-2.02531	-1.07545
143564997	chr8:143564997:C:T	3.12707e-16	-2.12335	-0.713832
143565498	chr8:143565498:T:C	1.12418e-14	-3.51524e-10	0.744943
143565524	chr8:143565524:T:G	2.25459e-16	-2.03851	-1.1258
143565720	chr8:143565720:G:A	1.82943e-15	-3.51524e-10	-1.07069
143565758	chr8:143565758:T:C	1.18518e-14	1.63107	-0.833287
143565821	chr8:143565821:T:G	7.29049e-16	-2.12649	0.135782
143565901	chr8:143565901:G:C	2.32132e-16	-2.06047	-1.07467
143566014	chr8:143566014:G:A	7.37976e-16	-2.1263	0.147763
143566023	chr8:143566023:A:G	7.03735e-16	-2.12572	0.0996692
143566111	chr8:143566111:T:C	2.19455e-16	-2.04858	-1.14272
143566339	chr8:143566339:C:T	2.20263e-16	-2.04177	-1.14586
143566472	chr8:143566472:A:G	1.61838e-15	-2.0383	0.84503
143566574	chr8:143566574:A:G	1.35018e-14	-3.51524e-10	0.92813
143566873	chr8:143566873:T:C	1.80629e-15	-3.51524e-10	-1.08342
143566986	chr8:143566986:G:A	2.29318e-16	-2.03638	-1.11096
143567206	chr8:143567206:C:T	3.82806e-15	-3.51524e-10	-0.332338
143567308	chr8:143567308:G:A	3.80127e-15	-3.51524e-10	-0.33936
143567380	chr8:143567380:A:G	1.70822e-14	-3.51524e-10	1.16334
143567431	chr8:143567431:A:G	2.02363e-14	-3.51524e-10	1.33278
143567520	chr8:143567520:C:T	2.74309e-16	-2.03877	-0.929425
143567831	chr8:143567831:G:A	1.88531e-15	-3.51524e-10	-1.0406
143568092	chr8:143568092:G:GT	1.67602e-15	-3.51524e-10	-1.15827
143568297	chr8:143568297:G:A	1.87021e-15	-3.51524e-10	-1.04865
143568333	chr8:143568333:G:A	1.62959e-15	0.0342636	-1.22063
143568377	chr8:143568377:G:A	9.42895e-16	-0.628515	-1.10498
143568538	chr8:143568538:C:G	2.06995e-15	-3.51524e-10	-0.94717
143568689	chr8:143568689:C:G	6.36049e-16	-2.12717	-2.67879e-10
143568892	chr8:143568892:A:G	4.84692e-16	-2.11957	-0.279369
143570111	chr8:143570111:T:A	2.42331e-16	-1.89524	-1.1969
143570610	chr8:143570610:T:A	2.3918e-15	-3.51524e-10	-0.802648
143570760	chr8:143570760:C:T	1.57104e-15	-3.51524e-10	-1.22296
143570962	chr8:143570962:C:T	1.75514e-15	-3.51524e-10	-1.11215
143571227	chr8:143571227:G:A	2.8662e-14	1.12043	0.560449
143571357	chr8:143571357:GC:G	4.37654e-13	5.53086	-1.12413
143572079	chr8:143572079:G:A	6.58202e-16	-1.07875	-1.01419
143572085	chr8:143572085:A:G	1.90655e-15	-1.8402	0.810803
143572416	chr8:143572416:G:C	2.6104e-15	-3.51524e-10	-0.715191
143572424	chr8:143572424:G:T	7.80755e-16	-0.99007	-0.932118
143572878	chr8:143572878:T:C	1.90466e-15	-3.51524e-10	-1.03039
143573145	chr8:143573145:A:C	1.54621e-15	-0.261372	-0.977519
143573413	chr8:143573413:G:A	1.05585e-15	-1.62035	-2.67879e-10
143573527	chr8:143573527:G:A	8.66101e-16	-1.81845	-2.67879e-10
143573546	chr8:143573546:G:A	1.68923e-15	-3.51524e-10	-1.15042
143573552	chr8:143573552:G:A	3.45804e-15	-3.51524e-10	-0.433993
143573643	chr8:143573643:G:C	1.56904e-15	-3.51524e-10	-1.22423
143573672	chr8:143573672:C:T	1.64528e-15	-3.51524e-10	-1.17678
143573733	chr8:143573733:CCCTGGGGGTG:C	1.3905e-15	-1.63037	0.285344
143574017	chr8:143574017:C:T	1.52377e-15	-1.5982	0.344697
143574086	chr8:143574086:C:T	1.79572e-15	-3.51524e-10	-1.08929
143574174	chr8:143574174:T:C	1.38214e-15	-1.80899	0.457931
143574584	chr8:143574584:T:C	1.34948e-15	-1.63277	0.25779
143574594	chr8:143574594:C:T	3.68985e-16	-2.0213	-0.650391
143574595	chr8:143574595:G:A	1.41826e-15	-1.61208	0.286809
143574953	chr8:143574953:A:G	1.59816e-15	-3.51524e-10	-1.20584
143575242	chr8:143575242:C:G	1.72102e-15	-3.51524e-10	-1.13178
143575430	chr8:143575430:G:A	3.42606e-16	-2.00283	-0.743036
143575580	chr8:143575580:C:T	5.6214e-15	-3.51524e-10	0.0518861
143575631	chr8:143575631:G:A	2.50136e-16	-1.83109	-1.22935
143575766	chr8:143575766:C:T	1.57322e-15	-3.51524e-10	-1.22157
143576200	chr8:143576200:C:T	5.86661e-15	1.32029	-1.2257
143576291	chr8:143576291:G:A	1.81253e-15	-3.51524e-10	-1.07997
143576308	chr8:143576308:C:T	1.62435e-15	-3.51524e-10	-1.18959
143576560	chr8:143576560:G:A	6.97831e-16	-2.03447	-2.67879e-10
143577195	chr8:143577195:G:A	1.59198e-15	-3.51524e-10	-1.20972
143577438	chr8:143577438:A:G	2.8572e-16	-1.78844	-1.139
143577728	chr8:143577728:C:T	6.6534e-15	-3.51524e-10	0.220434
143577876	chr8:143577876:G:A	3.2541e-16	-1.59537	-1.20199
143578019	chr8:143578019:A:G	1.95388e-16	-2.07817	-1.2293
143578375	chr8:143578375:A:G	3.19602e-16	-2.05736	-0.758019
143578405	chr8:143578405:C:G	2.7208e-16	-1.99604	-0.980308
143578544	chr8:143578544:A:T	3.95449e-15	-3.51524e-10	-0.299842
143578658	chr8:143578658:C:A	2.67988e-15	-3.51524e-10	-0.688924
143579041	chr8:143579041:T:C	1.65294e-15	-3.51524e-10	-1.17214
143579350	chr8:143579350:G:A	1.61109e-15	-3.51524e-10	-1.19779
143580060	chr8:143580060:C:T	8.21345e-16	-1.87151	-2.67879e-10
143580183	chr8:143580183:G:A	4.99229e-16	-1.14151	-1.22787
143580849	chr8:143580849:G:A	1.01399e-15	-1.66081	-2.67879e-10
143580858	chr8:143580858:T:G	1.57479e-15	-3.51524e-10	-1.22057
143580905	chr8:143580905:G:A	7.28397e-15	1.4458	-1.13482
143580948	chr8:143580948:C:T	6.61535e-16	-2.08789	-2.67879e-10
143580995	chr8:143580995:G:A	1.61394e-15	-3.51524e-10	-1.19602
143581017	chr8:143581017:G:A	1.75277e-15	-3.51524e-10	-1.1135
143581117	chr8:143581117:C:T	2.83222e-15	-3.51524e-10	-0.633635
143581463	chr8:143581463:A:AG	1.60462e-15	-3.51524e-10	-1.20181
143581491	chr8:143581491:G:A	5.6741e-16	-1.01252	-1.22885
143581540	chr8:143581540:G:A	7.62665e-16	-1.94563	-2.67879e-10
143581847	chr8:143581847:G:A	2.87597e-14	-3.51524e-10	1.68428
143581877	chr8:143581877:T:C	2.57669e-15	-3.51524e-10	-0.728188
143581970	chr8:143581970:A:G	6.14293e-15	-3.51524e-10	0.140606
143582063	chr8:143582063:A:C	2.62405e-16	-1.96915	-1.04341
143582129	chr8:143582129:G:A	4.43063e-16	-1.98105	-0.50769
143582149	chr8:143582149:C:G	5.59867e-16	-1.0737	-1.18106
143582165	chr8:143582165:G:A	3.25826e-16	-1.99634	-0.799745
143582424	chr8:143582424:C:T	2.06198e-16	-2.02568	-1.22793
143582454	chr8:143582454:C:T	2.53711e-16	-2.02278	-1.02347
143582486	chr8:143582486:C:T	5.12419e-16	-1.99006	-0.353247
143582517	chr8:143582517:G:A	4.2901e-16	-1.92353	-0.597435
143582691	chr8:143582691:A:G	1.56974e-15	-3.51524e-10	-1.22379
143582805	chr8:143582805:G:C	3.16611e-16	-1.99329	-0.831486
143582886	chr8:143582886:C:T	2.24033e-15	-3.51524e-10	-0.868072
143583176	chr8:143583176:G:A	6.19648e-15	-3.51524e-10	0.149287
143583399	chr8:143583399:T:C	4.66964e-14	2.99843	-0.829456
143583481	chr8:143583481:T:C	4.23732e-15	-3.51524e-10	-0.230765
143583503	chr8:143583503:C:CTG	2.52339e-15	-3.51524e-10	-0.749091
143583510	chr8:143583510:C:A	2.48359e-16	-1.96755	-1.10003
143583592	chr8:143583592:G:A	1.20165e-14	1.84506	-1.03347
143583707	chr8:143583707:T:TGTGGCC	2.51606e-15	-3.51524e-10	-0.752001
143583952	chr8:143583952:G:A	1.18182e-14	1.8302	-1.03525
143584245	chr8:143584245:G:A	2.48472e-14	-3.51524e-10	1.53805
143584527	chr8:143584527:A:G	5.04695e-16	-2.12229	-0.236211
143584598	chr8:143584598:C:G	3.5274e-15	-3.51524e-10	-0.414134
143584616	chr8:143584616:C:T	1.59853e-15	-3.51524e-10	-1.20561
143584790	chr8:143584790:C:T	5.03274e-15	0.788698	-0.847428
143585097	chr8:143585097:A:C	6.43898e-16	-2.11491	-2.67879e-10
143585112	chr8:143585112:G:A	1.76014e-14	-3.51524e-10	1.19328
143585262	chr8:143585262:G:A	7.23154e-16	-1.9483	-0.05053
143585585	chr8:143585585:C:T	1.51971e-14	2.24059	-1.19418
143585668	chr8:143585668:C:T	1.75886e-15	-3.51524e-10	-1.11003
143586420	chr8:143586420:T:C	1.24724e-14	2.04573	-1.19691
143586549	chr8:143586549:A:G	3.66762e-16	-1.94375	-0.73399
143586641	chr8:143586641:T:A	6.82178e-16	-2.05716	-2.67879e-10
143586768	chr8:143586768:G:A	5.53676e-15	-3.51524e-10	0.0367144
143586977	chr8:143586977:C:T	2.04657e-15	-3.51524e-10	-0.958531
143586994	chr8:143586994:G:A	3.96383e-16	-1.93353	-0.666541
143587101	chr8:143587101:G:A	1.5865e-15	-3.51524e-10	-1.21317
143587342	chr8:143587342:T:G	4.03771e-16	-2.09571	-0.485891
143587403	chr8:143587403:C:T	1.89046e-15	-0.0741864	-0.963689
143587466	chr8:143587466:A:C	2.00574e-15	-1.74269	0.764006
143588470	chr8:143588470:C:T	1.53701e-14	2.28636	-1.22863
143588780	chr8:143588780:C:T	1.85505e-15	-0.126537	-0.930248
143589735	chr8:143589735:G:A	2.00471e-15	-3.51524e-10	-0.979194
143589752	chr8:143589752:G:A	1.7205e-15	-0.272263	-0.859815
143589785	chr8:143589785:C:T	1.59838e-15	-3.51524e-10	-1.20571
143589786	chr8:143589786:G:A	6.49889e-16	-1.93938	-0.166268
143589877	chr8:143589877:C:T	2.04666e-15	-3.51524e-10	-0.958484
143590371	chr8:143590371:T:C	1.29795e-14	2.11787	-1.22919
143590418	chr8:143590418:C:T	3.87674e-15	-3.51524e-10	-0.3197
143590463	chr8:143590463:T:C	4.83684e-15	-3.51524e-10	-0.0984342
143590768	chr8:143590768:G:A	6.48802e-15	1.35893	-1.16367
143590788	chr8:143590788:T:A	1.93888e-15	-3.51524e-10	-1.01258
143590872	chr8:143590872:A:C	9.25318e-15	1.77924	-1.22897
143590895	chr8:143590895:G:A	8.34314e-16	-1.70634	-0.149497
143590927	chr8:143590927:G:A	4.98238e-16	-1.80798	-0.563396
143591001	chr8:143591001:C:T	3.69122e-15	-3.51524e-10	-0.368737
143591363	chr8:143591363:G:A	3.86809e-16	-1.94375	-0.680767
143591402	chr8:143591402:G:C	1.84419e-15	-3.51524e-10	-1.06266
143591493	chr8:143591493:G:A	3.75178e-15	-3.51524e-10	-0.352465
143591786	chr8:143591786:C:A	7.91313e-16	-1.67996	-0.228792
143591836	chr8:143591836:C:T	3.30963e-15	-3.51524e-10	-0.477858
143591912	chr8:143591912:C:A	1.75862e-15	-3.51524e-10	-1.11017
143592003	chr8:143592003:C:T	4.70744e-15	-3.51524e-10	-0.125552
143592174	chr8:143592174:T:C	2.85836e-15	-3.51524e-10	-0.624446
143592346	chr8:143592346:G:T	1.13685e-14	1.9842	-1.22805
143592388	chr8:143592388:T:C	1.12323e-14	1.97232	-1.22822
143592602	chr8:143592602:G:A	1.11855e-15	-0.432137	-1.13053
143592878	chr8:143592878:G:A	1.76562e-15	-0.160413	-0.945778
143593249	chr8:143593249:T:TA	7.03897e-15	1.46523	-1.18846
143593320	chr8:143593320:C:T	1.59552e-15	-3.51524e-10	-1.2075
143593502	chr8:143593502:C:T	1.17377e-15	-1.51448	-2.67879e-10
143593635	chr8:143593635:G:A	2.11836e-15	-3.51524e-10	-0.924053
143594064	chr8:143594064:G:C	8.72665e-16	-1.91268	0.101785
143594154	chr8:143594154:A:C	3.2621e-15	-3.51524e-10	-0.492323
143594162	chr8:143594162:C:T	1.58706e-15	-3.51524e-10	-1.21281
143594233	chr8:143594233:A:G	1.13694e-14	1.9846	-1.22838
143594566	chr8:143594566:C:T	1.16398e-14	2.00837	-1.22863
143594692	chr8:143594692:C:T	5.8675e-15	0.257276	-0.162543
143594933	chr8:143594933:T:C	1.50502e-15	-1.9447	0.678806
143595052	chr8:143595052:T:C	1.11402e-14	1.96417	-1.2283
143595348	chr8:143595348:G:T	1.91168e-15	-3.51524e-10	-1.02672
143596176	chr8:143596176:C:T	6.76356e-15	1.39639	-1.15954
143596638	chr8:143596638:C:A	2.12375e-15	-3.51524e-10	-0.921513
143596658	chr8:143596658:C:T	1.66411e-15	-3.51524e-10	-1.1654
143596704	chr8:143596704:C:T	3.57078e-16	-1.48749	-1.21701
143596724	chr8:143596724:T:C	4.67103e-15	-3.51524e-10	-0.133316
143597129	chr8:143597129:G:A	8.61688e-16	-1.8528	0.0292467
143597414	chr8:143597414:A:C	1.82633e-15	-3.51524e-10	-1.07238
143598687	chr8:143598687:G:A	1.97828e-16	-2.09018	-1.20487
143599481	chr8:143599481:G:A	1.60955e-15	-3.51524e-10	-1.19874
143599544	chr8:143599544:G:A	4.78787e-16	-1.92124	-0.489952
143599607	chr8:143599607:G:T	4.53607e-15	0.564362	-0.726996
143599834	chr8:143599834:C:T	1.07265e-15	-1.60457	-2.67879e-10
143599858	chr8:143599858:C:T	1.58944e-14	-3.51524e-10	1.09127
143600065	chr8:143600065:G:A	2.1115e-14	-3.51524e-10	1.37529
143600531	chr8:143600531:C:T	1.56368e-15	-3.51524e-10	-1.22765
143600578	chr8:143600578:C:T	8.68251e-16	-2.10533	0.289362
143600948	chr8:143600948:GC:G	1.56368e-15	-3.51524e-10	-1.22765
143601357	chr8:143601357:A:G	1.62783e-14	-3.51524e-10	1.11514
143601629	chr8:143601629:C:T	1.57045e-15	-3.51524e-10	-1.22333
143601764	chr8:143601764:C:T	1.78008e-14	0.622064	0.582484
143601796	chr8:143601796:T:C	1.57308e-15	-3.51524e-10	-1.22166
143601805	chr8:143601805:A:G	2.5352e-14	0.448586	1.10958
143602045	chr8:143602045:A:G	1.17794e-14	0.364486	0.427169
143602185	chr8:143602185:G:A	8.31576e-15	-3.51524e-10	0.443457
143602217	chr8:143602217:ATCT:A	1.70418e-14	0.551772	0.609202
143602275	chr8:143602275:G:A	1.21302e-15	-1.48158	-2.67879e-10
143602304	chr8:143602304:T:C	1.85106e-15	-1.96557	0.906633
143602344	chr8:143602344:C:T	6.22457e-16	-2.10053	-0.0482424
143602532	chr8:143602532:C:T	3.41118e-16	-2.03322	-0.717006
143602777	chr8:143602777:G:A	1.92129e-15	-0.860706	-0.160994
143603102	chr8:143603102:G:A	2.31236e-15	0.317305	-1.15373
143603183	chr8:143603183:G:C	9.48272e-15	-3.51524e-10	0.574776
143603392	chr8:143603392:G:A	5.02881e-15	-3.51524e-10	-0.0595107
143603407	chr8:143603407:G:A	6.3605e-16	-2.12717	-2.67879e-10
143603515	chr8:143603515:C:T	7.50237e-16	-1.843	-0.119063
143604574	chr8:143604574:C:A	2.42265e-15	-3.51524e-10	-0.789833
143604828	chr8:143604828:T:C	8.35517e-16	-1.53801	-0.316392
143604922	chr8:143604922:T:C	1.55191e-15	-0.804229	-0.43098
143605551	chr8:143605551:C:T	1.15265e-15	-0.802762	-0.72987
143606976	chr8:143606976:C:T	1.48142e-15	-0.647017	-0.634675
143607028	chr8:143607028:C:T	2.32297e-15	-3.51524e-10	-0.831847
143607119	chr8:143607119:C:T	3.57947e-16	-1.79006	-0.912003
143607418	chr8:143607418:G:A	8.62947e-16	-0.755656	-1.06644
143607601	chr8:143607601:C:A	2.24137e-16	-1.94071	-1.22948
143607744	chr8:143607744:C:T	6.81278e-16	-0.839375	-1.2191
143607785	chr8:143607785:G:A	1.56615e-15	-3.51524e-10	-1.22607
143607788	chr8:143607788:T:C	1.56094e-15	-3.51524e-10	-1.22941
143607826	chr8:143607826:C:T	2.55956e-15	-3.51524e-10	-0.734858
143607844	chr8:143607844:T:C	4.10926e-16	-2.06144	-0.5026
143608232	chr8:143608232:C:T	7.40202e-16	-1.97553	-2.67879e-10
143608478	chr8:143608478:G:C	1.47036e-15	-2.10562	0.816432
143608716	chr8:143608716:A:C	9.8721e-16	-0.754766	-0.932802
143609221	chr8:143609221:GC:G	6.42145e-16	-2.11764	-2.67879e-10
143609342	chr8:143609342:G:C	1.02005e-15	-1.91204	0.257197
143609728	chr8:143609728:G:A	2.00653e-15	-3.51524e-10	-0.978288
143609795	chr8:143609795:G:A	1.6149e-15	-3.51524e-10	-1.19542
143609838	chr8:143609838:G:A	1.05514e-14	-3.51524e-10	0.681565
143609971	chr8:143609971:T:C	1.58238e-15	-3.51524e-10	-1.21577
143610015	chr8:143610015:A:G	3.74072e-16	-1.4397	-1.2183
143610318	chr8:143610318:A:G	6.41148e-16	-2.11919	-2.67879e-10
143610425	chr8:143610425:A:G	2.32364e-14	-3.51524e-10	1.47103
143610800	chr8:143610800:A:C	6.7948e-16	-2.06112	-2.67879e-10
143610801	chr8:143610801:C:T	7.70676e-16	-0.758884	-1.1763
143611091	chr8:143611091:G:A	4.20579e-16	-1.67813	-0.862685
143611114	chr8:143611114:G:A	5.93058e-16	-2.05203	-0.14513
143611266	chr8:143611266:C:T	2.0896e-16	-2.12478	-1.11553
143611349	chr8:143611349:T:C	4.52393e-15	-3.51524e-10	-0.165313
143611351	chr8:143611351:T:C	4.53814e-15	0.150113	-0.312292
143611438	chr8:143611438:CCAGA:C	2.18967e-16	-2.12717	-1.06636
143611475	chr8:143611475:C:T	1.6068e-15	-3.51524e-10	-1.20045
143611669	chr8:143611669:C:T	9.0955e-16	-0.61836	-1.15114
143611680	chr8:143611680:C:T	5.13982e-16	-1.23025	-1.11001
143611748	chr8:143611748:C:T	6.70377e-16	-2.07461	-2.67879e-10
143611897	chr8:143611897:C:T	2.47399e-15	0.342557	-1.11142
143611987	chr8:143611987:C:G	1.86102e-15	-3.51524e-10	-1.05357
143612191	chr8:143612191:G:A	1.59079e-15	-3.51524e-10	-1.21046
143612250	chr8:143612250:GCTGGCTCACTAGACGTTT:G	2.53618e-15	-3.51524e-10	-0.744036
143612452	chr8:143612452:C:T	2.55143e-15	-3.51524e-10	-0.738042
143612834	chr8:143612834:T:C	1.80615e-15	-3.51524e-10	-1.0835
143612883	chr8:143612883:G:A	4.5177e-15	-3.51524e-10	-0.166693
143613148	chr8:143613148:G:A	1.0228e-14	0.650433	-2.67879e-10
143613165	chr8:143613165:C:T	1.75918e-15	-3.51524e-10	-1.10984
143613396	chr8:143613396:C:T	2.20276e-16	-2.12608	-1.06149
143613445	chr8:143613445:C:T	1.80065e-15	-3.51524e-10	-1.08655
143613917	chr8:143613917:G:A	7.02789e-16	-2.02739	-2.67879e-10
143614019	chr8:143614019:G:C	1.599e-15	-3.51524e-10	-1.20532
143614033	chr8:143614033:T:C	2.9405e-16	-2.12536	-0.773342
143614291	chr8:143614291:C:T	7.94617e-16	-1.90459	-2.67879e-10
143614555	chr8:143614555:G:A	6.60001e-16	-2.09021	-2.67879e-10
143614744	chr8:143614744:A:G	2.01739e-15	-3.51524e-10	-0.972892
143614871	chr8:143614871:A:G	2.00155e-15	0.22425	-1.20502
143615483	chr8:143615483:A:G	2.70359e-16	-2.12487	-0.857826
143615851	chr8:143615851:G:C	3.30901e-16	-1.67978	-1.10085
143615890	chr8:143615890:TG:T	3.7774e-15	-3.51524e-10	-0.34566
143616361	chr8:143616361:G:A	3.49585e-15	-3.51524e-10	-0.423117
143617254	chr8:143617254:G:C	2.30099e-14	1.31163	0.1496
143617431	chr8:143617431:G:A	1.38093e-15	-0.133153	-1.21879
143617438	chr8:143617438:G:A	2.15606e-15	-3.51524e-10	-0.906415
143617735	chr8:143617735:C:G	3.03518e-15	0.441588	-1.00601
143617787	chr8:143617787:C:G	2.40001e-15	0.269838	-1.06906
143618159	chr8:143618159:C:A	2.02175e-15	-3.51524e-10	-0.970731
143631760	chr8:143631760:A:G	1.90207e-15	-3.51524e-10	-1.03175
143632677	chr8:143632677:C:T	1.6132e-15	-3.51524e-10	-1.19647
143632815	chr8:143632815:T:C	7.80241e-15	-3.51524e-10	0.379738
143632942	chr8:143632942:C:T	4.36194e-15	-3.51524e-10	-0.201779
143633179	chr8:143633179:G:A	1.92044e-16	-2.11885	-1.20588
143633397	chr8:143633397:T:C	9.44209e-15	-3.51524e-10	0.570483
143633436	chr8:143633436:A:T	1.89002e-15	-3.51524e-10	-1.03811
143634012	chr8:143634012:G:A	2.62061e-16	-1.85937	-1.1545
143634034	chr8:143634034:A:G	4.07987e-16	-1.99612	-0.575101
143634087	chr8:143634087:G:A	1.80109e-15	-3.51524e-10	-1.08631
143634142	chr8:143634142:C:T	6.38426e-16	-2.12344	-2.67879e-10
143634428	chr8:143634428:C:T	2.18552e-15	-3.51524e-10	-0.892843
143634440	chr8:143634440:G:C	9.51766e-16	-1.72413	-2.67879e-10
143634633	chr8:143634633:C:T	3.36089e-15	-3.51524e-10	-0.462488
143634649	chr8:143634649:C:T	6.93235e-15	-3.51524e-10	0.261504
143634859	chr8:143634859:TTTGC:T	1.7745e-15	-3.51524e-10	-1.10118
143634863	chr8:143634863:C:T	2.1904e-15	-3.51524e-10	-0.890609
143634985	chr8:143634985:C:T	1.44065e-15	-0.0807802	-1.22882
143634996	chr8:143634996:A:C	1.30305e-14	-0.296073	1.18867
143635081	chr8:143635081:C:T	2.44362e-16	-2.05709	-1.02671
143635201	chr8:143635201:A:G	1.99292e-15	-3.51524e-10	-0.985095
143635484	chr8:143635484:G:A	2.37354e-15	-3.51524e-10	-0.810312
143635748	chr8:143635748:A:G	1.91542e-16	-2.09831	-1.22903
143636398	chr8:143636398:G:C	1.20592e-15	-0.382637	-1.10482
143636507	chr8:143636507:C:T	1.57387e-15	-3.51524e-10	-1.22116
143636579	chr8:143636579:C:T	6.88303e-16	-2.04822	-2.67879e-10
143637013	chr8:143637013:C:T	1.75774e-15	-3.51524e-10	-1.11066
143637133	chr8:143637133:G:A	1.80849e-15	-3.51524e-10	-1.0822
143637138	chr8:143637138:T:C	1.58247e-15	-3.51524e-10	-1.21571
143637379	chr8:143637379:G:T	3.05236e-14	1.7438	-2.67879e-10
143637410	chr8:143637410:T:A	3.44288e-16	-1.53987	-1.2011
143637775	chr8:143637775:C:G	1.23342e-15	-0.332543	-1.13236
143637882	chr8:143637882:C:A	2.68865e-15	-3.51524e-10	-0.685657
143638135	chr8:143638135:G:A	2.26208e-15	-3.51524e-10	-0.858411
143638201	chr8:143638201:T:C	1.75404e-15	-3.51524e-10	-1.11277
143638703	chr8:143638703:C:T	1.36796e-15	-0.133992	-1.22738
143638761	chr8:143638761:T:A	2.88184e-16	-2.0108	-0.908045
143639088	chr8:143639088:T:C	3.15982e-16	-1.5999	-1.22687
143639111	chr8:143639111:C:T	4.14302e-15	-0.253269	-2.67879e-10
143639570	chr8:143639570:G:A	1.36181e-15	-0.182899	-1.18298
143640022	chr8:143640022:A:G	1.34419e-15	-0.202177	-1.17672
143640250	chr8:143640250:T:C	6.01196e-15	0.119055	-2.67879e-10
143640585	chr8:143640585:C:T	2.23373e-16	-2.05817	-1.11543
143641180	chr8:143641180:A:G	1.88885e-15	-3.51524e-10	-1.03872
143641368	chr8:143641368:A:G	5.07083e-16	-1.1715	-1.18227
143641825	chr8:143641825:A:G	8.07541e-16	-0.674023	-1.21443
143642027	chr8:143642027:G:A	2.38531e-15	-3.51524e-10	-0.805367
143642172	chr8:143642172:C:T	3.57359e-16	-1.53651	-1.1672
143642280	chr8:143642280:C:G	4.43026e-16	-2.04877	-0.440054
143642361	chr8:143642361:T:C	3.21812e-16	-1.62012	-1.18836
143642834	chr8:143642834:C:T	2.63597e-16	-2.00735	-1.00068
143642893	chr8:143642893:C:T	5.9339e-16	-1.04847	-1.14812
143643149	chr8:143643149:G:A	7.59245e-16	-0.728348	-1.22178
143643267	chr8:143643267:A:G	8.16211e-16	-0.653736	-1.22404
143643377	chr8:143643377:C:T	2.21063e-16	-2.07925	-1.10475
143643588	chr8:143643588:T:G	6.36057e-16	-0.97686	-1.1503
143644000	chr8:143644000:C:T	2.13089e-15	-3.51524e-10	-0.918154
143644511	chr8:143644511:T:C	2.81816e-15	0.415242	-1.05385
143644609	chr8:143644609:G:A	1.9491e-15	-3.51524e-10	-1.00733
143644658	chr8:143644658:G:A	2.36319e-16	-1.95418	-1.16309
143644758	chr8:143644758:A:C	1.15435e-15	-0.485726	-1.04543
143644992	chr8:143644992:A:G	3.29847e-16	-1.57819	-1.20563
143645226	chr8:143645226:A:G	8.5228e-16	-1.83454	-2.67879e-10
143645232	chr8:143645232:A:G	9.81079e-16	-1.6938	-2.67879e-10
143645848	chr8:143645848:A:G	7.81157e-16	-0.753574	-1.1681
143645951	chr8:143645951:T:C	2.8508e-16	-2.09727	-0.832411
143645956	chr8:143645956:G:C	8.67141e-15	1.54628	-1.06094
143646271	chr8:143646271:G:A	2.34033e-16	-1.9503	-1.17669
143646925	chr8:143646925:C:T	1.57517e-15	-3.51524e-10	-1.22033
143647673	chr8:143647673:A:G	2.77436e-15	-3.51524e-10	-0.654275
143647878	chr8:143647878:G:A	2.00207e-16	-2.05375	-1.22935
143648089	chr8:143648089:T:G	2.5949e-15	-3.51524e-10	-0.721149
143648286	chr8:143648286:G:A	1.69437e-15	-3.51524e-10	-1.14738
143648545	chr8:143648545:T:A	1.59735e-15	-3.51524e-10	-1.20635
143649059	chr8:143649059:C:T	2.28657e-16	-1.96337	-1.18686
143649227	chr8:143649227:G:A	1.84783e-15	-1.06068	-2.67879e-10
143649293	chr8:143649293:AAAAC:A	2.35807e-16	-1.93062	-1.18882
143649338	chr8:143649338:C:T	2.20635e-16	-1.95764	-1.2283
143649580	chr8:143649580:C:T	1.72946e-15	-3.51524e-10	-1.12688
143649856	chr8:143649856:G:A	7.39894e-16	-0.765936	-1.21001
143650193	chr8:143650193:C:T	2.5949e-15	-3.51524e-10	-0.721149
143650248	chr8:143650248:G:A	1.96222e-15	-3.51524e-10	-1.00062
143650949	chr8:143650949:G:A	1.5717e-15	-3.51524e-10	-1.22254
143651479	chr8:143651479:TATAAA:T	2.02268e-15	-3.51524e-10	-0.97027
143651635	chr8:143651635:C:T	3.18046e-16	-2.05191	-0.76835
143652036	chr8:143652036:C:T	5.97995e-15	-3.51524e-10	0.113717
143652080	chr8:143652080:CTCGCCTTTGT:C	2.67568e-15	-3.51524e-10	-0.690493
143652159	chr8:143652159:T:C	9.00002e-16	-1.78005	-2.67879e-10
143652371	chr8:143652371:C:G	8.59917e-16	-1.82561	-2.67879e-10
143652557	chr8:143652557:A:G	6.38288e-16	-2.12366	-2.67879e-10
143652963	chr8:143652963:C:T	2.25697e-15	-3.51524e-10	-0.860673
143653177	chr8:143653177:C:T	2.19835e-16	-2.08563	-1.10394
143653259	chr8:143653259:C:T	2.06147e-15	-3.51524e-10	-0.951275
143653289	chr8:143653289:T:A	6.54035e-16	-2.09929	-2.67879e-10
143653454	chr8:143653454:G:A	3.53356e-16	-1.70622	-1.00875
143653807	chr8:143653807:T:C	1.94081e-15	-3.51524e-10	-1.01159
143654062	chr8:143654062:G:C	2.38888e-16	-1.91744	-1.18902
143654244	chr8:143654244:TTCAG:T	1.59476e-15	-3.51524e-10	-1.20797
143654371	chr8:143654371:C:T	2.2502e-15	-3.51524e-10	-0.863676
143655154	chr8:143655154:GTGGT:G	2.08249e-15	-3.51524e-10	-0.941133
143655245	chr8:143655245:T:C	2.22517e-16	-1.95291	-1.22453
143655713	chr8:143655713:A:G	2.86522e-15	-3.51524e-10	-0.622051
143656637	chr8:143656637:C:T	2.13546e-15	-3.51524e-10	-0.916012
143656908	chr8:143656908:G:A	2.87058e-15	-3.51524e-10	-0.620181
143657128	chr8:143657128:G:A	2.46226e-16	-1.93557	-1.14062
143657214	chr8:143657214:G:A	2.87879e-15	-3.51524e-10	-0.617325
143657516	chr8:143657516:C:G	9.04641e-15	-3.51524e-10	0.527673
143657727	chr8:143657727:A:G	9.94647e-15	1.71781	-1.09528
143657997	chr8:143657997:C:T	8.60262e-16	-1.82521	-2.67879e-10
143658016	chr8:143658016:T:G	7.35338e-15	1.48608	-1.16562
143658209	chr8:143658209:A:G	1.67231e-15	-3.51524e-10	-1.16049
143658397	chr8:143658397:T:TC	2.93947e-15	-3.51524e-10	-0.596466
143658559	chr8:143658559:C:T	2.32915e-16	-1.93931	-1.19247
143658894	chr8:143658894:C:T	9.6949e-15	1.56623	-0.969321
143659008	chr8:143659008:T:C	1.66842e-15	0.0338451	-1.19666
143659045	chr8:143659045:A:G	6.65724e-16	-2.08158	-2.67879e-10
143659713	chr8:143659713:G:A	1.57363e-15	-3.51524e-10	-1.22131
143659823	chr8:143659823:G:A	8.00574e-15	-3.51524e-10	0.405464
143660264	chr8:143660264:TG:T	6.39434e-16	-2.12187	-2.67879e-10
143660383	chr8:143660383:C:T	1.5923e-15	-3.51524e-10	-1.20951
143660437	chr8:143660437:C:T	6.41547e-16	-2.11857	-2.67879e-10
143660954	chr8:143660954:G:A	2.10934e-16	-2.00348	-1.22743
143661492	chr8:143661492:G:A	2.5919e-15	-3.51524e-10	-0.722303
143662824	chr8:143662824:A:C	3.25227e-15	-3.51524e-10	-0.495342
143663110	chr8:143663110:A:G	2.41355e-16	-1.88625	-1.20993
143663157	chr8:143663157:C:T	2.95276e-15	-3.51524e-10	-0.591955
143663477	chr8:143663477:A:G	3.26141e-15	-3.51524e-10	-0.492535
143664185	chr8:143664185:G:A	1.60636e-15	-3.51524e-10	-1.20073
143664694	chr8:143664694:A:G	1.97509e-15	-3.51524e-10	-0.994081
143664709	chr8:143664709:G:A	1.62413e-15	-3.51524e-10	-1.18972
143664757	chr8:143664757:T:C	2.86451e-15	-3.51524e-10	-0.622297
143665234	chr8:143665234:G:A	2.20534e-15	-3.51524e-10	-0.883811
143665799	chr8:143665799:G:A	1.57373e-15	-3.51524e-10	-1.22124
143665805	chr8:143665805:G:C	3.09019e-15	-3.51524e-10	-0.546463
143666304	chr8:143666304:C:T	1.11201e-15	-0.365964	-1.20256
143667096	chr8:143667096:C:T	1.56254e-15	-3.51524e-10	-1.22838
143667234	chr8:143667234:C:T	1.95976e-15	-3.51524e-10	-1.00188
143667248	chr8:143667248:A:G	1.76752e-15	-3.51524e-10	-1.10512
143667568	chr8:143667568:T:G	2.05685e-15	-3.51524e-10	-0.95352
143667702	chr8:143667702:A:G	1.56605e-15	-3.51524e-10	-1.22614
143667715	chr8:143667715:G:A	1.89649e-15	-3.51524e-10	-1.03469
143668378	chr8:143668378:C:T	1.64147e-15	-3.51524e-10	-1.17911
143668507	chr8:143668507:T:C	7.1325e-16	-2.01262	-2.67879e-10
143668641	chr8:143668641:C:T	1.83396e-15	-3.51524e-10	-1.06822
143668715	chr8:143668715:T:C	1.97726e-15	-3.51524e-10	-0.992982
143668840	chr8:143668840:G:A	2.17307e-15	-3.51524e-10	-0.898555
143668976	chr8:143668976:A:AC	2.05984e-15	-3.51524e-10	-0.952067
143669022	chr8:143669022:A:C	1.64511e-15	-3.51524e-10	-1.17689
143669351	chr8:143669351:C:T	1.56085e-15	-3.51524e-10	-1.22946
143669418	chr8:143669418:A:G	8.35926e-16	-0.821337	-1.03257
143669685	chr8:143669685:G:C	2.65342e-15	-3.51524e-10	-0.698847
143669728	chr8:143669728:C:G	8.26235e-16	-1.33847	-0.527101
143669921	chr8:143669921:T:C	1.49165e-15	-0.0640271	-1.21079
143670053	chr8:143670053:T:G	1.59503e-15	-3.51524e-10	-1.2078
143670086	chr8:143670086:G:A	2.09964e-15	-3.51524e-10	-0.932929
143670116	chr8:143670116:A:G	2.55882e-15	-3.51524e-10	-0.735148
143670164	chr8:143670164:T:A	2.07502e-15	-3.51524e-10	-0.944723
143670178	chr8:143670178:A:C	1.01925e-15	-0.518179	-1.13745
143670238	chr8:143670238:G:C	1.40137e-15	-0.110082	-1.22716
143670239	chr8:143670239:G:T	1.37445e-15	-0.128624	-1.22802
143670272	chr8:143670272:C:A	2.07771e-15	-3.51524e-10	-0.943429
143670290	chr8:143670290:A:G	2.63053e-15	-3.51524e-10	-0.707509
143670357	chr8:143670357:A:C	7.14056e-16	-2.01149	-2.67879e-10
143670801	chr8:143670801:A:G	2.67746e-15	-3.51524e-10	-0.689826
143670829	chr8:143670829:A:T	3.36028e-15	-3.51524e-10	-0.462669
143671085	chr8:143671085:T:C	1.86804e-16	-2.12669	-1.2257
143671111	chr8:143671111:G:A	1.7644e-15	-3.51524e-10	-1.10688
143671297	chr8:143671297:C:T	7.1995e-16	-0.787469	-1.2158
143671316	chr8:143671316:A:G	2.2667e-15	-3.51524e-10	-0.856371
143671368	chr8:143671368:T:C	2.22031e-15	-3.51524e-10	-0.877046
143671393	chr8:143671393:G:A	1.65132e-15	-3.51524e-10	-1.17312
143671524	chr8:143671524:G:A	7.46667e-16	-0.747115	-1.21972
143671780	chr8:143671780:G:C	2.23905e-16	-2.11553	-1.0557
143671787	chr8:143671787:T:G	2.19392e-15	-3.51524e-10	-0.889007
143672215	chr8:143672215:A:G	7.35378e-16	-0.791917	-1.19015
143672551	chr8:143672551:T:C	8.92461e-16	-1.78847	-2.67879e-10
143672659	chr8:143672659:G:A	1.68307e-15	-3.51524e-10	-1.15407
143672670	chr8:143672670:A:G	2.92307e-16	-2.0675	-0.837143
143672856	chr8:143672856:G:A	2.09892e-15	-3.51524e-10	-0.933273
143673387	chr8:143673387:G:A	2.27936e-15	-3.51524e-10	-0.850798
143673634	chr8:143673634:A:T	2.197e-15	-3.51524e-10	-0.887603
143673644	chr8:143673644:A:T	1.62015e-15	-3.51524e-10	-1.19218
143673672	chr8:143673672:A:C	6.66643e-16	-2.08019	-2.67879e-10
143673732	chr8:143673732:T:C	3.07621e-15	-3.51524e-10	-0.550997
143674054	chr8:143674054:T:G	1.69792e-15	-3.51524e-10	-1.14529
143674462	chr8:143674462:T:C	8.76266e-16	-0.889892	-0.916889
143674655	chr8:143674655:G:A	2.13879e-16	-2.11922	-1.09782
143674750	chr8:143674750:A:G	1.61293e-15	-3.51524e-10	-1.19664
143674940	chr8:143674940:G:A	6.36236e-16	-2.12688	-2.67879e-10
143674970	chr8:143674970:T:C	1.67018e-15	-3.51524e-10	-1.16176
143674998	chr8:143674998:GCGGGTCCTCGGCGTGTGGTGCCTGGAGTGACGT:G	1.72344e-15	-3.51524e-10	-1.13037
143675063	chr8:143675063:C:T	1.34146e-15	-1.38094	-2.67879e-10
143675126	chr8:143675126:A:G	1.63829e-15	-3.51524e-10	-1.18104
143675159	chr8:143675159:C:T	1.65773e-15	-3.51524e-10	-1.16925
143675433	chr8:143675433:G:C	1.56292e-15	-3.51524e-10	-1.22814
143675437	chr8:143675437:T:G	1.5625e-15	-3.51524e-10	-1.22841
143675450	chr8:143675450:A:G	1.56293e-15	-3.51524e-10	-1.22813
143675665	chr8:143675665:C:T	1.64383e-15	-3.51524e-10	-1.17767
143675942	chr8:143675942:T:C	1.88175e-16	-2.12476	-1.22032
143675983	chr8:143675983:A:G	1.80965e-15	-3.51524e-10	-1.08156
143676183	chr8:143676183:C:T	2.25053e-15	-3.51524e-10	-0.863528
143676687	chr8:143676687:C:T	2.09309e-15	-3.51524e-10	-0.936054
143676929	chr8:143676929:C:T	1.58278e-15	-3.51524e-10	-1.21551
143677058	chr8:143677058:C:T	4.49341e-14	-3.51524e-10	2.1305
143677481	chr8:143677481:T:C	8.39966e-16	-0.619954	-1.22913
143677594	chr8:143677594:T:C	4.61844e-16	-2.03702	-0.4102
143677765	chr8:143677765:G:A	6.12669e-16	-0.996972	-1.16765
143677769	chr8:143677769:A:T	2.249e-16	-2.10619	-1.06061
143677845	chr8:143677845:C:T	2.18562e-16	-2.08952	-1.10586
143677975	chr8:143677975:C:T	6.38377e-16	-2.12352	-2.67879e-10
143678137	chr8:143678137:C:T	1.88118e-14	2.21606	-0.956267
143678283	chr8:143678283:C:T	1.58141e-15	-3.51524e-10	-1.21638
143678318	chr8:143678318:G:A	1.84438e-15	-3.51524e-10	-1.06255
143678418	chr8:143678418:G:A	1.9308e-16	-2.12103	-1.19831
143678473	chr8:143678473:C:T	1.76647e-15	-3.51524e-10	-1.10571
143678497	chr8:143678497:T:C	1.58463e-15	-3.51524e-10	-1.21435
143678827	chr8:143678827:G:C	1.30209e-14	1.71961	-0.827753
143678978	chr8:143678978:T:C	3.57624e-15	-3.51524e-10	-0.400383
143678979	chr8:143678979:G:A	2.86267e-15	-3.51524e-10	-0.62294
143679075	chr8:143679075:C:G	2.38702e-16	-2.0401	-1.06713
143679125	chr8:143679125:G:A	1.95735e-15	-3.51524e-10	-1.0031
143679554	chr8:143679554:A:G	5.73594e-16	-1.947	-0.283533
143679558	chr8:143679558:G:A	1.61351e-15	-3.51524e-10	-1.19628
143680087	chr8:143680087:CT:C	1.60356e-15	-3.51524e-10	-1.20247
143680098	chr8:143680098:G:A	1.56139e-15	-3.51524e-10	-1.22912
143680108	chr8:143680108:C:T	1.60928e-15	-3.51524e-10	-1.19891
143680320	chr8:143680320:G:A	3.4113e-16	-1.99092	-0.759271
143680395	chr8:143680395:G:T	1.59322e-15	-3.51524e-10	-1.20894
143680419	chr8:143680419:A:G	2.64052e-14	2.66242	-1.06355
143680563	chr8:143680563:GC:G	1.58919e-15	-3.51524e-10	-1.21147
143680694	chr8:143680694:C:T	1.58865e-15	-3.51524e-10	-1.21181
143680756	chr8:143680756:C:T	1.59278e-15	-3.51524e-10	-1.20921
143681032	chr8:143681032:A:G	9.40086e-16	-1.73648	-2.67879e-10
143681067	chr8:143681067:C:T	8.70073e-16	-1.94582	0.131951
143681102	chr8:143681102:G:C	1.58932e-15	-3.51524e-10	-1.21139
143681413	chr8:143681413:G:A	1.07072e-15	-1.9345	0.328136
143681491	chr8:143681491:G:T	1.81478e-15	-3.51524e-10	-1.07873
143681568	chr8:143681568:G:A	1.82135e-15	-3.51524e-10	-1.07512
143681603	chr8:143681603:C:T	9.98887e-16	-0.761148	-0.91466
143681630	chr8:143681630:A:G	1.68627e-15	-3.51524e-10	-1.15217
143681800	chr8:143681800:A:C	1.92997e-16	-2.12555	-1.19423
143681949	chr8:143681949:G:A	2.85168e-16	-2.0726	-0.85677
143682256	chr8:143682256:G:A	1.79145e-15	-3.51524e-10	-1.09167
143682450	chr8:143682450:T:C	1.77373e-15	-3.51524e-10	-1.10161
143682593	chr8:143682593:A:G	1.79999e-15	-3.51524e-10	-1.08691
143682679	chr8:143682679:G:A	1.05262e-14	-3.51524e-10	0.679177
143682785	chr8:143682785:G:A	2.64545e-14	2.69994	-1.09921
143682954	chr8:143682954:A:G	2.09559e-16	-2.12685	-1.11059
143683079	chr8:143683079:G:A	1.57033e-15	-3.51524e-10	-1.22341
143683146	chr8:143683146:G:C	1.73143e-15	-3.51524e-10	-1.12575
143683342	chr8:143683342:G:C	1.90806e-16	-2.12711	-1.20408
143683383	chr8:143683383:T:C	1.89803e-16	-2.12612	-1.21034
143683392	chr8:143683392:T:G	1.90674e-16	-2.12603	-1.20586
143683400	chr8:143683400:C:A	1.93167e-16	-2.12672	-1.19218
143683429	chr8:143683429:C:G	1.71566e-15	-3.51524e-10	-1.1349
143683430	chr8:143683430:C:G	2.89174e-16	-1.89	-1.02542
143683551	chr8:143683551:C:T	2.13503e-15	-3.51524e-10	-0.916214
143683573	chr8:143683573:C:T	2.91083e-15	-3.51524e-10	-0.606257
143683770	chr8:143683770:C:T	1.92366e-15	-3.51524e-10	-1.02047
143683898	chr8:143683898:G:A	1.87502e-15	-3.51524e-10	-1.04608
143683927	chr8:143683927:C:G	1.66927e-15	-3.51524e-10	-1.16231
143684005	chr8:143684005:C:T	2.00432e-15	-3.51524e-10	-0.979391
143684098	chr8:143684098:C:T	1.95625e-15	-3.51524e-10	-1.00367
143684491	chr8:143684491:G:T	3.29477e-15	0.47433	-0.956688
143684494	chr8:143684494:A:C	1.56794e-15	-3.51524e-10	-1.22493
143684934	chr8:143684934:C:T	1.66396e-15	-3.51524e-10	-1.16549
143684999	chr8:143684999:G:A	2.23787e-15	-3.51524e-10	-0.86917
143685001	chr8:143685001:G:A	2.8048e-16	-1.72448	-1.22146
143685262	chr8:143685262:C:T	4.80208e-16	-1.22317	-1.18507
143685554	chr8:143685554:C:T	1.61423e-15	-3.51524e-10	-1.19584
143685759	chr8:143685759:C:G	1.56353e-15	-3.51524e-10	-1.22775
143686002	chr8:143686002:A:T	1.70594e-15	-3.51524e-10	-1.14058
143686087	chr8:143686087:T:G	1.27245e-14	1.98452	-1.11568
143686147	chr8:143686147:A:G	2.49844e-16	-2.12201	-0.939602
143686362	chr8:143686362:G:A	2.23341e-16	-2.12715	-1.0466
143686702	chr8:143686702:C:T	6.8284e-16	-2.05619	-2.67879e-10
143686786	chr8:143686786:G:A	1.33374e-15	-0.157225	-1.22948
143686835	chr8:143686835:TAAAC:T	2.68228e-15	-3.51524e-10	-0.688029
143686941	chr8:143686941:G:A	2.30875e-16	-2.0609	-1.07968
143687063	chr8:143687063:G:A	2.30056e-15	-3.51524e-10	-0.841541
143687300	chr8:143687300:A:G	1.7986e-15	-3.51524e-10	-1.08769
143687384	chr8:143687384:G:A	1.57483e-15	-3.51524e-10	-1.22055
143687527	chr8:143687527:G:A	1.57702e-15	-3.51524e-10	-1.21916
143687919	chr8:143687919:G:A	1.60457e-15	-3.51524e-10	-1.20184
143687976	chr8:143687976:T:C	1.58762e-15	-3.51524e-10	-1.21246
143688278	chr8:143688278:T:A	2.39297e-15	-3.51524e-10	-0.80216
143688944	chr8:143688944:G:A	2.40306e-15	-3.51524e-10	-0.797953
143688973	chr8:143688973:A:C	1.7514e-15	-3.51524e-10	-1.11428
143689460	chr8:143689460:T:C	1.5697e-15	-3.51524e-10	-1.22381
143689548	chr8:143689548:C:T	9.13635e-16	-1.76502	-2.67879e-10
143689568	chr8:143689568:G:T	2.80523e-15	-3.51524e-10	-0.643209
143689767	chr8:143689767:G:A	2.02169e-15	-0.970762	-2.67879e-10
143690674	chr8:143690674:C:T	1.63818e-15	-3.51524e-10	-1.18111
143690826	chr8:143690826:C:T	2.32627e-15	-3.51524e-10	-0.830429
143690924	chr8:143690924:C:T	3.40221e-16	-1.75708	-0.995777
143690950	chr8:143690950:T:C	1.75738e-15	-3.51524e-10	-1.11087
143690977	chr8:143690977:C:T	3.00905e-16	-1.8522	-1.02345
143691275	chr8:143691275:C:T	1.84692e-15	-1.06118	-2.67879e-10
143691919	chr8:143691919:A:C	1.62801e-15	-3.51524e-10	-1.18734
143692063	chr8:143692063:T:C	1.56978e-15	-3.51524e-10	-1.22376
143692961	chr8:143692961:G:A	2.80288e-16	-2.02135	-0.925278
143692984	chr8:143692984:C:T	2.88127e-15	-3.51524e-10	-0.616465
143693114	chr8:143693114:G:T	2.3264e-15	-3.51524e-10	-0.830371
143693320	chr8:143693320:G:A	1.57965e-15	-3.51524e-10	-1.21749
143693436	chr8:143693436:C:T	1.65543e-15	-3.51524e-10	-1.17063
143693480	chr8:143693480:A:G	3.23328e-16	-1.73366	-1.07012
143693547	chr8:143693547:G:A	3.26038e-16	-1.72485	-1.07059
143693701	chr8:143693701:C:A	1.58462e-15	-3.51524e-10	-1.21435
143693759	chr8:143693759:G:T	2.15754e-15	-3.51524e-10	-0.905727
143694001	chr8:143694001:C:T	1.6526e-15	-3.51524e-10	-1.17234
143694543	chr8:143694543:A:C	1.57611e-15	-3.51524e-10	-1.21973
143694571	chr8:143694571:C:T	1.67037e-15	-3.51524e-10	-1.16165
143694737	chr8:143694737:G:A	5.58576e-16	-1.72451	-0.532546
143694811	chr8:143694811:C:G	3.84444e-15	-3.51524e-10	-0.328067
143695072	chr8:143695072:T:C	1.90477e-15	-3.51524e-10	-1.03033
143695119	chr8:143695119:C:G	3.66611e-16	-1.7679	-0.910244
143695196	chr8:143695196:T:C	1.56228e-15	-3.51524e-10	-1.22855
143695297	chr8:143695297:C:G	6.58813e-16	-1.6717	-0.420314
143695351	chr8:143695351:G:A	1.58732e-15	-3.51524e-10	-1.21265
143695658	chr8:143695658:T:C	1.56137e-15	-3.51524e-10	-1.22913
143695739	chr8:143695739:C:T	9.47348e-16	-1.72878	-2.67879e-10
143696463	chr8:143696463:A:G	1.97916e-15	-3.51524e-10	-0.992024
143696516	chr8:143696516:A:G	4.30366e-16	-1.93454	-0.583272
143696636	chr8:143696636:C:T	1.59007e-15	-3.51524e-10	-1.21092
143696661	chr8:143696661:G:A	2.0363e-15	-3.51524e-10	-0.96356
143696709	chr8:143696709:G:A	1.72086e-15	-3.51524e-10	-1.13187
143696768	chr8:143696768:C:T	1.56088e-15	-3.51524e-10	-1.22944
143696999	chr8:143696999:A:G	2.7107e-15	-3.51524e-10	-0.67749
143697078	chr8:143697078:C:T	2.75572e-16	-1.78464	-1.17897
143697085	chr8:143697085:C:T	3.76382e-16	-1.57142	-1.08043
143697654	chr8:143697654:T:C	5.51278e-15	-3.51524e-10	0.0323733
143698795	chr8:143698795:C:T	6.24066e-15	-3.51524e-10	0.156391
143698916	chr8:143698916:G:A	1.58185e-15	-3.51524e-10	-1.2161
143699107	chr8:143699107:A:C	2.10733e-15	-3.51524e-10	-0.929272
143699282	chr8:143699282:A:G	3.32769e-15	-3.51524e-10	-0.472416
143699306	chr8:143699306:T:A	1.65339e-15	-3.51524e-10	-1.17186
143699350	chr8:143699350:A:G	5.96634e-16	-1.01768	-1.17346
143699371	chr8:143699371:T:C	2.12943e-15	-3.51524e-10	-0.91884
143699592	chr8:143699592:A:G	1.5831e-15	-3.51524e-10	-1.21531
143699813	chr8:143699813:C:G	1.68815e-15	-3.51524e-10	-1.15106
143699817	chr8:143699817:G:A	1.59823e-15	-3.51524e-10	-1.2058
143700761	chr8:143700761:T:C	2.06195e-15	-3.51524e-10	-0.951045
143700955	chr8:143700955:C:T	1.64171e-15	-3.51524e-10	-1.17896
143701578	chr8:143701578:C:G	1.72924e-15	-3.51524e-10	-1.12701
143701730	chr8:143701730:AC:A	2.14254e-16	-1.9879	-1.22739
143702206	chr8:143702206:C:T	1.56086e-15	-3.51524e-10	-1.22946
143702294	chr8:143702294:G:A	6.51398e-16	-2.10333	-2.67879e-10
143702486	chr8:143702486:G:A	3.27904e-15	0.297171	-0.784314
143703402	chr8:143703402:T:A	1.57044e-15	-3.51524e-10	-1.22334
143703513	chr8:143703513:G:A	8.93587e-16	-1.78721	-2.67879e-10
143703991	chr8:143703991:C:T	6.13447e-15	0.919891	-0.780662
143704116	chr8:143704116:A:G	1.72836e-15	-3.51524e-10	-1.12752
143704680	chr8:143704680:A:G	7.97453e-16	-0.916401	-0.984626
143705021	chr8:143705021:C:T	1.7865e-15	-3.51524e-10	-1.09444
143705274	chr8:143705274:G:A	1.67799e-15	-3.51524e-10	-1.1571
143705485	chr8:143705485:G:C	1.56083e-15	-3.51524e-10	-1.22948
143705548	chr8:143705548:G:A	5.36067e-16	-1.07287	-1.22532
143705823	chr8:143705823:G:A	1.92709e-15	-3.51524e-10	-1.01868
143706095	chr8:143706095:C:T	2.16076e-16	-2.11908	-1.08774
143706131	chr8:143706131:C:T	1.69357e-15	-3.51524e-10	-1.14786
143706301	chr8:143706301:G:A	1.07756e-15	-1.6	-2.67879e-10
143706374	chr8:143706374:C:G	1.51876e-15	-1.2568	-2.67879e-10
143706472	chr8:143706472:C:T	1.22454e-15	-1.47213	-2.67879e-10
143706778	chr8:143706778:A:T	1.67017e-15	-3.51524e-10	-1.16177
143706910	chr8:143706910:G:A	1.63533e-15	-3.51524e-10	-1.18285
143707803	chr8:143707803:C:A	7.25134e-16	-1.99609	-2.67879e-10
143708152	chr8:143708152:C:T	1.56442e-15	-3.51524e-10	-1.22718
143708827	chr8:143708827:A:G	1.50539e-15	-0.524642	-0.741004
143708939	chr8:143708939:G:A	1.63372e-15	-3.51524e-10	-1.18384
143709325	chr8:143709325:C:T	5.89611e-16	-1.21532	-0.987666
143709473	chr8:143709473:C:T	1.66946e-15	-3.51524e-10	-1.1622
143710127	chr8:143710127:G:A	1.61114e-15	-3.51524e-10	-1.19775
143710151	chr8:143710151:G:A	8.45746e-16	-0.899374	-0.942857
143710288	chr8:143710288:A:T	1.57164e-15	-3.51524e-10	-1.22257
143710640	chr8:143710640:C:G	1.57029e-15	-3.51524e-10	-1.22343
143711110	chr8:143711110:C:T	1.5927e-15	-3.51524e-10	-1.20926
143711239	chr8:143711239:C:T	1.66992e-15	-3.51524e-10	-1.16192
143711902	chr8:143711902:G:T	1.1783e-14	1.93028	-1.13832
143712261	chr8:143712261:G:A	1.82252e-15	-3.51524e-10	-1.07447
143712397	chr8:143712397:A:G	1.90353e-15	-3.51524e-10	-1.03098
143712901	chr8:143712901:G:A	2.06192e-15	-3.51524e-10	-0.951056
143713496	chr8:143713496:G:A	1.65025e-15	-3.51524e-10	-1.17377
143713825	chr8:143713825:C:T	1.58512e-15	-3.51524e-10	-1.21404
143714186	chr8:143714186:G:A	1.32003e-15	-0.515985	-0.881052
143714434	chr8:143714434:C:T	6.44227e-16	-1.24477	-0.869625
143714631	chr8:143714631:G:C	1.56251e-15	-3.51524e-10	-1.2284
143715464	chr8:143715464:A:C	1.77873e-15	-3.51524e-10	-1.09879
143715508	chr8:143715508:CT:C	1.62662e-15	-3.51524e-10	-1.18819
143715559	chr8:143715559:T:G	1.19006e-15	-1.50069	-2.67879e-10
143715838	chr8:143715838:C:T	6.55883e-16	-2.09647	-2.67879e-10
143716422	chr8:143716422:C:T	1.14945e-15	-0.555853	-0.979556
143717775	chr8:143717775:G:T	1.56215e-15	-3.51524e-10	-1.22863
143717834	chr8:143717834:G:A	2.86872e-15	0.598083	-1.21891
143717967	chr8:143717967:TC:T	1.0806e-15	-0.61769	-0.979489
143718250	chr8:143718250:C:T	1.01249e-15	-1.66229	-2.67879e-10
143718386	chr8:143718386:C:T	1.65598e-15	-3.51524e-10	-1.1703
143719073	chr8:143719073:C:T	2.72207e-15	0.515694	-1.18899
143719133	chr8:143719133:G:A	1.97408e-16	-2.07706	-1.22012
143719397	chr8:143719397:G:C	1.65304e-15	-3.51524e-10	-1.17208
143719511	chr8:143719511:G:A	3.35502e-15	0.757296	-1.22153
143719579	chr8:143719579:A:G	1.6271e-15	-3.51524e-10	-1.1879
143719825	chr8:143719825:G:C	1.58703e-15	-3.51524e-10	-1.21283
143719903	chr8:143719903:C:T	1.34293e-14	-3.51524e-10	0.922743
143720679	chr8:143720679:G:A	6.85296e-16	-2.0526	-2.67879e-10
143720808	chr8:143720808:G:A	1.92097e-15	-3.51524e-10	-1.02187
143720943	chr8:143720943:C:T	1.58106e-15	-3.51524e-10	-1.2166
143720967	chr8:143720967:C:T	1.58162e-15	-3.51524e-10	-1.21625
143721050	chr8:143721050:G:A	2.03362e-15	-3.51524e-10	-0.964878
143721361	chr8:143721361:G:A	1.32661e-15	-1.39207	-2.67879e-10
143721615	chr8:143721615:T:C	8.99406e-16	-1.78072	-2.67879e-10
143721960	chr8:143721960:C:T	2.17654e-15	-3.51524e-10	-0.896959
143722129	chr8:143722129:T:C	3.10991e-15	-0.5401	-2.67879e-10
143722258	chr8:143722258:C:G	6.65974e-16	-2.0812	-2.67879e-10
143722308	chr8:143722308:C:T	2.45488e-15	-0.776619	-2.67879e-10
143722756	chr8:143722756:T:C	1.93592e-15	-3.51524e-10	-1.01411
143722799	chr8:143722799:G:A	9.46247e-15	-3.51524e-10	0.572639
143722924	chr8:143722924:A:C	1.84252e-15	-3.51524e-10	-1.06356
143723484	chr8:143723484:G:A	1.75241e-15	-3.51524e-10	-1.1137
143723534	chr8:143723534:C:T	1.56861e-15	-3.51524e-10	-1.2245
143723928	chr8:143723928:T:C	1.57594e-15	-3.51524e-10	-1.21984
143723946	chr8:143723946:G:T	2.11788e-15	-3.51524e-10	-0.924279
143724456	chr8:143724456:C:CA	4.4184e-16	-1.26369	-1.22781
143724490	chr8:143724490:C:T	2.11401e-15	-3.51524e-10	-0.926108
143724608	chr8:143724608:G:C	1.00473e-15	-0.785481	-0.884494
143724763	chr8:143724763:C:T	1.37708e-15	-0.172821	-1.18191
143724980	chr8:143724980:G:A	1.00674e-15	-1.66798	-2.67879e-10
143725368	chr8:143725368:G:A	1.64718e-15	-3.51524e-10	-1.17563
143725574	chr8:143725574:G:A	8.46999e-16	-0.703288	-1.13746
143725677	chr8:143725677:G:A	1.58741e-15	-3.51524e-10	-1.21259
143725759	chr8:143725759:C:G	2.37203e-15	-3.51524e-10	-0.81095
143725833	chr8:143725833:G:C	1.69807e-15	-3.51524e-10	-1.14521
143726123	chr8:143726123:G:A	1.56163e-15	-3.51524e-10	-1.22896
143726269	chr8:143726269:C:T	1.71605e-15	-3.51524e-10	-1.13467
143726344	chr8:143726344:G:A	1.67888e-15	-3.51524e-10	-1.15657
143726577	chr8:143726577:G:A	4.34172e-15	-0.152677	-0.0537481
143726756	chr8:143726756:C:T	1.18552e-15	-1.50451	-2.67879e-10
143726836	chr8:143726836:G:A	1.73749e-15	-3.51524e-10	-1.12225
143727098	chr8:143727098:C:T	6.37296e-16	-2.12522	-2.67879e-10
143727380	chr8:143727380:T:A	2.11467e-15	-3.51524e-10	-0.925794
143727551	chr8:143727551:G:A	1.03463e-15	-0.679841	-0.960813
143727634	chr8:143727634:G:A	3.25216e-15	-0.411841	-0.0835341
143727856	chr8:143727856:C:G	1.73367e-15	-3.51524e-10	-1.12445
143728152	chr8:143728152:G:A	7.91252e-16	-0.785352	-1.12348
143728402	chr8:143728402:G:A	1.728e-15	-3.51524e-10	-1.12773
143729525	chr8:143729525:A:G	1.90488e-15	-3.51524e-10	-1.03027
143729538	chr8:143729538:C:T	1.86514e-15	-3.51524e-10	-1.05136
143729641	chr8:143729641:C:T	1.92369e-15	-3.51524e-10	-1.02045
143729715	chr8:143729715:G:C	3.88406e-16	-1.39169	-1.22871
143730463	chr8:143730463:C:T	6.90725e-16	-2.04471	-2.67879e-10
143730499	chr8:143730499:G:A	1.59841e-15	-3.51524e-10	-1.20569
143730764	chr8:143730764:G:A	1.57213e-15	-3.51524e-10	-1.22227
143730815	chr8:143730815:G:T	1.88143e-15	-3.51524e-10	-1.04266
143731220	chr8:143731220:C:T	1.93627e-15	-3.51524e-10	-1.01393
143731272	chr8:143731272:A:C	1.56304e-15	-3.51524e-10	-1.22806
143731435	chr8:143731435:T:C	1.29127e-15	-0.537255	-0.881813
143731608	chr8:143731608:T:C	1.13589e-15	-0.653104	-0.894175
143731898	chr8:143731898:G:A	1.63593e-15	-3.51524e-10	-1.18248
143732072	chr8:143732072:G:A	5.1582e-15	-0.0323561	-0.00175208
143732353	chr8:143732353:A:G	2.04597e-15	-0.60013	-0.358694
143732709	chr8:143732709:T:G	1.56762e-15	-3.51524e-10	-1.22514
143733121	chr8:143733121:A:G	2.03894e-15	-3.51524e-10	-0.962267
143733309	chr8:143733309:G:A	1.42557e-14	1.54088	-0.558419
143733348	chr8:143733348:G:A	6.07185e-16	-1.30674	-0.866875
143733633	chr8:143733633:G:T	7.3501e-16	-1.23763	-0.744934
143734056	chr8:143734056:A:T	1.5611e-15	-3.51524e-10	-1.2293
143734223	chr8:143734223:A:G	1.58088e-15	-3.51524e-10	-1.21671
143734418	chr8:143734418:C:T	1.94598e-15	-3.51524e-10	-1.00893
143734589	chr8:143734589:C:T	4.46432e-16	-1.38884	-1.09232
143734623	chr8:143734623:G:A	1.20195e-15	-0.481324	-1.00942
143735199	chr8:143735199:C:T	1.43495e-15	-0.414649	-0.89892
143735316	chr8:143735316:G:A	1.73506e-15	-3.51524e-10	-1.12366
143735734	chr8:143735734:G:A	3.67297e-15	-3.51524e-10	-0.373693
143736177	chr8:143736177:T:C	1.39744e-15	-0.415475	-0.924579
143736657	chr8:143736657:C:A	1.92653e-15	-3.51524e-10	-1.01898
143736782	chr8:143736782:C:T	1.74618e-15	-3.51524e-10	-1.11727
143737175	chr8:143737175:C:G	2.91535e-16	-1.68679	-1.2205
143737450	chr8:143737450:G:C	1.39441e-15	-0.448476	-0.893746
143737734	chr8:143737734:G:A	6.60965e-16	-2.08875	-2.67879e-10
143737850	chr8:143737850:C:G	1.00479e-14	-3.51524e-10	0.63267
143738172	chr8:143738172:C:T	1.63726e-15	-3.51524e-10	-1.18167
143738519	chr8:143738519:G:A	2.10944e-15	-3.51524e-10	-0.928272
143738854	chr8:143738854:C:T	1.61575e-15	-3.51524e-10	-1.19489
143739112	chr8:143739112:C:T	2.08158e-15	-3.51524e-10	-0.941567
143739148	chr8:143739148:C:G	2.10831e-15	-3.51524e-10	-0.928808
143739175	chr8:143739175:A:G	1.65688e-15	-3.51524e-10	-1.16976
143739253	chr8:143739253:TG:T	3.16846e-15	-3.51524e-10	-0.521448
143739268	chr8:143739268:C:T	4.40872e-16	-1.47501	-1.01869
143739807	chr8:143739807:A:G	1.56303e-15	-3.51524e-10	-1.22807
143739894	chr8:143739894:G:A	2.10765e-15	-3.51524e-10	-0.929123
143739940	chr8:143739940:C:A	2.0314e-15	-3.51524e-10	-0.965968
143740421	chr8:143740421:C:T	2.5087e-16	-2.07607	-0.981442
143740479	chr8:143740479:C:T	1.57826e-15	-3.51524e-10	-1.21837
143740550	chr8:143740550:C:T	2.10358e-15	-3.51524e-10	-0.931052
143740652	chr8:143740652:C:T	1.61446e-15	-3.51524e-10	-1.19569
143740833	chr8:143740833:G:A	6.65917e-16	-1.61903	-0.462259
143741139	chr8:143741139:C:T	1.19395e-15	-0.582704	-0.914723
143741245	chr8:143741245:G:A	2.03129e-15	-3.51524e-10	-0.966023
143741249	chr8:143741249:G:T	1.72635e-15	-3.51524e-10	-1.12869
143741355	chr8:143741355:G:A	1.16676e-14	-3.51524e-10	0.782124
143741566	chr8:143741566:C:T	6.58681e-16	-2.09221	-2.67879e-10
143741725	chr8:143741725:G:A	5.98835e-15	-3.51524e-10	0.11512
143741741	chr8:143741741:C:T	1.52495e-15	-0.059207	-1.19353
143741778	chr8:143741778:A:T	2.98613e-16	-1.66135	-1.22196
143741857	chr8:143741857:T:C	6.37442e-16	-2.12499	-2.67879e-10
143741877	chr8:143741877:G:A	1.12908e-15	-1.55329	-2.67879e-10
143742037	chr8:143742037:C:T	7.42763e-15	0.330512	-2.67879e-10
143742119	chr8:143742119:G:A	2.10994e-15	-3.51524e-10	-0.928036
143742470	chr8:143742470:C:T	1.10841e-14	-3.51524e-10	0.730815
143742728	chr8:143742728:A:C	1.66854e-15	-3.51524e-10	-1.16275
143742770	chr8:143742770:G:GTGGC	1.93108e-15	-3.51524e-10	-1.01662
143743102	chr8:143743102:A:G	4.88048e-16	-1.16379	-1.22824
143743120	chr8:143743120:T:C	2.88216e-16	-1.69561	-1.22313
143743611	chr8:143743611:A:G	6.40085e-16	-2.12085	-2.67879e-10
143744053	chr8:143744053:C:T	3.25699e-15	-3.51524e-10	-0.493893
143744329	chr8:143744329:C:T	2.10944e-15	-3.51524e-10	-0.928272
143744352	chr8:143744352:A:G	2.91789e-16	-1.68504	-1.22138
143744411	chr8:143744411:T:G	1.26117e-15	-0.535529	-0.907128
143744495	chr8:143744495:G:A	1.65821e-15	-3.51524e-10	-1.16896
143744501	chr8:143744501:A:G	4.79564e-16	-1.49394	-0.915636
143744723	chr8:143744723:T:C	1.9618e-15	-3.51524e-10	-1.00083
143744792	chr8:143744792:C:T	3.18617e-15	-3.51524e-10	-0.515874
143745035	chr8:143745035:C:CTT	2.90739e-16	-1.68673	-1.22329
143745107	chr8:143745107:C:T	2.91506e-16	-1.68601	-1.22138
143745309	chr8:143745309:A:G	3.01326e-16	-1.64887	-1.22539
143745316	chr8:143745316:A:G	3.88619e-15	-3.51524e-10	-0.317266
143745321	chr8:143745321:G:A	2.87326e-15	-0.619248	-2.67879e-10
143745411	chr8:143745411:C:T	3.21891e-15	-3.51524e-10	-0.505653
143745512	chr8:143745512:T:G	6.75096e-16	-2.0676	-2.67879e-10
143745785	chr8:143745785:G:A	8.76375e-16	-1.80666	-2.67879e-10
143745966	chr8:143745966:A:C	1.68147e-15	-3.51524e-10	-1.15503
143746074	chr8:143746074:A:G	1.56095e-15	-3.51524e-10	-1.2294
143746354	chr8:143746354:T:G	1.60017e-15	-3.51524e-10	-1.20458
143746513	chr8:143746513:G:C	1.56829e-15	-3.51524e-10	-1.22471
143746758	chr8:143746758:T:G	6.38387e-16	-2.12351	-2.67879e-10
143746980	chr8:143746980:C:T	3.48971e-15	-3.51524e-10	-0.424877
143747230	chr8:143747230:G:A	3.2738e-15	-3.51524e-10	-0.488743
143747237	chr8:143747237:T:G	2.70892e-15	0.52084	-1.19898
143749219	chr8:143749219:TATATAA:T	1.01482e-15	-0.613213	-1.04677
143749257	chr8:143749257:T:G	1.20456e-15	-1.48858	-2.67879e-10
143749405	chr8:143749405:TATC:T	1.57721e-15	-3.51524e-10	-1.21904
143749510	chr8:143749510:TATAAAAATATATATCAC:T	1.21025e-15	-1.48386	-2.67879e-10
143749551	chr8:143749551:TATATATC:T	2.00195e-15	-3.51524e-10	-0.980575
143749586	chr8:143749586:TA:T	2.01879e-15	-0.972195	-2.67879e-10
143749607	chr8:143749607:T:A	1.56249e-15	-3.51524e-10	-1.22841
143750155	chr8:143750155:C:T	3.28082e-15	-3.51524e-10	-0.486602
143750218	chr8:143750218:G:A	1.56416e-15	-3.51524e-10	-1.22734
143750522	chr8:143750522:A:G	1.01216e-15	-0.643098	-1.01951
143750574	chr8:143750574:G:A	9.94248e-16	-0.597644	-1.08282
143750717	chr8:143750717:G:A	3.34427e-16	-1.54314	-1.2269
143750771	chr8:143750771:A:C	1.82949e-15	-3.51524e-10	-1.07066
143751064	chr8:143751064:C:T	2.03233e-15	-3.51524e-10	-0.965512
143751383	chr8:143751383:C:T	1.29146e-14	-3.51524e-10	0.883665
143751568	chr8:143751568:T:C	1.62043e-15	-3.51524e-10	-1.19201
143752043	chr8:143752043:G:A	1.78378e-15	-3.51524e-10	-1.09596
143752090	chr8:143752090:C:T	3.10734e-16	-1.62171	-1.22181
143752245	chr8:143752245:C:T	1.56246e-15	-3.51524e-10	-1.22843
143752246	chr8:143752246:G:A	1.25414e-14	-3.51524e-10	0.854341
143752744	chr8:143752744:G:A	1.57363e-15	-3.51524e-10	-1.22131
143752810	chr8:143752810:A:G	1.58564e-15	0.011971	-1.22568
143753124	chr8:143753124:C:T	1.57979e-15	-3.51524e-10	-1.2174
143753267	chr8:143753267:G:T	4.72172e-15	-0.122522	-2.67879e-10
143753566	chr8:143753566:G:A	1.91116e-15	-3.51524e-10	-1.02698
143754006	chr8:143754006:G:T	1.98776e-15	-3.51524e-10	-0.987686
143754051	chr8:143754051:TCC:T	1.68948e-15	0.025009	-1.17528
143754309	chr8:143754309:G:A	2.59978e-16	-1.95966	-1.06219
143754438	chr8:143754438:C:T	1.71695e-15	0.0346554	-1.1688
143754526	chr8:143754526:A:G	1.69035e-15	-3.51524e-10	-1.14976
143754636	chr8:143754636:T:A	3.20248e-16	-1.5844	-1.22895
143754916	chr8:143754916:G:A	1.56442e-15	-3.51524e-10	-1.22718
143755160	chr8:143755160:G:C	2.52856e-16	-2.04397	-1.00566
143755578	chr8:143755578:G:C	1.57554e-15	-3.51524e-10	-1.22009
143755629	chr8:143755629:G:T	1.59468e-15	-3.51524e-10	-1.20802
143755759	chr8:143755759:G:A	2.94519e-15	-0.594522	-2.67879e-10
143756009	chr8:143756009:G:C	1.57363e-15	-3.51524e-10	-1.22131
143756014	chr8:143756014:T:C	1.59378e-15	-3.51524e-10	-1.20858
143756382	chr8:143756382:C:T	1.3956e-14	-3.51524e-10	0.961212
143756519	chr8:143756519:C:T	1.70226e-15	-3.51524e-10	-1.14274
143757002	chr8:143757002:A:G	3.93052e-15	-3.51524e-10	-0.305923
143757127	chr8:143757127:A:T	1.29429e-15	-0.226904	-1.18983
143757221	chr8:143757221:C:T	4.24018e-15	-3.51524e-10	-0.230089
143757238	chr8:143757238:A:G	1.8348e-15	-3.51524e-10	-1.06776
143757952	chr8:143757952:TG:T	1.57363e-15	-3.51524e-10	-1.22131
143758414	chr8:143758414:G:T	3.78265e-15	-3.51524e-10	-0.344269
143758519	chr8:143758519:C:T	2.18657e-15	-3.51524e-10	-0.89236
143758697	chr8:143758697:T:C	2.885e-15	0.613521	-1.22869
143758966	chr8:143758966:G:A	1.67779e-15	-3.51524e-10	-1.15722
143759238	chr8:143759238:G:C	6.88797e-16	-2.0475	-2.67879e-10
143759269	chr8:143759269:G:T	1.21364e-15	-0.398802	-1.08227
143759270	chr8:143759270:C:T	1.21859e-15	-0.399203	-1.0778
143759281	chr8:143759281:C:T	1.30506e-15	-0.315371	-1.09308
143759572	chr8:143759572:A:G	1.61649e-15	-3.51524e-10	-1.19444
143759707	chr8:143759707:G:A	2.25877e-15	-3.51524e-10	-0.859872
143760637	chr8:143760637:G:A	1.22776e-15	-0.266102	-1.2034
143760770	chr8:143760770:C:G	1.32647e-15	-1.39217	-2.67879e-10
143761034	chr8:143761034:C:A	1.14577e-15	-0.347213	-1.1914
143761053	chr8:143761053:T:G	1.576e-15	-3.51524e-10	-1.2198
143762172	chr8:143762172:G:A	6.38315e-16	-2.12362	-2.67879e-10
143762364	chr8:143762364:T:C	3.38875e-15	-0.454233	-2.67879e-10
143762785	chr8:143762785:A:G	1.76791e-15	0.0559638	-1.16086
143763024	chr8:143763024:TTTC:T	1.72262e-15	-3.51524e-10	-1.13085
143763245	chr8:143763245:A:C	2.0005e-15	-3.51524e-10	-0.981295
143763899	chr8:143763899:A:G	1.64915e-15	-3.51524e-10	-1.17444
143764095	chr8:143764095:CT:C	2.83516e-15	-3.51524e-10	-0.632595
143764175	chr8:143764175:C:A	2.87128e-15	-3.51524e-10	-0.619938
143764360	chr8:143764360:A:G	1.90454e-15	-3.51524e-10	-1.03045
143764431	chr8:143764431:A:G	1.66775e-15	-3.51524e-10	-1.16322
143764551	chr8:143764551:G:A	1.86722e-15	-3.51524e-10	-1.05025
143764661	chr8:143764661:A:G	1.80954e-15	0.0824672	-1.16409
143764769	chr8:143764769:A:G	2.21979e-16	-1.98253	-1.19734
143764959	chr8:143764959:T:C	1.97823e-15	-3.51524e-10	-0.992493
143765315	chr8:143765315:C:G	2.7595e-15	-3.51524e-10	-0.659644
143766477	chr8:143766477:C:T	1.72721e-15	-0.0350675	-1.09312
143766562	chr8:143766562:C:T	1.59949e-15	-0.0242575	-1.18075
143766585	chr8:143766585:C:T	2.09314e-15	-3.51524e-10	-0.936028
143766657	chr8:143766657:C:T	4.33459e-16	-1.33856	-1.17209
143766769	chr8:143766769:T:C	2.04798e-15	-3.51524e-10	-0.957843
143767292	chr8:143767292:A:G	9.51101e-15	-3.51524e-10	0.577756
143768088	chr8:143768088:G:A	1.5826e-15	-3.51524e-10	-1.21562
143768134	chr8:143768134:C:T	2.04331e-15	-3.51524e-10	-0.960125
143768505	chr8:143768505:C:T	2.05103e-15	-3.51524e-10	-0.956354
143768540	chr8:143768540:C:T	1.63914e-15	-3.51524e-10	-1.18052
143768595	chr8:143768595:A:G	2.03267e-15	-3.51524e-10	-0.965342
143768664	chr8:143768664:G:A	1.56835e-15	-3.51524e-10	-1.22467
143768711	chr8:143768711:A:C	2.08126e-15	-3.51524e-10	-0.941723
143768741	chr8:143768741:TC:T	2.04093e-15	-3.51524e-10	-0.961288
143768743	chr8:143768743:TG:T	1.98824e-15	-3.51524e-10	-0.987443
143768748	chr8:143768748:C:T	2.08479e-15	-3.51524e-10	-0.940026
143769095	chr8:143769095:C:T	6.42283e-16	-2.11742	-2.67879e-10
143769445	chr8:143769445:T:C	2.77957e-16	-1.75551	-1.19947
143769482	chr8:143769482:G:A	2.12011e-16	-2.12095	-1.10486
143769652	chr8:143769652:C:T	1.96942e-15	-3.51524e-10	-0.996958
143770320	chr8:143770320:C:T	2.06378e-15	-3.51524e-10	-0.950157
143770395	chr8:143770395:G:T	9.19098e-16	-0.541706	-1.21735
143770516	chr8:143770516:T:C	1.56227e-15	-3.51524e-10	-1.22856
143770638	chr8:143770638:G:A	4.19224e-16	-1.32042	-1.22363
143770709	chr8:143770709:G:A	2.35404e-16	-2.01358	-1.10756
143770746	chr8:143770746:G:T	1.94051e-15	-3.51524e-10	-1.01175
143771254	chr8:143771254:G:A	8.53092e-16	-1.83358	-2.67879e-10
143771521	chr8:143771521:A:G	6.2576e-16	-1.2348	-0.908684
143771614	chr8:143771614:A:G	4.8476e-16	-1.39811	-1.00069
143771644	chr8:143771644:G:T	4.35791e-16	-1.3266	-1.17869
143771709	chr8:143771709:G:A	1.77579e-14	-3.51524e-10	1.20213
143771710	chr8:143771710:A:G	2.09086e-15	-3.51524e-10	-0.937119
143772161	chr8:143772161:C:T	1.59325e-15	-3.51524e-10	-1.20892
143772183	chr8:143772183:A:G	1.58418e-15	-3.51524e-10	-1.21463
143772435	chr8:143772435:G:A	2.02641e-15	-0.429471	-0.538958
143772646	chr8:143772646:A:G	1.8941e-15	-3.51524e-10	-1.03595
143772875	chr8:143772875:T:C	1.61981e-15	-3.51524e-10	-1.19239
143772956	chr8:143772956:C:T	1.7791e-15	-3.51524e-10	-1.09859
143773015	chr8:143773015:T:C	1.60044e-15	-3.51524e-10	-1.20442
143773044	chr8:143773044:A:G	1.61792e-15	-3.51524e-10	-1.19356
143773470	chr8:143773470:A:G	2.08793e-15	-3.51524e-10	-0.938524
143773867	chr8:143773867:G:T	4.53297e-16	-1.25724	-1.20866
143774164	chr8:143774164:A:G	1.56749e-15	-3.51524e-10	-1.22522
143774232	chr8:143774232:T:C	2.33663e-14	-3.51524e-10	1.4766
143774273	chr8:143774273:G:T	2.78369e-16	-2.11689	-0.836613
143774611	chr8:143774611:T:C	1.5775e-15	-3.51524e-10	-1.21885
143774744	chr8:143774744:C:T	1.62293e-15	-3.51524e-10	-1.19046
143774989	chr8:143774989:C:T	1.70721e-15	-3.51524e-10	-1.13984
143775324	chr8:143775324:G:A	1.73713e-15	-3.51524e-10	-1.12246
143775526	chr8:143775526:C:T	2.28405e-14	-3.51524e-10	1.45384
143775673	chr8:143775673:A:G	1.75176e-15	-3.51524e-10	-1.11407
143775816	chr8:143775816:ACACACAC:A	1.57761e-15	-3.51524e-10	-1.21879
143775869	chr8:143775869:T:C	1.70014e-15	-3.51524e-10	-1.14398
143775919	chr8:143775919:A:G	1.58036e-15	-3.51524e-10	-1.21704
143775980	chr8:143775980:G:A	1.29763e-15	-0.228069	-1.18609
143776004	chr8:143776004:GGGCCGGGCGCGGTGGCTCACGCCTGTAATCCCAGC:G	1.72184e-15	-3.51524e-10	-1.1313
143776096	chr8:143776096:C:G	1.70215e-15	-3.51524e-10	-1.1428
143776101	chr8:143776101:T:C	1.72477e-15	-3.51524e-10	-1.1296
143776105	chr8:143776105:G:A	1.74135e-15	-3.51524e-10	-1.12003
143776118	chr8:143776118:A:G	1.75671e-15	-3.51524e-10	-1.11125
143776121	chr8:143776121:C:A	1.70325e-15	-3.51524e-10	-1.14215
143776213	chr8:143776213:C:T	1.78642e-15	-3.51524e-10	-1.09448
143776259	chr8:143776259:T:C	1.59015e-15	-3.51524e-10	-1.21087
143776425	chr8:143776425:A:G	3.88371e-16	-1.39439	-1.22609
143776823	chr8:143776823:A:C	1.27504e-15	-1.43171	-2.67879e-10
143778349	chr8:143778349:G:A	1.56272e-15	-3.51524e-10	-1.22827
143778582	chr8:143778582:C:T	1.5806e-15	-3.51524e-10	-1.21689
143778627	chr8:143778627:G:A	2.81922e-16	-1.88538	-1.05544
143778827	chr8:143778827:C:T	9.89558e-16	-1.18996	-0.495237
143778871	chr8:143778871:C:A	1.07971e-15	-1.22933	-0.368679
143779453	chr8:143779453:C:T	3.69313e-15	-0.36822	-2.67879e-10
143779569	chr8:143779569:CTCAT:C	3.22011e-16	-1.75521	-1.05265
143779862	chr8:143779862:C:T	1.56131e-15	-3.51524e-10	-1.22917
143780076	chr8:143780076:A:G	1.60867e-15	-3.51524e-10	-1.19929
143780395	chr8:143780395:T:C	1.0984e-15	-1.24052	-0.340326
143781063	chr8:143781063:A:G	1.6591e-15	-3.51524e-10	-1.16842
143781193	chr8:143781193:A:G	1.65272e-15	-3.51524e-10	-1.17227
143781945	chr8:143781945:G:A	1.57546e-15	-3.51524e-10	-1.22015
143782061	chr8:143782061:T:C	1.6672e-15	-3.51524e-10	-1.16355
143782971	chr8:143782971:T:A	1.66256e-15	-3.51524e-10	-1.16633
143783304	chr8:143783304:T:G	1.78359e-15	-3.51524e-10	-1.09607
143783433	chr8:143783433:CTGATT:C	1.56841e-15	-3.51524e-10	-1.22463
143783472	chr8:143783472:A:G	1.58083e-15	-1.21674	-2.67879e-10
143783925	chr8:143783925:T:A	3.37205e-16	-1.5445	-1.21726
143784005	chr8:143784005:C:T	9.54175e-16	-1.34183	-0.379778
143784295	chr8:143784295:T:A	1.58316e-15	-3.51524e-10	-1.21527
143784613	chr8:143784613:A:G	1.56258e-15	-3.51524e-10	-1.22836
143784748	chr8:143784748:AACACTTCT:A	3.19686e-16	-1.59194	-1.22317
143784948	chr8:143784948:A:G	1.85174e-15	-3.51524e-10	-1.05857
143785107	chr8:143785107:CTCTT:C	1.69641e-15	-3.51524e-10	-1.14618
143786115	chr8:143786115:A:G	1.70752e-15	-3.51524e-10	-1.13965
143786196	chr8:143786196:A:G	6.96387e-16	-2.12712	0.0905793
143786266	chr8:143786266:C:T	6.87053e-16	-2.05004	-2.67879e-10
143786451	chr8:143786451:A:C	1.86506e-15	-3.51524e-10	-1.0514
143786456	chr8:143786456:T:G	1.61927e-15	-3.51524e-10	-1.19272
143786594	chr8:143786594:C:A	4.95594e-15	-3.51524e-10	-0.0741081
143786812	chr8:143786812:T:G	2.14261e-16	-1.98783	-1.22742
143786816	chr8:143786816:G:A	1.68623e-15	-3.51524e-10	-1.1522
143786827	chr8:143786827:C:T	2.80302e-16	-1.88405	-1.06254
143786838	chr8:143786838:T:C	6.64275e-16	-1.83558	-0.248173
143786970	chr8:143786970:G:A	1.5877e-15	-3.51524e-10	-1.21241
143787141	chr8:143787141:C:T	1.7301e-15	-3.51524e-10	-1.12652
143787177	chr8:143787177:GGGTC:G	1.1505e-15	-0.362687	-1.17181
143787372	chr8:143787372:G:A	1.56795e-15	-3.51524e-10	-1.22493
143787627	chr8:143787627:G:C	1.94191e-15	-3.51524e-10	-1.01102
143787846	chr8:143787846:G:A	2.73139e-15	-3.51524e-10	-0.669884
143787872	chr8:143787872:C:T	6.67355e-15	1.36649	-1.14304
143787940	chr8:143787940:A:G	1.58584e-14	2.23292	-1.14392
143788636	chr8:143788636:G:T	3.14013e-15	-3.51524e-10	-0.530429
143788686	chr8:143788686:T:TG	2.11061e-15	-3.51524e-10	-0.927717
143789148	chr8:143789148:G:A	1.3043e-14	2.11123	-1.21767
143789463	chr8:143789463:C:T	1.04709e-14	1.62471	-0.950807
143789480	chr8:143789480:C:T	2.11805e-15	-3.51524e-10	-0.9242
143790170	chr8:143790170:G:A	8.37855e-15	0.45098	-2.67879e-10
143790320	chr8:143790320:C:T	1.73138e-15	-3.51524e-10	-1.12577
143790424	chr8:143790424:T:TGCA	1.88167e-15	-3.51524e-10	-1.04253
143790647	chr8:143790647:G:A	1.57282e-15	-3.51524e-10	-1.22182
143790736	chr8:143790736:A:G	4.0165e-15	-3.51524e-10	-0.284285
143790878	chr8:143790878:G:A	2.05954e-15	-3.51524e-10	-0.952213
143791305	chr8:143791305:G:A	1.39389e-15	-1.3426	-2.67879e-10
143791319	chr8:143791319:G:A	1.63163e-15	-3.51524e-10	-1.18512
143791908	chr8:143791908:C:T	8.41481e-15	1.50828	-1.05298
143791931	chr8:143791931:G:A	3.79084e-15	-3.51524e-10	-0.342107
143792196	chr8:143792196:T:C	2.36859e-15	-3.51524e-10	-0.812402
143792787	chr8:143792787:G:A	6.46095e-16	-2.1115	-2.67879e-10
143792856	chr8:143792856:A:C	1.88431e-15	-3.51524e-10	-1.04113
143792880	chr8:143792880:G:A	1.64597e-15	-3.51524e-10	-1.17637
143792944	chr8:143792944:G:A	1.78263e-15	-3.51524e-10	-1.0966
143793365	chr8:143793365:G:A	3.24891e-16	-1.86526	-0.933696
143793468	chr8:143793468:G:A	8.13573e-16	-1.88101	-2.67879e-10
143793724	chr8:143793724:C:T	1.8268e-15	-3.51524e-10	-1.07213
143793989	chr8:143793989:G:A	3.53927e-15	0.807485	-1.21826
143794248	chr8:143794248:C:T	1.72126e-15	-3.51524e-10	-1.13164
143794524	chr8:143794524:A:T	1.89913e-15	-3.51524e-10	-1.0333
143794529	chr8:143794529:C:G	2.14735e-16	-2.05484	-1.15821
143794585	chr8:143794585:T:A	1.94423e-15	-3.51524e-10	-1.00983
143794678	chr8:143794678:G:A	1.56082e-15	-3.51524e-10	-1.22948
143794989	chr8:143794989:A:T	1.56469e-15	-3.51524e-10	-1.22701
143795376	chr8:143795376:C:T	2.22873e-14	2.58454	-1.15521
143795484	chr8:143795484:T:G	1.21972e-15	-1.47607	-2.67879e-10
143795559	chr8:143795559:G:A	1.99636e-15	-3.51524e-10	-0.983367
143795572	chr8:143795572:C:T	1.75256e-15	-3.51524e-10	-1.11362
143795640	chr8:143795640:C:T	3.11237e-15	-3.51524e-10	-0.53931
143795641	chr8:143795641:G:A	9.36671e-16	-1.74012	-2.67879e-10
143795642	chr8:143795642:C:T	8.32886e-16	-1.85755	-2.67879e-10
143795665	chr8:143795665:G:A	1.38026e-14	2.03976	-1.08961
143795693	chr8:143795693:C:T	1.72525e-15	-3.51524e-10	-1.12932
143795694	chr8:143795694:G:A	1.82156e-15	-3.51524e-10	-1.075
143795756	chr8:143795756:T:C	1.58344e-15	-3.51524e-10	-1.21509
143795765	chr8:143795765:C:T	1.89541e-15	-3.51524e-10	-1.03526
143795787	chr8:143795787:A:G	1.57312e-15	-3.51524e-10	-1.22163
143795918	chr8:143795918:G:A	4.00252e-14	2.01481	-2.67879e-10
143796244	chr8:143796244:C:T	1.86584e-15	-3.51524e-10	-1.05099
143796318	chr8:143796318:C:T	2.03482e-16	-2.04025	-1.22662
143796335	chr8:143796335:C:T	3.62131e-15	-3.51524e-10	-0.38786
143796580	chr8:143796580:C:T	6.36397e-16	-2.12663	-2.67879e-10
143796589	chr8:143796589:A:C	1.75179e-15	-3.51524e-10	-1.11406
143796605	chr8:143796605:C:T	6.3609e-16	-2.12711	-2.67879e-10
143796838	chr8:143796838:T:C	2.24071e-15	-3.51524e-10	-0.867902
143796963	chr8:143796963:G:A	1.19566e-15	-1.49599	-2.67879e-10
143797095	chr8:143797095:A:G	1.56604e-15	-3.51524e-10	-1.22614
143797276	chr8:143797276:A:G	9.91395e-16	-1.68334	-2.67879e-10
143797446	chr8:143797446:G:A	1.81851e-15	-3.51524e-10	-1.07668
143797845	chr8:143797845:G:A	1.03415e-14	0.661473	-2.67879e-10
143797847	chr8:143797847:C:T	5.27188e-16	-2.00563	-0.309262
143797941	chr8:143797941:A:G	9.15463e-16	-1.76302	-2.67879e-10
143798041	chr8:143798041:G:A	1.76565e-15	-3.51524e-10	-1.10618
143798562	chr8:143798562:A:G	2.10304e-15	-3.51524e-10	-0.931313
143798754	chr8:143798754:A:C	3.37925e-15	0.492256	-0.949295
143800253	chr8:143800253:T:C	2.18237e-15	0.24754	-1.14182
143800505	chr8:143800505:A:G	2.52303e-15	0.422452	-1.17169
143800540	chr8:143800540:C:T	1.9663e-15	0.167848	-1.16639
143800791	chr8:143800791:G:A	1.60187e-15	-3.51524e-10	-1.20352
143800966	chr8:143800966:AT:A	1.84747e-15	0.122628	-1.1835
143801207	chr8:143801207:G:C	1.01708e-14	0.403794	0.241031
143801617	chr8:143801617:C:G	1.60537e-15	-3.51524e-10	-1.20134
143801691	chr8:143801691:G:A	3.15067e-15	-3.51524e-10	-0.52708
143801696	chr8:143801696:G:A	6.46663e-16	-2.11062	-2.67879e-10
143801917	chr8:143801917:G:A	1.63106e-15	0.033692	-1.21916
143802225	chr8:143802225:C:T	1.92185e-14	0.567725	0.713454
143802631	chr8:143802631:A:G	4.60379e-15	0.65601	-0.803825
143803410	chr8:143803410:A:G	3.83189e-15	0.418456	-0.749793
143803431	chr8:143803431:G:A	1.59186e-15	-3.51524e-10	-1.20979
143803584	chr8:143803584:G:A	7.45869e-16	-1.9679	-2.67879e-10
143804458	chr8:143804458:C:T	7.74263e-16	-1.55907	-0.371469
143804639	chr8:143804639:C:T	2.08897e-16	-2.11012	-1.13049
143804905	chr8:143804905:G:A	1.56397e-15	-3.51524e-10	-1.22747
143805542	chr8:143805542:G:A	1.16879e-15	-0.29669	-1.22203
143805550	chr8:143805550:G:A	2.03569e-16	-2.04334	-1.22311
143805564	chr8:143805564:G:A	9.57927e-16	-1.33226	-0.385414
143805942	chr8:143805942:G:A	4.40944e-15	-3.51524e-10	-0.190947
143806647	chr8:143806647:G:A	1.43377e-14	0.588469	0.399727
143806897	chr8:143806897:G:A	1.89058e-15	-3.51524e-10	-1.03781
143807002	chr8:143807002:A:G	1.89845e-15	0.0835852	-1.11724
143807273	chr8:143807273:CT:C	5.04855e-15	-3.51524e-10	-0.0555937
143807826	chr8:143807826:G:A	6.42195e-16	-2.11756	-2.67879e-10
143807850	chr8:143807850:C:T	1.78127e-15	-3.51524e-10	-1.09737
143807893	chr8:143807893:A:G	1.63512e-15	-3.51524e-10	-1.18298
143808065	chr8:143808065:G:A	1.56685e-15	-3.51524e-10	-1.22563
143809011	chr8:143809011:G:A	1.56125e-15	-3.51524e-10	-1.22921
143809598	chr8:143809598:C:T	1.96163e-16	-2.07516	-1.22835
143809923	chr8:143809923:C:T	2.52258e-15	-3.51524e-10	-0.749411
143810041	chr8:143810041:A:C	1.61832e-15	-3.51524e-10	-1.1933
143810111	chr8:143810111:G:A	1.8436e-15	-3.51524e-10	-1.06297
143810295	chr8:143810295:G:A	6.48497e-16	-2.10779	-2.67879e-10
143810497	chr8:143810497:C:T	9.09886e-16	-1.76913	-2.67879e-10
143810533	chr8:143810533:C:A	1.61712e-15	-3.51524e-10	-1.19405
143810814	chr8:143810814:C:T	7.77714e-16	-1.92609	-2.67879e-10
143810914	chr8:143810914:G:A	9.912e-15	1.71598	-1.09693
143811361	chr8:143811361:A:G	1.68409e-15	-3.51524e-10	-1.15347
143812088	chr8:143812088:C:T	6.52474e-16	-2.10168	-2.67879e-10
143812463	chr8:143812463:A:G	1.56941e-15	-3.51524e-10	-1.22399
143812471	chr8:143812471:C:T	1.6214e-15	-3.51524e-10	-1.1914
143812844	chr8:143812844:G:A	6.45009e-16	-2.11319	-2.67879e-10
143812848	chr8:143812848:C:T	2.02716e-15	-0.968061	-2.67879e-10
143813121	chr8:143813121:A:G	1.94042e-15	-3.51524e-10	-1.01179
143813212	chr8:143813212:C:T	1.59449e-15	-3.51524e-10	-1.20814
143813383	chr8:143813383:G:A	9.93086e-16	-1.20811	-0.473519
143813499	chr8:143813499:G:A	1.8489e-14	0.847206	0.395277
143814501	chr8:143814501:T:G	8.51308e-16	-1.83568	-2.67879e-10
143814688	chr8:143814688:A:G	1.68321e-15	-3.51524e-10	-1.15399
143815893	chr8:143815893:G:A	5.57525e-16	-1.62374	-0.635202
143819046	chr8:143819046:G:A	1.56091e-15	-3.51524e-10	-1.22943
143819177	chr8:143819177:G:A	3.50137e-15	0.621801	-1.04334
143819337	chr8:143819337:C:A	1.86331e-16	-2.12548	-1.22944
143819339	chr8:143819339:C:A	1.86161e-16	-2.1264	-1.22944
143819903	chr8:143819903:C:G	1.58479e-15	-3.51524e-10	-1.21424
143820076	chr8:143820076:C:T	1.93552e-16	-2.09642	-1.22048
143820333	chr8:143820333:G:T	4.43692e-15	-0.184735	-2.67879e-10
143820512	chr8:143820512:T:C	4.56444e-15	0.969766	-1.12616
143820544	chr8:143820544:C:T	9.00213e-16	-1.77982	-2.67879e-10
143820944	chr8:143820944:G:A	1.84604e-15	-3.51524e-10	-1.06165
143821031	chr8:143821031:G:A	1.7819e-15	-0.0355589	-1.06145
143821212	chr8:143821212:T:C	2.28872e-15	-3.51524e-10	-0.846702
143822087	chr8:143822087:G:C	1.61653e-15	-3.51524e-10	-1.19441
143822511	chr8:143822511:G:A	1.6914e-15	-3.51524e-10	-1.14914
143823175	chr8:143823175:C:A	1.56899e-15	-3.51524e-10	-1.22426
143823777	chr8:143823777:C:T	6.97657e-16	-1.49279	-0.541929
143823942	chr8:143823942:C:A	2.66189e-15	0.366045	-1.0617
143824144	chr8:143824144:G:A	6.47263e-16	-2.1097	-2.67879e-10
143824539	chr8:143824539:C:T	1.67289e-15	-3.51524e-10	-1.16014
143825221	chr8:143825221:A:G	1.56861e-15	-3.51524e-10	-1.22451
143825462	chr8:143825462:C:T	5.89949e-15	0.10017	-2.67879e-10
143825644	chr8:143825644:G:A	1.51723e-15	-0.389107	-0.8687
143825753	chr8:143825753:C:T	1.50103e-14	1.03404	-2.67879e-10
143825897	chr8:143825897:A:G	1.56834e-15	-3.51524e-10	-1.22468
143826551	chr8:143826551:C:G	4.79617e-15	1.03784	-1.14472
143827032	chr8:143827032:G:A	6.57669e-16	-2.09375	-2.67879e-10
143827895	chr8:143827895:A:T	4.76873e-15	1.02677	-1.13939
143827911	chr8:143827911:C:CA	2.59047e-15	-3.51524e-10	-0.722855
143828195	chr8:143828195:C:T	1.60839e-15	-3.51524e-10	-1.19946
143828493	chr8:143828493:C:G	1.96374e-15	-3.51524e-10	-0.999845
143828860	chr8:143828860:C:T	1.56935e-15	-3.51524e-10	-1.22403
143829202	chr8:143829202:C:T	1.63574e-15	-3.51524e-10	-1.1826
143830125	chr8:143830125:A:G	1.84504e-15	-3.51524e-10	-1.0622
143830133	chr8:143830133:T:C	3.71965e-15	0.733632	-1.0947
143830317	chr8:143830317:G:A	2.33115e-15	-3.51524e-10	-0.828333
143830473	chr8:143830473:G:A	2.59006e-15	-3.51524e-10	-0.723014
143830497	chr8:143830497:C:T	8.08768e-15	-3.51524e-10	0.415647
143831526	chr8:143831526:T:TGG	1.59514e-15	-3.51524e-10	-1.20774
143831619	chr8:143831619:T:G	1.77258e-15	-3.51524e-10	-1.10226
143831771	chr8:143831771:A:G	3.37978e-15	-3.51524e-10	-0.456883
143832067	chr8:143832067:T:C	1.52952e-15	-0.134601	-1.11514
143832243	chr8:143832243:C:G	1.60706e-15	-3.51524e-10	-1.20029
143832310	chr8:143832310:A:G	2.57911e-15	-0.727251	-2.67879e-10
143834569	chr8:143834569:G:A	1.57893e-15	-3.51524e-10	-1.21795
143834728	chr8:143834728:G:A	1.76753e-15	-3.51524e-10	-1.10511
143835044	chr8:143835044:G:A	3.42605e-15	-3.51524e-10	-0.443287
143835215	chr8:143835215:T:C	7.59257e-15	0.352475	-2.67879e-10
143835290	chr8:143835290:C:T	1.57811e-15	-3.51524e-10	-1.21847
143835363	chr8:143835363:G:A	4.1496e-15	0.812679	-1.06436
143835473	chr8:143835473:C:A	1.75608e-15	-3.51524e-10	-1.11161
143835620	chr8:143835620:A:G	5.14265e-15	1.18658	-1.2237
143835710	chr8:143835710:G:A	6.63602e-15	0.270951	-0.0531337
143835782	chr8:143835782:G:A	2.83846e-15	-0.774761	0.143327
143835896	chr8:143835896:G:A	3.09876e-15	-3.51524e-10	-0.543692
143836051	chr8:143836051:G:A	3.29411e-15	-0.482559	-2.67879e-10
143836231	chr8:143836231:C:T	2.61333e-15	-3.51524e-10	-0.714072
143836421	chr8:143836421:A:G	1.56104e-15	-3.51524e-10	-1.22934
143836510	chr8:143836510:T:C	4.19949e-16	-1.43612	-1.1062
143837222	chr8:143837222:G:A	1.56424e-15	-3.51524e-10	-1.2273
143837514	chr8:143837514:G:A	1.97205e-15	-3.51524e-10	-0.995619
143837936	chr8:143837936:C:G	2.05246e-15	-3.51524e-10	-0.955655
143838325	chr8:143838325:T:TG	1.56248e-15	-3.51524e-10	-1.22842
143839465	chr8:143839465:TG:T	1.59163e-15	-3.51524e-10	-1.20994
143840674	chr8:143840674:G:A	1.7426e-15	-3.51524e-10	-1.11932
143841562	chr8:143841562:G:C	8.47658e-16	-1.83997	-2.67879e-10
143842197	chr8:143842197:C:G	1.82296e-15	-3.51524e-10	-1.07423
143842277	chr8:143842277:C:A	1.57674e-15	-3.51524e-10	-1.21933
143842438	chr8:143842438:T:C	9.62801e-16	-1.7126	-2.67879e-10
143842681	chr8:143842681:C:T	1.82984e-15	-1.07046	-2.67879e-10
143842897	chr8:143842897:TAATA:T	1.70868e-15	0.0786763	-1.21765
143842916	chr8:143842916:C:T	8.23392e-16	-1.3947	-0.474315
143843622	chr8:143843622:C:T	2.09609e-15	-0.934622	-2.67879e-10
143843746	chr8:143843746:A:G	1.95158e-15	-3.51524e-10	-1.00605
143843860	chr8:143843860:G:A	3.07246e-15	-3.51524e-10	-0.552216
143844059	chr8:143844059:G:A	2.9427e-15	-3.51524e-10	-0.595369
143844082	chr8:143844082:G:C	1.01897e-15	-1.23713	-0.418772
143844098	chr8:143844098:C:T	1.62346e-15	-3.51524e-10	-1.19013
143844149	chr8:143844149:C:T	2.59319e-15	-3.51524e-10	-0.721808
143844371	chr8:143844371:G:A	2.23791e-15	-3.51524e-10	-0.869151
143844387	chr8:143844387:A:G	1.50884e-15	-0.932214	-0.331137
143844397	chr8:143844397:C:T	3.58928e-15	-3.51524e-10	-0.396743
143844674	chr8:143844674:G:A	1.89219e-15	-3.51524e-10	-1.03696
143844881	chr8:143844881:G:A	2.82201e-15	-3.51524e-10	-0.637244
143845100	chr8:143845100:T:C	7.04848e-16	-1.53139	-0.493079
143845183	chr8:143845183:G:A	6.37601e-16	-2.12474	-2.67879e-10
143845371	chr8:143845371:A:C	7.56009e-16	-1.47681	-0.477589
143845380	chr8:143845380:G:A	6.3926e-16	-2.12214	-2.67879e-10
143845548	chr8:143845548:A:C	1.9498e-15	-3.51524e-10	-1.00697
143845634	chr8:143845634:G:A	2.11053e-15	-3.51524e-10	-0.927758
143846230	chr8:143846230:A:G	1.56895e-15	-3.51524e-10	-1.22429
143846419	chr8:143846419:G:A	4.32228e-15	-3.51524e-10	-0.210912
143846488	chr8:143846488:C:T	1.47064e-15	-0.0758252	-1.21317
143848284	chr8:143848284:G:A	1.88114e-15	-3.51524e-10	-1.04282
143848679	chr8:143848679:G:A	2.47702e-15	-0.900843	0.133204
143848710	chr8:143848710:A:G	2.56502e-16	-2.08838	-0.946936
143849065	chr8:143849065:G:T	1.57005e-15	-3.51524e-10	-1.22359
143849489	chr8:143849489:G:T	1.54607e-15	-0.0888892	-1.15009
143851084	chr8:143851084:C:T	1.00898e-15	-1.66576	-2.67879e-10
143851281	chr8:143851281:C:T	1.8008e-15	0.142484	-1.22895
143852072	chr8:143852072:C:T	9.48267e-16	-1.31261	-0.415206
143852162	chr8:143852162:A:G	1.57327e-15	-3.51524e-10	-1.22154
143852351	chr8:143852351:C:T	1.57065e-15	-3.51524e-10	-1.22321
143852954	chr8:143852954:C:G	2.94834e-16	-1.6798	-1.21624
143853388	chr8:143853388:T:C	1.99691e-15	-3.51524e-10	-0.983094
143853720	chr8:143853720:T:C	1.11688e-15	-1.56416	-2.67879e-10
143854029	chr8:143854029:G:A	1.95974e-15	-3.51524e-10	-1.00188
143854315	chr8:143854315:C:T	6.4102e-16	-2.11939	-2.67879e-10
143855158	chr8:143855158:T:C	3.6233e-16	-1.91554	-0.774356
143857038	chr8:143857038:C:A	1.60564e-15	-3.51524e-10	-1.20117
143857285	chr8:143857285:G:C	2.05249e-15	-3.51524e-10	-0.955639
143857366	chr8:143857366:T:G	3.21261e-16	-1.72801	-1.08219
143857500	chr8:143857500:G:A	7.39322e-16	-1.97672	-2.67879e-10
143857596	chr8:143857596:G:A	2.82731e-15	-0.635369	-2.67879e-10
143857769	chr8:143857769:G:A	3.61463e-15	-3.51524e-10	-0.389705
143857824	chr8:143857824:T:A	2.80623e-15	-3.51524e-10	-0.642854
143858050	chr8:143858050:A:C	1.88014e-16	-2.12568	-1.22026
143858128	chr8:143858128:G:A	1.80308e-15	-1.0852	-2.67879e-10
143866543	chr8:143866543:G:A	1.60661e-15	-3.51524e-10	-1.20057
143866695	chr8:143866695:G:A	2.30471e-15	-3.51524e-10	-0.839738
143867191	chr8:143867191:G:A	2.98898e-15	-3.51524e-10	-0.579763
143867251	chr8:143867251:C:T	2.33923e-16	-2.08073	-1.04673
143867772	chr8:143867772:G:A	4.16322e-15	-3.51524e-10	-0.248406
143867929	chr8:143867929:G:A	2.56888e-15	-3.51524e-10	-0.731226
143868245	chr8:143868245:T:C	6.41695e-16	-2.11834	-2.67879e-10
143869055	chr8:143869055:T:C	1.78202e-15	-3.51524e-10	-1.09695
143869216	chr8:143869216:G:A	2.31688e-15	-3.51524e-10	-0.834475
143869475	chr8:143869475:G:A	1.8199e-15	-3.51524e-10	-1.07592
143869792	chr8:143869792:G:A	1.91311e-15	-3.51524e-10	-1.02596
143869899	chr8:143869899:C:T	3.90044e-15	-3.51524e-10	-0.313605
143869980	chr8:143869980:G:A	6.98228e-15	-3.51524e-10	0.26868
143869993	chr8:143869993:C:T	6.34041e-16	-1.07281	-1.05753
143870008	chr8:143870008:T:C	3.24042e-16	-1.57231	-1.22927
143870057	chr8:143870057:C:T	1.53726e-15	-1.24469	-2.67879e-10
143870058	chr8:143870058:G:A	6.47771e-16	-2.10891	-2.67879e-10
143870470	chr8:143870470:G:A	3.64758e-16	-1.45514	-1.22807
143870491	chr8:143870491:G:A	3.13436e-15	-3.51524e-10	-0.532269
143870696	chr8:143870696:C:T	1.81416e-15	-3.51524e-10	-1.07907
143871023	chr8:143871023:T:C	5.7469e-16	-1.40127	-0.827345
143871367	chr8:143871367:G:A	2.32956e-15	-3.51524e-10	-0.829014
143871574	chr8:143871574:A:AAAGGTGACCCTG	1.56112e-15	-3.51524e-10	-1.22929
143871776	chr8:143871776:G:A	2.20991e-15	-3.51524e-10	-0.881744
143872020	chr8:143872020:G:A	1.81826e-15	-1.07682	-2.67879e-10
143872084	chr8:143872084:C:T	4.49465e-16	-1.26902	-1.20538
143872103	chr8:143872103:C:T	1.70083e-15	-3.51524e-10	-1.14358
143872177	chr8:143872177:G:A	2.05911e-16	-2.12717	-1.12783
143872894	chr8:143872894:C:T	2.38505e-15	-3.51524e-10	-0.805474
143873422	chr8:143873422:A:T	1.91956e-16	-2.10991	-1.21528
143873462	chr8:143873462:C:T	2.46898e-15	-3.51524e-10	-0.77089
143873546	chr8:143873546:C:T	2.61383e-15	-3.51524e-10	-0.713879
143874060	chr8:143874060:C:T	1.74197e-15	-3.51524e-10	-1.11968
143874291	chr8:143874291:C:G	1.56549e-15	-3.51524e-10	-1.22649
143874495	chr8:143874495:G:A	2.2791e-15	-3.51524e-10	-0.850914
143874803	chr8:143874803:A:T	1.72697e-15	-3.51524e-10	-1.12833
143874909	chr8:143874909:C:G	7.73071e-16	-1.38364	-0.548435
143875120	chr8:143875120:G:A	3.40714e-15	-3.51524e-10	-0.44882
143875687	chr8:143875687:T:C	1.56236e-15	-3.51524e-10	-1.2285
143875775	chr8:143875775:A:G	8.74647e-16	-1.80863	-2.67879e-10
143876052	chr8:143876052:C:T	1.56206e-15	-3.51524e-10	-1.22869
143876108	chr8:143876108:A:G	9.70153e-16	-2.12651	0.421518
143876480	chr8:143876480:G:T	1.19331e-15	-1.49796	-2.67879e-10
143876547	chr8:143876547:T:C	2.05642e-16	-2.06272	-1.19359
143877056	chr8:143877056:G:A	1.56271e-15	-3.51524e-10	-1.22828
143877154	chr8:143877154:T:A	2.03623e-14	-3.51524e-10	1.33899
143877814	chr8:143877814:C:G	1.62677e-15	-3.51524e-10	-1.1881
143877873	chr8:143877873:C:T	5.76328e-16	-2.11972	-0.106056
143878085	chr8:143878085:C:T	5.39452e-16	-1.06407	-1.22783
143878091	chr8:143878091:A:C	1.10718e-15	-0.577941	-0.994937
143878203	chr8:143878203:ACTCGGAG:A	3.73956e-15	0.598117	-0.953844
143878518	chr8:143878518:T:C	1.35907e-15	-1.63721	0.269313
143878528	chr8:143878528:C:T	1.94965e-15	-3.51524e-10	-1.00704
143878841	chr8:143878841:C:T	2.04384e-15	-3.51524e-10	-0.959864
143879114	chr8:143879114:A:G	2.58932e-15	-3.51524e-10	-0.7233
143879707	chr8:143879707:G:A	8.37217e-16	-1.85237	-2.67879e-10
143879850	chr8:143879850:G:A	1.08127e-15	-1.59656	-2.67879e-10
143879909	chr8:143879909:T:C	2.98707e-15	-3.51524e-10	-0.580402
143880099	chr8:143880099:C:T	3.33554e-15	-3.51524e-10	-0.47006
143881015	chr8:143881015:G:C	2.67913e-15	-3.51524e-10	-0.689201
143881105	chr8:143881105:G:C	4.59674e-15	-3.51524e-10	-0.149347
143881231	chr8:143881231:G:A	1.56179e-15	-3.51524e-10	-1.22886
143881250	chr8:143881250:G:A	4.38571e-15	-3.51524e-10	-0.196343
143881603	chr8:143881603:C:T	3.37761e-16	-1.76258	-0.997536
143881636	chr8:143881636:T:C	2.01686e-15	-3.51524e-10	-0.973152
143882132	chr8:143882132:C:T	1.71992e-15	-3.51524e-10	-1.13242
143882232	chr8:143882232:C:A	6.45296e-16	-1.42942	-0.683318
143882271	chr8:143882271:C:T	1.56269e-15	-3.51524e-10	-1.22828
143882296	chr8:143882296:G:A	3.58557e-16	-2.0025	-0.697857
143882404	chr8:143882404:C:G	1.70799e-15	-3.51524e-10	-1.13938
143882441	chr8:143882441:C:T	4.25675e-15	-3.51524e-10	-0.226188
143882621	chr8:143882621:C:T	2.17333e-15	-3.51524e-10	-0.898435
143882848	chr8:143882848:A:C	2.045e-16	-2.12389	-1.13799
143883269	chr8:143883269:A:G	2.20438e-16	-2.12409	-1.06275
143883456	chr8:143883456:TCCTTGGGGGTCCAGCCA:T	2.17611e-15	-3.51524e-10	-0.897155
143883690	chr8:143883690:G:A	4.69481e-16	-1.80112	-0.629704
143883783	chr8:143883783:T:C	3.17273e-16	-1.77052	-1.05217
143884379	chr8:143884379:G:A	7.42893e-16	-1.24525	-0.726644
143884516	chr8:143884516:A:G	3.89574e-15	-3.51524e-10	-0.31481
143884700	chr8:143884700:T:C	1.69272e-15	-3.51524e-10	-1.14836
143884789	chr8:143884789:A:G	2.47206e-15	-3.51524e-10	-0.769644
143884807	chr8:143884807:C:T	1.83848e-15	-3.51524e-10	-1.06575
143884892	chr8:143884892:G:C	1.59402e-15	-3.51524e-10	-1.20843
143885457	chr8:143885457:C:T	2.04733e-15	-3.51524e-10	-0.958161
143885623	chr8:143885623:G:A	1.56091e-15	-3.51524e-10	-1.22942
143885899	chr8:143885899:C:A	1.57001e-15	-3.51524e-10	-1.22361
143886135	chr8:143886135:C:T	9.725e-14	2.90259	-2.67879e-10
143886319	chr8:143886319:C:T	2.13172e-16	-2.00024	-1.22011
143886640	chr8:143886640:C:T	8.64207e-16	-1.82064	-2.67879e-10
143886938	chr8:143886938:C:T	3.51576e-16	-1.55432	-1.16571
143887299	chr8:143887299:G:T	4.66077e-15	-3.51524e-10	-0.135514
143887531	chr8:143887531:T:C	7.93621e-16	-1.00781	-0.898037
143887590	chr8:143887590:G:A	1.90165e-16	-2.12545	-1.20911
143887605	chr8:143887605:A:G	4.05294e-16	-1.99974	-0.578091
143888320	chr8:143888320:C:T	1.60842e-15	-3.51524e-10	-1.19944
143888673	chr8:143888673:C:T	1.61314e-15	-3.51524e-10	-1.19651
143888691	chr8:143888691:A:G	1.60291e-15	-3.51524e-10	-1.20288
143888756	chr8:143888756:G:A	1.58056e-15	-3.51524e-10	-1.21692
143888864	chr8:143888864:AC:A	2.63796e-15	-3.51524e-10	-0.704689
143888885	chr8:143888885:G:A	1.60916e-15	-3.51524e-10	-1.19898
143889068	chr8:143889068:G:C	3.78064e-15	-3.51524e-10	-0.344802
143889098	chr8:143889098:A:G	1.97721e-16	-2.11927	-1.17633
143889163	chr8:143889163:G:T	1.61938e-15	-3.51524e-10	-1.19265
143889190	chr8:143889190:G:A	5.36577e-15	-3.51524e-10	0.00534581
143889392	chr8:143889392:C:T	6.93052e-16	-2.04135	-2.67879e-10
143889570	chr8:143889570:C:T	1.37809e-15	-1.35399	-2.67879e-10
143889583	chr8:143889583:G:A	1.56085e-15	-3.51524e-10	-1.22947
143890021	chr8:143890021:C:T	1.70733e-15	-3.51524e-10	-1.13976
143890073	chr8:143890073:C:T	1.72965e-15	-3.51524e-10	-1.12678
143890140	chr8:143890140:C:A	2.13064e-15	-3.51524e-10	-0.918271
143890287	chr8:143890287:T:C	2.27892e-16	-2.11541	-1.03817
143890494	chr8:143890494:C:G	1.83499e-15	-3.51524e-10	-1.06766
143890620	chr8:143890620:G:A	4.74676e-15	-3.51524e-10	-0.117233
143890649	chr8:143890649:C:T	2.58119e-15	-3.51524e-10	-0.726444
143890746	chr8:143890746:G:A	3.03217e-16	-2.05287	-0.815132
143890861	chr8:143890861:C:T	2.41241e-16	-2.12379	-0.972859
143890936	chr8:143890936:G:A	2.05889e-16	-2.11138	-1.14373
143891074	chr8:143891074:C:T	1.6774e-15	-3.51524e-10	-1.15745
143891127	chr8:143891127:A:G	1.61113e-15	-3.51524e-10	-1.19776
143891323	chr8:143891323:T:C	1.56959e-15	-3.51524e-10	-1.22388
143891651	chr8:143891651:C:T	1.79665e-15	-3.51524e-10	-1.08877
143891697	chr8:143891697:CCAAT:C	2.26587e-16	-2.0974	-1.06192
143891725	chr8:143891725:T:G	2.94379e-15	-3.51524e-10	-0.594998
143891803	chr8:143891803:T:C	1.97274e-16	-2.12587	-1.17199
143891943	chr8:143891943:T:A	4.26165e-15	-3.51524e-10	-0.225039
143892284	chr8:143892284:C:T	1.73022e-15	-3.51524e-10	-1.12644
143892313	chr8:143892313:C:T	1.14928e-15	-1.53556	-2.67879e-10
143892324	chr8:143892324:A:G	8.24535e-16	-1.86763	-2.67879e-10
143892778	chr8:143892778:C:T	1.18676e-14	-3.51524e-10	0.799113
143892790	chr8:143892790:C:T	2.93033e-16	-1.7302	-1.17197
143892951	chr8:143892951:T:C	2.52278e-16	-2.12492	-0.926996
143893132	chr8:143893132:G:A	1.58622e-15	-3.51524e-10	-1.21334
143893426	chr8:143893426:C:T	2.84247e-15	-3.51524e-10	-0.63002
143893497	chr8:143893497:C:G	3.34633e-16	-1.54936	-1.22005
143893506	chr8:143893506:T:C	6.38506e-16	-2.12332	-2.67879e-10
143893825	chr8:143893825:T:C	5.79331e-16	-1.16277	-1.05781
143893838	chr8:143893838:A:G	1.07268e-15	-1.60453	-2.67879e-10
143893954	chr8:143893954:G:A	3.26106e-16	-1.58034	-1.21489
143894462	chr8:143894462:T:C	7.48904e-16	-1.84485	-0.118989
143894892	chr8:143894892:C:T	1.12894e-14	-3.51524e-10	0.749171
143895043	chr8:143895043:A:AG	1.8399e-15	-3.51524e-10	-1.06498
143895159	chr8:143895159:G:A	2.67343e-14	-3.51524e-10	1.61125
143895269	chr8:143895269:T:C	7.11322e-16	-2.01533	-2.67879e-10
143895407	chr8:143895407:G:T	1.70488e-15	-3.51524e-10	-1.1412
143895431	chr8:143895431:CCTTAA:C	5.36696e-15	0.225221	-0.219654
143895467	chr8:143895467:G:A	4.37487e-16	-2.1182	-0.3832
143896245	chr8:143896245:T:A	1.76906e-15	-3.51524e-10	-1.10425
143896563	chr8:143896563:T:G	3.3873e-15	-1.02209	0.567429
143896568	chr8:143896568:C:T	1.50735e-15	-1.26434	-2.67879e-10
143896610	chr8:143896610:T:C	2.04405e-15	-3.51524e-10	-0.959762
143896912	chr8:143896912:G:C	4.76947e-14	3.01697	-0.826844
143896994	chr8:143896994:C:T	1.75171e-15	-3.51524e-10	-1.1141
143897172	chr8:143897172:G:A	2.68687e-13	4.6609	-0.742042
143897265	chr8:143897265:G:GT	1.59084e-15	-3.51524e-10	-1.21043
143897356	chr8:143897356:C:T	1.74288e-15	-3.51524e-10	-1.11916
143897370	chr8:143897370:C:A	3.17612e-12	7.60023	-1.21151
143897718	chr8:143897718:C:T	1.58368e-15	-3.51524e-10	-1.21494
143898152	chr8:143898152:G:A	2.80335e-15	-3.51524e-10	-0.643878
143898275	chr8:143898275:T:C	2.36444e-15	-3.51524e-10	-0.814154
143898286	chr8:143898286:T:C	2.93356e-10	9.9713	0.94315
143898305	chr8:143898305:G:A	5.56938e-12	8.17358	-1.22323
143898424	chr8:143898424:G:A	2.45933e-15	-3.51524e-10	-0.774806
143898585	chr8:143898585:C:T	1.8154e-15	-3.51524e-10	-1.07839
143898639	chr8:143898639:T:C	6.51998e-16	-2.10241	-2.67879e-10
143898705	chr8:143898705:C:T	1.57338e-14	1.08111	-2.67879e-10
143898933	chr8:143898933:G:A	1.61782e-15	-3.51524e-10	-1.19361
143899013	chr8:143899013:T:TA	1.58353e-15	-3.51524e-10	-1.21504
143899015	chr8:143899015:A:T	4.2591e-09	13.5442	0.0456502
143899081	chr8:143899081:T:C	2.89907e-09	13.3956	-0.190423
143899214	chr8:143899214:A:G	2.05743e-15	-3.51524e-10	-0.953235
143899508	chr8:143899508:C:T	7.1334e-16	-2.01249	-2.67879e-10
143899734	chr8:143899734:T:C	3.05783e-09	13.2795	-0.020978
143899974	chr8:143899974:A:G	6.4387e-12	6.68377	0.411613
143900010	chr8:143900010:C:T	2.99024e-15	-3.51524e-10	-0.579342
143900493	chr8:143900493:A:C	1.42076e-15	-0.283353	-1.04015
143900795	chr8:143900795:G:A	2.25041e-09	13.7724	-0.820491
143900801	chr8:143900801:T:C	1.83977e-15	-3.51524e-10	-1.06506
143900900	chr8:143900900:G:A	2.11535e-15	-3.51524e-10	-0.925475
143901268	chr8:143901268:G:A	2.06462e-15	-3.51524e-10	-0.949748
143901452	chr8:143901452:C:T	1.7635e-15	-3.51524e-10	-1.1074
143901696	chr8:143901696:C:T	7.89955e-16	-1.91047	-2.67879e-10
143901726	chr8:143901726:A:C	1.6915e-15	-3.51524e-10	-1.14908
143901813	chr8:143901813:G:A	1.97894e-15	-3.51524e-10	-0.992134
143901908	chr8:143901908:G:A	2.03626e-15	-3.51524e-10	-0.963582
143902021	chr8:143902021:G:A	1.56167e-15	-3.51524e-10	-1.22894
143902204	chr8:143902204:T:C	1.4298e-15	-0.377056	-0.940106
143902345	chr8:143902345:C:A	1.88663e-15	-3.51524e-10	-1.0399
143902404	chr8:143902404:A:G	0.000358835	26.157	-1.22557
143902714	chr8:143902714:C:T	2.0536e-15	-3.51524e-10	-0.955101
143902982	chr8:143902982:T:C	9.13771e-16	-0.540619	-1.22425
143903111	chr8:143903111:T:C	3.21873e-07	18.9634	-1.04839
143903184	chr8:143903184:G:A	1.73994e-15	-3.51524e-10	-1.12084
143903707	chr8:143903707:C:T	2.79723e-15	-3.51524e-10	-0.646067
143903837	chr8:143903837:G:T	1.60109e-15	-3.51524e-10	-1.20401
143904056	chr8:143904056:A:G	6.80533e-16	-0.876624	-1.18295
143904125	chr8:143904125:G:A	2.81743e-15	-3.51524e-10	-0.638869
143904185	chr8:143904185:C:T	1.59054e-15	-3.51524e-10	-1.21062
143904724	chr8:143904724:G:A	5.32763e-15	1.20946	-1.21124
143905001	chr8:143905001:A:G	5.7842e-15	-1.55705	1.63749
143905064	chr8:143905064:T:A	6.09173e-16	-1.03601	-1.13433
143905117	chr8:143905117:A:G	5.56158e-16	-1.10346	-1.15794
143905257	chr8:143905257:C:T	3.12451e-15	-3.51524e-10	-0.535418
143905342	chr8:143905342:A:G	2.59417e-15	-3.51524e-10	-0.721429
143905581	chr8:143905581:G:T	2.8113e-15	-3.51524e-10	-0.641049
143905652	chr8:143905652:C:T	2.82205e-15	-3.51524e-10	-0.637232
143905921	chr8:143905921:T:C	1.56236e-15	-3.51524e-10	-1.2285
143906003	chr8:143906003:A:G	1.56465e-15	-3.51524e-10	-1.22703
143906004	chr8:143906004:T:C	1.56089e-15	-3.51524e-10	-1.22944
143906046	chr8:143906046:C:T	5.45449e-15	1.12419	-1.10244
143906213	chr8:143906213:T:A	1.59436e-15	-3.51524e-10	-1.20822
143906234	chr8:143906234:G:A	1.58163e-15	-3.51524e-10	-1.21624
143906586	chr8:143906586:G:A	6.48804e-16	-2.10732	-2.67879e-10
143907009	chr8:143907009:T:C	1.59786e-15	-3.51524e-10	-1.20603
143907167	chr8:143907167:A:G	4.0628e-15	-3.51524e-10	-0.272824
143907271	chr8:143907271:T:C	2.95897e-15	-3.51524e-10	-0.589852
143907320	chr8:143907320:G:A	1.81432e-15	-1.07899	-2.67879e-10
143907896	chr8:143907896:C:T	1.31756e-13	-3.51524e-10	3.20626
143908245	chr8:143908245:G:A	1.57795e-15	-3.51524e-10	-1.21857
143908588	chr8:143908588:C:T	1.56479e-15	-3.51524e-10	-1.22695
143908663	chr8:143908663:A:T	2.44164e-14	1.52056	-2.67879e-10
143908991	chr8:143908991:C:T	1.0265e-15	-1.64854	-2.67879e-10
143910115	chr8:143910115:T:C	2.14024e-06	20.9588	-1.14928
143910351	chr8:143910351:G:A	9.47929e-15	0.574415	-2.67879e-10
143910788	chr8:143910788:A:G	1.25083e-06	20.1555	-0.883142
143911032	chr8:143911032:A:G	1.60198e-06	20.4261	-0.906273
143911054	chr8:143911054:T:C	1.56127e-15	-3.51524e-10	-1.2292
143911528	chr8:143911528:C:T	1.41347e-14	-1.18118	2.15512
143911610	chr8:143911610:C:T	2.14889e-14	-1.11652	2.50936
143911936	chr8:143911936:C:A	1.48161e-14	1.02102	-2.67879e-10
143911940	chr8:143911940:A:G	5.05262e-09	14.5893	-0.828587
143912060	chr8:143912060:CA:C	1.58253e-15	-3.51524e-10	-1.21567
143912074	chr8:143912074:A:G	2.0075e-15	-3.51524e-10	-0.977804
143912087	chr8:143912087:G:A	2.56393e-15	-3.51524e-10	-0.733153
143912403	chr8:143912403:G:A	1.56295e-15	-3.51524e-10	-1.22812
143912432	chr8:143912432:ACGGCACGATACCAGACACGGCAGGATGATGCCAGACCCAGCACGATGCCAGGCACGGCACGATACCAGACCCAGCACGATACCAGGCC:A	7.80511e-15	-0.85993	1.24001
143912450	chr8:143912450:C:T	1.82261e-15	-3.51524e-10	-1.07442
143912487	chr8:143912487:C:T	2.74258e-15	-3.51524e-10	-0.665796
143912510	chr8:143912510:G:A	0.00201923	27.7968	-1.13771
143912625	chr8:143912625:C:T	0.00300933	28.2826	-1.22453
143913053	chr8:143913053:C:T	0.00248857	28.0959	-1.22786
143913166	chr8:143913166:C:T	2.85352e-15	-3.51524e-10	-0.626141
143913454	chr8:143913454:C:T	2.42556e-15	-3.51524e-10	-0.788634
143913507	chr8:143913507:G:A	5.54964e-15	1.22849	-1.18945
143913713	chr8:143913713:C:T	4.71589e-16	-1.67662	-0.749723
143913766	chr8:143913766:A:T	5.65652e-16	-1.6344	-0.610076
143914090	chr8:143914090:GC:G	1.62564e-15	-3.51524e-10	-1.18879
143914177	chr8:143914177:T:C	1.19077e-14	-3.51524e-10	0.802491
143914310	chr8:143914310:C:T	1.57001e-15	-3.51524e-10	-1.22361
143914397	chr8:143914397:C:T	1.63097e-15	-3.51524e-10	-1.18552
143914454	chr8:143914454:G:A	7.22215e-15	-3.51524e-10	0.302458
143914700	chr8:143914700:G:A	1.19181e-14	-3.51524e-10	0.803364
143915294	chr8:143915294:A:G	0.0099609	29.472	-1.21698
143915423	chr8:143915423:G:A	1.61065e-15	-3.51524e-10	-1.19805
143915865	chr8:143915865:AC:A	1.64164e-13	-3.51524e-10	3.42617
143915891	chr8:143915891:G:A	2.19542e-15	-3.51524e-10	-0.888319
143916419	chr8:143916419:C:T	3.15094e-15	-3.51524e-10	-0.526993
143916573	chr8:143916573:C:T	1.5615e-15	-3.51524e-10	-1.22905
143916616	chr8:143916616:G:A	2.47483e-15	-0.768523	-2.67879e-10
143916711	chr8:143916711:G:A	8.37984e-16	-1.85145	-2.67879e-10
143917008	chr8:143917008:T:C	0.00597233	28.9675	-1.224
143917908	chr8:143917908:C:T	3.20471e-14	-3.51524e-10	1.79251
143917935	chr8:143917935:T:C	0.00044332	26.3374	-1.19451
143918101	chr8:143918101:G:A	1.51878e-15	-1.25679	-2.67879e-10
143918193	chr8:143918193:T:C	7.64406e-05	24.592	-1.20695
143918222	chr8:143918222:C:G	5.36901e-14	-3.51524e-10	2.30853
143918694	chr8:143918694:A:G	0.0101322	28.6723	-0.400224
143918901	chr8:143918901:G:A	2.6839e-16	-2.1245	-0.865507
143919156	chr8:143919156:C:T	0.045314	30.9982	-1.22821
143919483	chr8:143919483:G:A	1.80691e-15	-3.51524e-10	-1.08308
143919775	chr8:143919775:G:A	2.51346e-15	-3.51524e-10	-0.753035
143919807	chr8:143919807:G:A	1.70366e-15	-3.51524e-10	-1.14192
143919855	chr8:143919855:G:A	1.00651e-14	-3.51524e-10	0.63438
143919876	chr8:143919876:G:A	3.78785e-15	-3.51524e-10	-0.342897
143919926	chr8:143919926:G:A	4.65011e-15	-3.51524e-10	-0.137803
143920044	chr8:143920044:A:T	3.48517e-16	-1.68145	-1.04731
143920386	chr8:143920386:G:A	3.14931e-15	-3.51524e-10	-0.527513
143920748	chr8:143920748:C:T	1.7368e-15	-3.51524e-10	-1.12265
143921001	chr8:143921001:G:C	2.26574e-16	-1.96782	-1.19156
143921326	chr8:143921326:C:T	0.0296877	30.4878	-1.14079
143921502	chr8:143921502:G:A	1.62546e-15	-3.51524e-10	-1.1889
143921796	chr8:143921796:G:A	2.1229e-14	2.19097	-0.810302
143921809	chr8:143921809:C:T	2.39401e-15	-3.51524e-10	-0.801726
143921861	chr8:143921861:A:G	0.0301457	30.5529	-1.1905
143921941	chr8:143921941:G:C	2.09945e-15	-3.51524e-10	-0.93302
143922095	chr8:143922095:G:A	1.71012e-15	-3.51524e-10	-1.13813
143922240	chr8:143922240:T:G	0.103962	31.7785	-1.1781
143922430	chr8:143922430:G:A	0.141642	32.0854	-1.17582
143922663	chr8:143922663:G:A	3.17094e-15	-0.520666	-2.67879e-10
143922669	chr8:143922669:C:T	1.62597e-15	-3.51524e-10	-1.18859
143923172	chr8:143923172:C:T	2.15147e-15	-3.51524e-10	-0.908544
143923352	chr8:143923352:G:A	3.19638e-15	-3.51524e-10	-0.512677
143923488	chr8:143923488:C:T	0.0274198	30.4766	-1.20898
143923615	chr8:143923615:G:A	7.48261e-16	-1.9647	-2.67879e-10
143923759	chr8:143923759:G:A	0.0358627	30.7655	-1.22948
143924001	chr8:143924001:C:T	0.0389682	30.8455	-1.22644
143924022	chr8:143924022:A:G	0.0367212	30.7678	-1.20816
143924064	chr8:143924064:C:T	1.69721e-15	-3.51524e-10	-1.14571
143924346	chr8:143924346:C:T	2.55605e-16	-2.02843	-1.01038
143924613	chr8:143924613:C:T	1.5703e-15	-3.51524e-10	-1.22343
143924764	chr8:143924764:G:A	7.71998e-15	-3.51524e-10	0.369117
143925249	chr8:143925249:C:T	0.0267819	30.4531	-1.20905
143925285	chr8:143925285:C:T	1.59669e-15	-3.51524e-10	-1.20676
143925294	chr8:143925294:C:T	5.31013e-15	-3.51524e-10	-0.00507878
143925453	chr8:143925453:C:T	0.00573966	28.9317	-1.22801
143925706	chr8:143925706:G:A	1.80372e-15	-3.51524e-10	-1.08485
143926153	chr8:143926153:C:T	0.0305824	30.6016	-1.22489
143926434	chr8:143926434:T:C	0.0312322	30.6091	-1.21131
143926489	chr8:143926489:G:A	2.76739e-15	-3.51524e-10	-0.656789
143926572	chr8:143926572:G:A	0.0339175	30.6926	-1.21233
143926641	chr8:143926641:G:A	0.0323879	30.6431	-1.20898
143926722	chr8:143926722:T:C	2.53419e-15	-3.51524e-10	-0.744822
143926768	chr8:143926768:G:A	1.94677e-15	-3.51524e-10	-1.00852
143926863	chr8:143926863:T:C	0.00703128	29.0624	-1.1557
143927053	chr8:143927053:T:C	2.02684e-15	-3.51524e-10	-0.968219
143927138	chr8:143927138:G:A	1.57122e-15	-3.51524e-10	-1.22284
143927143	chr8:143927143:T:C	0.0392417	30.8315	-1.20542
143927204	chr8:143927204:T:C	0.0322414	30.6387	-1.20914
143927341	chr8:143927341:T:C	0.033524	30.6741	-1.20555
143927420	chr8:143927420:C:T	0.0240835	30.3472	-1.20931
143927449	chr8:143927449:G:A	4.80969e-16	-1.21427	-1.19237
143927616	chr8:143927616:A:G	0.0330487	30.6659	-1.21157
143927792	chr8:143927792:C:T	1.93411e-15	-1.01505	-2.67879e-10
143927875	chr8:143927875:C:T	2.16459e-16	-1.97584	-1.22921
143928005	chr8:143928005:C:T	2.5434e-16	-1.8918	-1.15198
143928115	chr8:143928115:A:G	0.00594069	28.9149	-1.17674
143928227	chr8:143928227:C:T	3.56004e-15	-3.51524e-10	-0.404923
143928368	chr8:143928368:G:A	0.0320732	30.643	-1.21862
143928704	chr8:143928704:T:C	2.13229e-15	-3.51524e-10	-0.917499
143928779	chr8:143928779:G:A	3.46585e-16	-1.54736	-1.18697
143929171	chr8:143929171:G:A	3.07183e-15	-3.51524e-10	-0.552423
143929338	chr8:143929338:T:C	2.54021e-15	-3.51524e-10	-0.742447
143929609	chr8:143929609:G:A	0.00115606	27.2778	-1.17645
143929737	chr8:143929737:G:A	1.46967e-14	1.01293	-2.67879e-10
143930017	chr8:143930017:C:T	1.56784e-15	-3.51524e-10	-1.225
143930208	chr8:143930208:C:T	5.52436e-15	-3.51524e-10	0.0344721
143930378	chr8:143930378:G:A	2.61377e-15	0.510844	-1.22475
143930692	chr8:143930692:G:A	1.70242e-15	-3.51524e-10	-1.14265
143930908	chr8:143930908:G:A	1.56201e-15	-3.51524e-10	-1.22872
143931061	chr8:143931061:G:A	2.13578e-16	-2.12689	-1.09156
143931621	chr8:143931621:C:T	1.62524e-15	-3.51524e-10	-1.18904
143932277	chr8:143932277:C:T	1.67749e-15	-3.51524e-10	-1.1574
143932622	chr8:143932622:T:C	0.00563295	28.6988	-1.01387
143932824	chr8:143932824:C:T	6.50842e-16	-2.10418	-2.67879e-10
143933019	chr8:143933019:G:A	0.00153412	27.6136	-1.22933
143933157	chr8:143933157:G:A	1.68261e-15	-3.51524e-10	-1.15435
143933241	chr8:143933241:G:A	1.78661e-15	-3.51524e-10	-1.09437
143933366	chr8:143933366:C:T	0.00177691	27.6669	-1.13569
143933712	chr8:143933712:T:C	1.96344e-15	-3.51524e-10	-0.999997
143933779	chr8:143933779:G:A	0.000476722	26.4418	-1.22632
143933821	chr8:143933821:A:G	0.00239906	28.0603	-1.22886
143933844	chr8:143933844:C:T	1.59443e-15	-3.51524e-10	-1.20818
143934025	chr8:143934025:C:T	1.93849e-15	-3.51524e-10	-1.01279
143934275	chr8:143934275:A:T	0.0016001	27.6484	-1.22204
143934392	chr8:143934392:A:G	0.0013184	27.4614	-1.22863
143934516	chr8:143934516:C:T	1.64876e-15	-3.51524e-10	-1.17467
143934538	chr8:143934538:C:T	0.00220557	27.9711	-1.22383
143934868	chr8:143934868:C:T	6.39977e-16	-2.12102	-2.67879e-10
143934901	chr8:143934901:C:T	5.97429e-15	-3.51524e-10	0.11277
143935188	chr8:143935188:G:A	6.54339e-16	-2.09882	-2.67879e-10
143935442	chr8:143935442:A:G	0.00172586	27.6454	-1.14331
143935718	chr8:143935718:G:A	1.447e-14	-3.51524e-10	0.997382
143936137	chr8:143936137:A:G	0.00144447	27.2595	-0.935418
143936167	chr8:143936167:C:T	1.72163e-14	-3.51524e-10	1.17116
143936177	chr8:143936177:T:C	2.50404e-15	-3.51524e-10	-0.75679
143936312	chr8:143936312:G:A	1.789e-15	-3.51524e-10	-1.09304
143936346	chr8:143936346:T:C	0.00105054	27.2006	-1.19502
143936658	chr8:143936658:G:T	1.1901e-15	-1.50066	-2.67879e-10
143937152	chr8:143937152:C:T	1.61925e-15	-3.51524e-10	-1.19273
143937258	chr8:143937258:G:C	1.81021e-15	-3.51524e-10	-1.08125
143938038	chr8:143938038:G:A	0.00155316	27.3292	-0.932605
143938246	chr8:143938246:G:A	6.18371e-15	-3.51524e-10	0.147224
143938298	chr8:143938298:A:G	0.00344508	28.4226	-1.22936
143939561	chr8:143939561:G:A	6.67209e-16	-2.07935	-2.67879e-10
143939781	chr8:143939781:C:T	0.00633411	28.9613	-1.15905
143940026	chr8:143940026:G:A	1.88148e-15	-3.51524e-10	-1.04264
143940256	chr8:143940256:C:G	0.0554843	31.1946	-1.22219
143940481	chr8:143940481:C:G	1.61281e-15	-3.51524e-10	-1.19672
143940564	chr8:143940564:C:T	0.00247987	28.0792	-1.21463
143940866	chr8:143940866:C:T	1.94778e-15	-3.51524e-10	-1.008
143940876	chr8:143940876:C:T	1.57953e-15	-3.51524e-10	-1.21757
143941853	chr8:143941853:G:A	4.23122e-15	-3.51524e-10	-0.232204
143942047	chr8:143942047:T:C	2.10421e-15	-3.51524e-10	-0.930754
143942712	chr8:143942712:A:C	3.0599e-13	4.04886	-2.67879e-10
143942850	chr8:143942850:G:A	1.90273e-15	-3.51524e-10	-1.03141
143943111	chr8:143943111:T:G	5.51292e-15	-3.51524e-10	0.0324002
143943116	chr8:143943116:C:T	5.71619e-15	-3.51524e-10	0.0686067
143943719	chr8:143943719:G:A	7.82652e-16	-1.91976	-2.67879e-10
143944186	chr8:143944186:C:T	1.85801e-15	-1.05519	-2.67879e-10
143944923	chr8:143944923:C:G	1.1465e-14	0.764607	-2.67879e-10
143945448	chr8:143945448:C:T	6.61035e-16	-2.08864	-2.67879e-10
143945570	chr8:143945570:G:A	1.77181e-15	-3.51524e-10	-1.1027
143945857	chr8:143945857:G:A	0.00572716	28.9212	-1.21961
143946468	chr8:143946468:G:A	0.00494277	28.7567	-1.20246
143946599	chr8:143946599:A:G	5.32669e-14	-3.51524e-10	2.30062
143946641	chr8:143946641:C:T	1.58826e-15	-3.51524e-10	-1.21206
143947074	chr8:143947074:G:A	2.15706e-15	-3.51524e-10	-0.90595
143947846	chr8:143947846:C:T	1.27249e-15	-1.43372	-2.67879e-10
143948088	chr8:143948088:C:T	4.27319e-14	-3.51524e-10	2.08025
143948378	chr8:143948378:C:T	3.4195e-15	-3.51524e-10	-0.445201
143948904	chr8:143948904:C:T	2.35332e-15	-3.51524e-10	-0.81887
143948920	chr8:143948920:T:A	2.43516e-15	-3.51524e-10	-0.784683
143949203	chr8:143949203:C:T	1.56813e-15	-3.51524e-10	-1.22481
143949516	chr8:143949516:C:T	1.88914e-14	-3.51524e-10	1.26401
143949571	chr8:143949571:A:G	0.00150044	27.5685	-1.20637
143949652	chr8:143949652:G:A	2.09753e-15	-3.51524e-10	-0.933936
143949654	chr8:143949654:C:T	3.21362e-14	1.79529	-2.67879e-10
143949955	chr8:143949955:T:G	1.97231e-16	-2.11637	-1.18171
143949987	chr8:143949987:G:A	1.57562e-15	-3.51524e-10	-1.22005
143951130	chr8:143951130:C:T	4.93976e-12	6.84929	-0.0189111
143952282	chr8:143952282:T:C	0.000974334	27.1598	-1.22948
143952396	chr8:143952396:G:T	1.98908e-15	-3.51524e-10	-0.987025
143952414	chr8:143952414:G:A	0.00158434	27.6152	-1.19871
143953704	chr8:143953704:G:C	1.01091e-14	-3.51524e-10	0.638742
143953830	chr8:143953830:G:A	7.20428e-16	-2.0026	-2.67879e-10
143953835	chr8:143953835:G:A	1.2141e-15	-1.48069	-2.67879e-10
143953899	chr8:143953899:G:A	4.67297e-16	-1.25627	-1.17922
143954419	chr8:143954419:T:C	0.000242435	25.7326	-1.19334
143954606	chr8:143954606:A:G	1.5662e-15	-3.51524e-10	-1.22604
143955220	chr8:143955220:G:C	7.39233e-16	-1.97684	-2.67879e-10
143955609	chr8:143955609:TG:T	2.36762e-15	-3.51524e-10	-0.812809
143956275	chr8:143956275:G:A	3.74085e-16	-1.7818	-0.876169
143956612	chr8:143956612:G:A	1.59951e-15	-3.51524e-10	-1.205
143956732	chr8:143956732:TC:T	0.000209951	25.4228	-1.02737
143957254	chr8:143957254:C:A	1.67276e-15	-3.51524e-10	-1.16022
143957307	chr8:143957307:G:A	1.59154e-15	-3.51524e-10	-1.20999
143957492	chr8:143957492:C:T	1.5879e-15	-3.51524e-10	-1.21228
143957630	chr8:143957630:T:C	3.75395e-16	-1.44047	-1.214
143957759	chr8:143957759:C:T	1.60955e-15	-3.51524e-10	-1.19874
143957897	chr8:143957897:C:T	1.99453e-15	-3.51524e-10	-0.984287
143957989	chr8:143957989:C:T	2.69824e-15	-3.51524e-10	-0.682096
143958164	chr8:143958164:C:CTG	3.36481e-05	23.7939	-1.2294
143958236	chr8:143958236:G:A	2.73259e-15	-3.51524e-10	-0.669446
143958433	chr8:143958433:G:A	2.03722e-15	-3.51524e-10	-0.963107
143958463	chr8:143958463:C:T	1.16618e-15	-1.52097	-2.67879e-10
143958499	chr8:143958499:C:G	2.58442e-15	-3.51524e-10	-0.725195
143958643	chr8:143958643:T:TC	3.06232e-15	-3.51524e-10	-0.555522
143959566	chr8:143959566:G:A	8.08868e-12	7.98423	-0.660705
143959591	chr8:143959591:G:A	2.06959e-16	-2.12335	-1.12658
143959608	chr8:143959608:C:T	7.48185e-13	6.16423	-1.22127
143959768	chr8:143959768:G:A	3.60811e-15	-3.51524e-10	-0.391512
143960684	chr8:143960684:G:A	3.81522e-05	23.9158	-1.22568
143960942	chr8:143960942:G:A	1.90629e-15	-3.51524e-10	-1.02954
143960948	chr8:143960948:G:A	6.4009e-16	-2.12084	-2.67879e-10
143961042	chr8:143961042:A:G	1.21726e-15	-1.47809	-2.67879e-10
143961174	chr8:143961174:A:G	5.39554e-05	24.2173	-1.1806
143961251	chr8:143961251:A:G	2.08783e-15	-3.51524e-10	-0.93857
143961311	chr8:143961311:C:T	8.40005e-16	-1.84904	-2.67879e-10
143961315	chr8:143961315:T:G	3.87007e-15	-3.51524e-10	-0.321424
143962447	chr8:143962447:T:C	2.34307e-05	23.2833	-1.08064
143963400	chr8:143963400:G:A	1.29814e-15	-1.41376	-2.67879e-10
143963405	chr8:143963405:T:A	1.70154e-05	23.1116	-1.2289
143964794	chr8:143964794:C:G	7.21225e-15	-3.51524e-10	0.301086
143965232	chr8:143965232:T:C	2.134e-05	23.3382	-1.22903
143965912	chr8:143965912:G:A	1.15204e-15	-1.53316	-2.67879e-10
143965940	chr8:143965940:T:C	1.60853e-05	22.9486	-1.12214
143966162	chr8:143966162:A:G	1.62052e-15	-3.51524e-10	-1.19195
143966399	chr8:143966399:C:G	4.40301e-06	21.7603	-1.22942
143966639	chr8:143966639:C:T	3.70861e-15	-3.51524e-10	-0.364037
143967636	chr8:143967636:A:G	2.51768e-14	-3.51524e-10	1.55123
143967775	chr8:143967775:T:C	4.24774e-15	0.743266	-0.971575
143967833	chr8:143967833:A:G	3.34342e-15	-0.467701	-2.67879e-10
143968168	chr8:143968168:T:C	6.27499e-16	-1.86927	-0.271434
143968636	chr8:143968636:T:C	3.52529e-15	-3.51524e-10	-0.414733
143968832	chr8:143968832:A:G	2.98233e-15	-3.51524e-10	-0.581988
143969375	chr8:143969375:A:G	2.53297e-07	18.0928	-0.417461
143969405	chr8:143969405:C:T	2.10431e-14	-3.51524e-10	1.37188
143969713	chr8:143969713:G:A	1.95458e-15	-3.51524e-10	-1.00452
143969806	chr8:143969806:G:A	1.60293e-15	-3.51524e-10	-1.20286
143969819	chr8:143969819:C:T	1.56414e-15	-3.51524e-10	-1.22736
143969936	chr8:143969936:C:T	1.50605e-05	22.6906	-0.929929
143970182	chr8:143970182:C:T	2.10733e-15	-3.51524e-10	-0.929275
143970581	chr8:143970581:A:G	1.24086e-05	22.7132	-1.14626
143971089	chr8:143971089:C:T	3.13793e-14	-3.51524e-10	1.77145
143971628	chr8:143971628:C:T	5.00427e-15	-3.51524e-10	-0.0644035
143972419	chr8:143972419:G:A	1.40241e-14	-3.51524e-10	0.966081
143972494	chr8:143972494:C:T	2.80351e-05	21.8044	0.577662
143972679	chr8:143972679:T:A	2.11139e-15	-3.51524e-10	-0.927348
143973019	chr8:143973019:A:G	1.8962e-05	23.0006	-1.00954
143973125	chr8:143973125:C:T	1.60776e-15	-3.51524e-10	-1.19985
143973911	chr8:143973911:C:T	1.56552e-15	-3.51524e-10	-1.22648
143975344	chr8:143975344:C:T	1.90277e-15	-3.51524e-10	-1.03138
143975883	chr8:143975883:C:T	3.13911e-15	-3.51524e-10	-0.530755
143976072	chr8:143976072:C:G	4.2802e-15	-3.51524e-10	-0.220694
143976168	chr8:143976168:A:C	4.1182e-05	23.7144	-0.947825
143976177	chr8:143976177:G:A	4.74707e-05	23.9183	-1.00966
143976626	chr8:143976626:G:C	1.5699e-15	-3.51524e-10	-1.22368
143976946	chr8:143976946:G:T	1.32366e-15	-0.751681	-0.642613
143977310	chr8:143977310:G:A	8.50051e-05	24.2434	-0.752083
143977553	chr8:143977553:G:A	3.02503e-15	-3.51524e-10	-0.567774
143977857	chr8:143977857:G:T	1.91431e-15	-3.51524e-10	-1.02534
143978315	chr8:143978315:G:T	4.50021e-15	-3.51524e-10	-0.17057
143980087	chr8:143980087:C:T	3.643e-15	0.452416	-0.834304
143980218	chr8:143980218:G:T	1.56547e-15	-3.51524e-10	-1.22651
143980519	chr8:143980519:C:T	2.20694e-15	-3.51524e-10	-0.883086
143980866	chr8:143980866:C:A	2.85287e-16	-2.08615	-0.842801
143981192	chr8:143981192:G:A	1.63937e-15	-3.51524e-10	-1.18038
143982085	chr8:143982085:G:A	7.45855e-06	21.8079	-0.75
143982332	chr8:143982332:GGCGT:G	9.20144e-15	0.544665	-2.67879e-10
143982469	chr8:143982469:G:A	1.97316e-15	-3.51524e-10	-0.995061
143982563	chr8:143982563:G:A	2.13352e-15	-0.916921	-2.67879e-10
143983531	chr8:143983531:G:A	4.86048e-15	-3.51524e-10	-0.0935573
143983684	chr8:143983684:C:T	3.87789e-15	0.563655	-0.883059
143983700	chr8:143983700:A:G	1.19762e-08	15.8273	-1.20352
143983746	chr8:143983746:G:A	2.14593e-15	-3.51524e-10	-0.91112
143983869	chr8:143983869:A:G	4.13269e-05	23.7692	-0.999134
143984145	chr8:143984145:G:A	4.51069e-15	-3.51524e-10	-0.168244
143984184	chr8:143984184:G:T	2.88424e-14	0.545433	1.14172
143984371	chr8:143984371:T:C	6.56806e-15	0.356377	-0.148853
143984498	chr8:143984498:G:T	1.90154e-15	-3.51524e-10	-1.03203
143984818	chr8:143984818:A:G	8.17845e-08	17.2971	-0.752234
143985257	chr8:143985257:T:C	3.1133e-05	23.4626	-0.975802
143985270	chr8:143985270:G:A	3.26105e-15	-3.51524e-10	-0.492645
143985944	chr8:143985944:G:A	3.71803e-05	23.652	-0.9877
143987456	chr8:143987456:C:T	5.07655e-05	23.9384	-0.96259
143987661	chr8:143987661:G:A	3.69068e-05	23.7641	-1.10713
143988060	chr8:143988060:A:G	1.36369e-08	15.8254	-1.07178
143989244	chr8:143989244:T:C	1.12444e-07	17.768	-0.904713
143989490	chr8:143989490:G:T	6.31032e-15	-3.51524e-10	0.167492
143989817	chr8:143989817:G:A	4.81882e-15	-3.51524e-10	-0.102165
143990799	chr8:143990799:C:T	4.01857e-14	0.478259	1.54056
143990936	chr8:143990936:G:A	1.93869e-15	-3.51524e-10	-1.01268
143992119	chr8:143992119:T:C	5.97104e-15	-3.51524e-10	0.112227
143992685	chr8:143992685:C:T	5.04218e-05	23.798	-0.829025
143992920	chr8:143992920:A:G	4.16494e-15	-3.51524e-10	-0.247993
143993299	chr8:143993299:G:T	3.28593e-05	23.3585	-0.817734
143993680	chr8:143993680:G:A	1.52522e-14	2.03201	-0.981983
143993701	chr8:143993701:C:T	1.21879e-14	-3.51524e-10	0.825752
143994321	chr8:143994321:AG:A	5.28514e-05	23.8619	-0.845873
143994386	chr8:143994386:C:T	1.7224e-15	-3.51524e-10	-1.13097
143994428	chr8:143994428:A:G	6.36154e-16	-2.12701	-2.67879e-10
143994563	chr8:143994563:T:A	2.11693e-15	-3.51524e-10	-0.924727
143994763	chr8:143994763:G:T	3.16528e-15	-1.14932	0.626866
143995366	chr8:143995366:C:T	5.7068e-07	17.0916	1.39606
143995393	chr8:143995393:G:A	2.8882e-16	-2.12102	-0.795627
143995638	chr8:143995638:G:A	5.98984e-07	17.0343	1.50179
143995957	chr8:143995957:C:T	1.20521e-14	-3.51524e-10	0.814542
143995983	chr8:143995983:G:A	3.94068e-05	23.6129	-0.890355
143996067	chr8:143996067:C:T	4.15525e-15	-3.51524e-10	-0.250322
143996212	chr8:143996212:CTA:C	1.87934e-15	-3.51524e-10	-1.04378
143996235	chr8:143996235:T:C	2.4999e-05	23.4721	-1.2047
143996726	chr8:143996726:T:C	2.77438e-15	-3.51524e-10	-0.654269
143997343	chr8:143997343:C:T	2.61911e-14	0.613393	0.977334
143997574	chr8:143997574:TC:T	8.33435e-08	17.3634	-0.799621
143997820	chr8:143997820:T:C	5.36468e-05	22.9708	0.0601928
143998254	chr8:143998254:G:A	2.40351e-15	-3.51524e-10	-0.797764
143999580	chr8:143999580:G:A	3.29225e-15	-3.51524e-10	-0.483125
144000141	chr8:144000141:C:T	1.65203e-15	-3.51524e-10	-1.17269
144000186	chr8:144000186:G:A	1.58806e-15	-3.51524e-10	-1.21218
144000188	chr8:144000188:G:A	1.004e-14	-3.51524e-10	0.631883
144000392	chr8:144000392:A:G	3.86424e-15	-3.51524e-10	-0.322931
144000513	chr8:144000513:A:G	2.80936e-05	23.2097	-0.825605
144000608	chr8:144000608:C:T	6.13907e-15	-3.51524e-10	0.139979
144000863	chr8:144000863:G:A	1.62129e-15	-3.51524e-10	-1.19147
144001249	chr8:144001249:T:C	6.23706e-07	17.1298	1.44668
144001463	chr8:144001463:T:C	2.36241e-05	22.9579	-0.747081
144001535	chr8:144001535:C:T	5.71132e-07	16.8538	1.63465
144001577	chr8:144001577:G:A	1.73371e-15	-3.51524e-10	-1.12443
144001645	chr8:144001645:A:G	2.98475e-05	23.284	-0.839352
144001871	chr8:144001871:TAC:T	1.88485e-15	-1.04085	-2.67879e-10
144002406	chr8:144002406:T:G	2.71014e-05	23.0386	-0.690448
144003386	chr8:144003386:G:A	1.93503e-15	-1.01457	-2.67879e-10
144003627	chr8:144003627:A:G	6.4017e-16	-2.12072	-2.67879e-10
144005133	chr8:144005133:T:C	3.55544e-05	23.4197	-0.800031
144005300	chr8:144005300:C:A	7.52122e-15	-3.51524e-10	0.343034
144005367	chr8:144005367:A:C	3.24994e-15	-3.51524e-10	-0.496058
144006034	chr8:144006034:G:T	1.73072e-15	-3.51524e-10	-1.12616
144006278	chr8:144006278:C:T	1.68184e-15	-3.51524e-10	-1.15481
144006763	chr8:144006763:C:T	2.3507e-15	-3.51524e-10	-0.819981
144006934	chr8:144006934:C:T	1.24282e-14	-3.51524e-10	0.845277
144007080	chr8:144007080:A:G	3.48529e-05	23.3841	-0.784408
144007818	chr8:144007818:G:A	4.15525e-15	-3.51524e-10	-0.250322
144008445	chr8:144008445:A:T	1.6373e-15	-3.51524e-10	-1.18165
144009252	chr8:144009252:C:G	1.25586e-14	-3.51524e-10	0.855712
144010325	chr8:144010325:T:C	6.99766e-05	24.1026	-0.805915
144010938	chr8:144010938:A:T	3.96577e-15	-3.51524e-10	-0.296995
144011175	chr8:144011175:C:T	3.21077e-15	-3.51524e-10	-0.508185
144011613	chr8:144011613:T:C	2.38371e-15	-3.51524e-10	-0.806036
144012439	chr8:144012439:G:A	1.57529e-15	-3.51524e-10	-1.22026
144012448	chr8:144012448:T:C	2.04843e-15	-3.51524e-10	-0.957623
144012708	chr8:144012708:T:C	8.83683e-15	1.17414	-0.669905
144012839	chr8:144012839:G:T	4.05203e-15	-3.51524e-10	-0.275477
144013155	chr8:144013155:C:CCTAG	4.04847e-15	-3.51524e-10	-0.276356
144013511	chr8:144013511:C:T	1.96413e-15	-3.51524e-10	-0.999647
144013586	chr8:144013586:T:C	1.90274e-15	-3.51524e-10	-1.0314
144013616	chr8:144013616:T:C	1.56083e-15	-3.51524e-10	-1.22948
144013864	chr8:144013864:G:A	4.0722e-15	0.803161	-1.07367
144014819	chr8:144014819:G:A	1.93297e-15	-3.51524e-10	-1.01563
144015043	chr8:144015043:T:A	1.56275e-15	-3.51524e-10	-1.22825
144015994	chr8:144015994:G:A	2.01891e-15	-3.51524e-10	-0.972138
144016018	chr8:144016018:C:T	3.89653e-15	-3.51524e-10	-0.314609
144016387	chr8:144016387:G:A	3.49001e-15	-3.51524e-10	-0.424792
144016432	chr8:144016432:C:T	1.18275e-14	-0.0589355	0.854668
144016697	chr8:144016697:G:A	3.52984e-15	-3.51524e-10	-0.413442
144016760	chr8:144016760:C:T	1.68792e-15	-3.51524e-10	-1.1512
144016883	chr8:144016883:C:T	1.88635e-14	-0.233898	1.49643
144017034	chr8:144017034:T:C	1.56797e-15	-3.51524e-10	-1.22491
144017157	chr8:144017157:C:T	2.09707e-15	-3.51524e-10	-0.934156
144017249	chr8:144017249:C:G	4.15525e-15	-3.51524e-10	-0.250322
144018265	chr8:144018265:G:A	1.61047e-15	-0.103395	-1.09477
144018377	chr8:144018377:G:A	1.9507e-15	-3.51524e-10	-1.00651
144018407	chr8:144018407:A:G	1.88259e-15	-3.51524e-10	-1.04205
144018458	chr8:144018458:G:A	2.99424e-15	-3.51524e-10	-0.578003
144018482	chr8:144018482:C:T	1.92975e-15	-3.51524e-10	-1.0173
144018484	chr8:144018484:T:C	7.79182e-15	-3.51524e-10	0.378379
144018497	chr8:144018497:G:A	1.93059e-15	-3.51524e-10	-1.01687
144018632	chr8:144018632:C:T	1.45707e-14	-3.51524e-10	1.00432
144018753	chr8:144018753:T:C	1.84897e-05	22.1222	-0.156374
144018939	chr8:144018939:G:A	1.9482e-15	-3.51524e-10	-1.00779
144019288	chr8:144019288:C:G	1.56966e-15	-3.51524e-10	-1.22383
144019290	chr8:144019290:C:T	1.75492e-15	-3.51524e-10	-1.11227
144020250	chr8:144020250:C:T	1.0078e-14	-3.51524e-10	0.635657
144020809	chr8:144020809:C:G	1.82764e-15	-3.51524e-10	-1.07167
144024628	chr8:144024628:C:T	4.44953e-15	-3.51524e-10	-0.181896
144025146	chr8:144025146:C:T	2.45415e-15	-3.51524e-10	-0.776915
144025789	chr8:144025789:G:A	2.02659e-16	-2.12583	-1.14509
144025851	chr8:144025851:CT:C	2.06803e-15	-3.51524e-10	-0.948098
144026187	chr8:144026187:T:C	3.10692e-16	-2.03298	-0.810671
144026795	chr8:144026795:ATTTC:A	2.33341e-15	-3.51524e-10	-0.827363
144027068	chr8:144027068:A:T	2.31535e-16	-2.03377	-1.10395
144027475	chr8:144027475:G:A	3.6061e-15	-3.51524e-10	-0.392068
144027495	chr8:144027495:G:A	3.83157e-16	-1.43587	-1.19814
144027721	chr8:144027721:A:G	1.87067e-15	-3.51524e-10	-1.0484
144027729	chr8:144027729:A:C	1.23371e-12	4.592	0.851091
144028326	chr8:144028326:C:T	1.76173e-15	-3.51524e-10	-1.1084
144028406	chr8:144028406:G:A	2.93811e-15	-3.51524e-10	-0.596929
144029516	chr8:144029516:G:A	1.06504e-14	-3.51524e-10	0.6909
144029830	chr8:144029830:T:C	1.8065e-15	-3.51524e-10	-1.08331
144029845	chr8:144029845:T:G	3.57055e-15	-3.51524e-10	-0.401975
144030162	chr8:144030162:A:G	2.12567e-16	-2.04929	-1.1739
144030434	chr8:144030434:C:T	2.07703e-16	-2.05463	-1.19171
144030444	chr8:144030444:C:T	1.5904e-15	-3.51524e-10	-1.21071
144030476	chr8:144030476:C:T	2.33069e-16	-2.03487	-1.09625
144031200	chr8:144031200:G:A	1.79934e-15	-3.51524e-10	-1.08727
144031261	chr8:144031261:A:C	1.70958e-15	-3.51524e-10	-1.13845
144032741	chr8:144032741:A:G	3.56745e-15	-3.51524e-10	-0.402844
144033404	chr8:144033404:A:C	2.3281e-15	-3.51524e-10	-0.829644
144033885	chr8:144033885:T:C	1.57128e-15	-3.51524e-10	-1.2228
144033959	chr8:144033959:G:C	1.56842e-15	-3.51524e-10	-1.22463
144034375	chr8:144034375:C:T	1.6046e-15	-3.51524e-10	-1.20182
144034462	chr8:144034462:A:G	1.65121e-15	-3.51524e-10	-1.17319
144034766	chr8:144034766:C:G	2.20574e-14	1.41895	-2.67879e-10
144035078	chr8:144035078:A:C	1.56848e-15	-3.51524e-10	-1.22458
144035265	chr8:144035265:T:C	2.16939e-16	-2.02386	-1.17897
144035614	chr8:144035614:C:A	2.66398e-14	0.323052	1.28466
144036706	chr8:144036706:G:A	2.27051e-15	-0.321557	-0.533134
144037534	chr8:144037534:C:T	7.42123e-14	3.84291	-1.21067
144037658	chr8:144037658:C:G	1.56228e-15	-3.51524e-10	-1.22855
144037679	chr8:144037679:C:T	3.40168e-15	-3.51524e-10	-0.450427
144037680	chr8:144037680:A:G	3.39503e-15	-3.51524e-10	-0.452382
144038002	chr8:144038002:G:A	4.64071e-15	-3.51524e-10	-0.139827
144038103	chr8:144038103:G:A	4.78753e-15	-3.51524e-10	-0.108679
144038163	chr8:144038163:A:G	2.12598e-15	-0.609513	-0.310948
144038186	chr8:144038186:G:C	1.63237e-15	-3.51524e-10	-1.18466
144038503	chr8:144038503:A:G	1.67977e-15	-3.51524e-10	-1.15604
144038611	chr8:144038611:A:G	1.33748e-15	-0.302602	-1.08131
144038622	chr8:144038622:G:A	1.14319e-15	-0.459309	-1.08156
144038631	chr8:144038631:G:T	1.12408e-15	-0.44444	-1.11329
144038635	chr8:144038635:C:T	1.1311e-15	-0.408568	-1.14294
144038636	chr8:144038636:A:G	1.11258e-15	-0.432434	-1.13558
144038665	chr8:144038665:T:C	1.96909e-15	-3.51524e-10	-0.997125
144038975	chr8:144038975:A:G	1.69321e-15	-3.51524e-10	-1.14807
144039438	chr8:144039438:C:G	1.47302e-13	4.53905	-1.22126
144039849	chr8:144039849:A:G	1.5651e-15	-3.51524e-10	-1.22674
144040026	chr8:144040026:C:T	1.56083e-15	-3.51524e-10	-1.22947
144040385	chr8:144040385:C:T	2.19514e-15	-3.51524e-10	-0.888449
144040506	chr8:144040506:C:CAG	4.52002e-15	-3.51524e-10	-0.166178
144040626	chr8:144040626:G:A	4.96433e-15	-3.51524e-10	-0.0724176
144040676	chr8:144040676:C:T	1.04917e-15	-1.6267	-2.67879e-10
144041121	chr8:144041121:C:T	2.34115e-15	-3.51524e-10	-0.824051
144041523	chr8:144041523:G:A	1.32433e-14	-3.51524e-10	0.908795
144042466	chr8:144042466:T:C	2.90769e-15	-3.51524e-10	-0.607335
144042630	chr8:144042630:G:A	4.38938e-15	-3.51524e-10	-0.195506
144042771	chr8:144042771:C:T	1.5809e-15	-3.51524e-10	-1.2167
144042774	chr8:144042774:C:T	1.0263e-15	-1.64874	-2.67879e-10
144042819	chr8:144042819:T:C	2.24747e-14	1.941	-0.503302
144043842	chr8:144043842:G:A	2.8164e-15	-0.639237	-2.67879e-10
144044028	chr8:144044028:G:A	1.75822e-15	-3.51524e-10	-1.11039
144044214	chr8:144044214:A:T	1.67209e-15	-3.51524e-10	-1.16062
144044224	chr8:144044224:T:C	1.74503e-15	-3.51524e-10	-1.11792
144044395	chr8:144044395:G:A	2.7284e-15	-3.51524e-10	-0.670978
144044483	chr8:144044483:C:A	1.11205e-14	0.734094	-2.67879e-10
144044822	chr8:144044822:G:A	1.82064e-15	-3.51524e-10	-1.07551
144044975	chr8:144044975:G:A	1.82069e-15	-3.51524e-10	-1.07548
144044978	chr8:144044978:G:A	1.62967e-15	-3.51524e-10	-1.18632
144045083	chr8:144045083:G:C	1.5928e-15	-3.51524e-10	-1.2092
144045320	chr8:144045320:C:T	2.23343e-16	-2.02342	-1.15032
144046150	chr8:144046150:G:A	2.18812e-14	-3.51524e-10	1.41093
144046480	chr8:144046480:T:C	4.23217e-16	-1.48376	-1.0508
144046494	chr8:144046494:G:A	3.21308e-15	-3.51524e-10	-0.507466
144046789	chr8:144046789:G:C	2.57083e-15	-3.51524e-10	-0.730467
144047263	chr8:144047263:T:C	3.42398e-15	-3.51524e-10	-0.443891
144047402	chr8:144047402:C:A	3.56433e-15	-3.51524e-10	-0.403718
144047611	chr8:144047611:G:A	1.93672e-14	-3.51524e-10	1.28889
144047959	chr8:144047959:A:G	3.76143e-16	-2.03086	-0.621621
144048488	chr8:144048488:A:G	4.48978e-16	-1.95293	-0.522548
144048542	chr8:144048542:G:T	2.59756e-15	-3.51524e-10	-0.720121
144048569	chr8:144048569:T:A	1.56689e-15	-3.51524e-10	-1.2256
144048782	chr8:144048782:G:A	6.53129e-16	-2.10068	-2.67879e-10
144049096	chr8:144049096:C:T	2.31924e-15	-3.51524e-10	-0.833454
144049772	chr8:144049772:A:G	2.9685e-14	-3.51524e-10	1.71595
144050549	chr8:144050549:A:G	1.81883e-15	-3.51524e-10	-1.0765
144050690	chr8:144050690:C:T	7.80898e-16	-1.92201	-2.67879e-10
144051279	chr8:144051279:T:C	3.07328e-16	-1.76035	-1.09419
144051721	chr8:144051721:G:A	3.35618e-15	-3.51524e-10	-0.463891
144051967	chr8:144051967:G:A	2.22476e-15	-3.51524e-10	-0.875046
144052085	chr8:144052085:G:A	2.1557e-15	-0.906578	-2.67879e-10
144053248	chr8:144053248:G:A	7.99317e-16	-1.89869	-2.67879e-10
144053358	chr8:144053358:G:A	2.3175e-15	-3.51524e-10	-0.834207
144053753	chr8:144053753:G:A	2.466e-15	-3.51524e-10	-0.772099
144054107	chr8:144054107:T:C	2.15772e-15	-1.88414	0.978503
144054407	chr8:144054407:G:A	1.73325e-15	-3.51524e-10	-1.1247
144054611	chr8:144054611:G:A	1.67438e-15	-3.51524e-10	-1.15925
144055415	chr8:144055415:A:G	1.64901e-14	-0.596806	1.72487
144055885	chr8:144055885:G:A	1.61752e-15	-3.51524e-10	-1.1938
144055998	chr8:144055998:G:A	3.11974e-16	-1.7184	-1.12113
144056447	chr8:144056447:G:A	2.45349e-15	-3.51524e-10	-0.777184
144056712	chr8:144056712:C:A	1.07321e-15	-1.60404	-2.67879e-10
144056903	chr8:144056903:T:G	4.96606e-15	-3.51524e-10	-0.0720688
144057076	chr8:144057076:G:A	3.06937e-16	-1.777	-1.0788
144057241	chr8:144057241:C:T	2.09018e-15	-3.51524e-10	-0.937444
144057818	chr8:144057818:G:A	1.96181e-15	-3.51524e-10	-1.00083
144057952	chr8:144057952:T:C	1.85536e-15	-3.51524e-10	-1.05662
144058080	chr8:144058080:C:T	1.11647e-13	4.1301	-1.08945
144058383	chr8:144058383:G:A	1.71592e-15	-3.51524e-10	-1.13475
144059041	chr8:144059041:C:T	1.70361e-15	-3.51524e-10	-1.14195
144059941	chr8:144059941:C:T	1.46227e-13	4.19616	-0.885697
144060256	chr8:144060256:C:T	2.08625e-14	-3.51524e-10	1.36326
144060562	chr8:144060562:C:T	3.27369e-13	5.06624	-0.949847
144060846	chr8:144060846:A:G	1.73415e-15	-3.51524e-10	-1.12417
144060998	chr8:144060998:G:A	6.88173e-14	3.4785	-0.921744
144061160	chr8:144061160:C:T	1.75522e-15	-3.51524e-10	-1.1121
144061299	chr8:144061299:G:A	1.79514e-15	-3.51524e-10	-1.08961
144061363	chr8:144061363:C:A	2.07026e-15	-3.51524e-10	-0.947018
144061942	chr8:144061942:C:T	4.49362e-15	-3.51524e-10	-0.172036
144061975	chr8:144061975:G:A	1.58006e-15	-3.51524e-10	-1.21723
144062144	chr8:144062144:T:C	2.64661e-14	-3.51524e-10	1.60117
144062255	chr8:144062255:C:T	1.56596e-15	-3.51524e-10	-1.2262
144062367	chr8:144062367:C:T	1.68081e-15	-3.51524e-10	-1.15542
144062998	chr8:144062998:C:T	1.3857e-13	3.3069	-0.0502204
144063598	chr8:144063598:A:G	7.69889e-15	1.18096	-0.814575
144063603	chr8:144063603:G:A	3.51458e-15	-3.51524e-10	-0.417776
144063740	chr8:144063740:T:C	1.5772e-15	-3.51524e-10	-1.21904
144063745	chr8:144063745:A:G	8.9511e-15	1.38998	-0.872898
144063776	chr8:144063776:G:A	6.9833e-16	-2.03376	-2.67879e-10
144063951	chr8:144063951:C:T	3.34044e-15	-3.51524e-10	-0.468591
144063965	chr8:144063965:G:A	4.07104e-15	-3.51524e-10	-0.270796
144064032	chr8:144064032:G:A	1.02247e-15	-1.65247	-2.67879e-10
144064690	chr8:144064690:A:AG	1.99789e-15	-3.51524e-10	-0.982605
144064765	chr8:144064765:C:T	1.58173e-15	-3.51524e-10	-1.21618
144064779	chr8:144064779:G:A	1.5766e-15	-3.51524e-10	-1.21942
144065087	chr8:144065087:T:C	1.8642e-16	-2.12508	-1.22937
144065249	chr8:144065249:TGTTTGATGGTCTA:T	1.68252e-15	-3.51524e-10	-1.1544
144066605	chr8:144066605:C:A	1.67934e-15	-1.15629	-2.67879e-10
144066731	chr8:144066731:A:G	1.80127e-15	-3.51524e-10	-1.0862
144066753	chr8:144066753:G:A	4.75533e-15	-0.11543	-2.67879e-10
144066863	chr8:144066863:G:A	5.08911e-15	-0.0475919	-2.67879e-10
144067136	chr8:144067136:T:G	3.21806e-15	-0.505917	-2.67879e-10
144067863	chr8:144067863:G:A	1.6189e-15	-1.19295	-2.67879e-10
144068808	chr8:144068808:G:A	1.68252e-15	-3.51524e-10	-1.1544
144068850	chr8:144068850:C:T	1.7382e-15	-3.51524e-10	-1.12185
144068945	chr8:144068945:C:T	1.5862e-15	-3.51524e-10	-1.21335
144069415	chr8:144069415:G:A	1.68252e-15	-3.51524e-10	-1.1544
144069890	chr8:144069890:T:A	2.4179e-14	2.12781	-0.617016
144070264	chr8:144070264:A:G	1.56174e-15	-3.51524e-10	-1.22889
144070360	chr8:144070360:A:C	1.15312e-14	1.71011	-0.939751
144070608	chr8:144070608:C:T	1.67834e-15	-3.51524e-10	-1.15689
144070705	chr8:144070705:G:A	1.76342e-15	-3.51524e-10	-1.10744
144071008	chr8:144071008:C:CATT	1.56453e-15	-3.51524e-10	-1.22711
144071117	chr8:144071117:A:G	2.11512e-15	-3.51524e-10	-0.925581
144071472	chr8:144071472:G:A	2.00661e-15	0.176275	-1.15452
144073555	chr8:144073555:A:C	6.23436e-14	3.03576	-0.577789
144073838	chr8:144073838:G:A	1.64806e-15	-3.51524e-10	-1.1751
144073889	chr8:144073889:A:G	1.57212e-15	-3.51524e-10	-1.22227
144073987	chr8:144073987:A:G	1.92234e-14	1.97198	-0.690543
144073993	chr8:144073993:T:A	1.25537e-14	1.84246	-0.987137
144074998	chr8:144074998:T:A	1.617e-15	-3.51524e-10	-1.19412
144075037	chr8:144075037:G:T	8.03422e-15	-3.51524e-10	0.409016
144075125	chr8:144075125:T:C	1.61525e-15	-3.51524e-10	-1.1952
144075226	chr8:144075226:T:C	1.66954e-15	-3.51524e-10	-1.16215
144075371	chr8:144075371:T:C	1.63844e-15	-3.51524e-10	-1.18095
144075664	chr8:144075664:C:T	1.90854e-15	-3.51524e-10	-1.02836
144075910	chr8:144075910:A:T	1.59e-13	3.62668	-0.232475
144076639	chr8:144076639:G:A	2.02506e-16	-2.08251	-1.18918
144076742	chr8:144076742:A:G	1.69878e-15	-3.51524e-10	-1.14478
144076815	chr8:144076815:C:T	1.6e-15	-3.51524e-10	-1.20469
144076902	chr8:144076902:C:G	1.61698e-15	-3.51524e-10	-1.19413
144076939	chr8:144076939:T:C	1.61761e-15	-3.51524e-10	-1.19375
144077064	chr8:144077064:A:G	1.68902e-15	-3.51524e-10	-1.15055
144077170	chr8:144077170:T:A	1.66199e-15	-3.51524e-10	-1.16668
144077391	chr8:144077391:G:A	1.58058e-15	-3.51524e-10	-1.2169
144077443	chr8:144077443:T:C	1.60662e-15	-3.51524e-10	-1.20056
144077486	chr8:144077486:A:G	2.87831e-13	5.13278	-1.14511
144077621	chr8:144077621:T:C	1.68971e-15	-3.51524e-10	-1.15014
144077656	chr8:144077656:C:T	1.67012e-15	-3.51524e-10	-1.1618
144077730	chr8:144077730:T:C	2.76006e-13	3.7453	0.200426
144077963	chr8:144077963:T:C	2.58629e-14	-3.51524e-10	1.57811
144078069	chr8:144078069:C:T	1.61982e-15	-3.51524e-10	-1.19238
144078103	chr8:144078103:CA:C	1.49422e-13	3.61214	-0.280061
144078770	chr8:144078770:G:A	1.61692e-15	-3.51524e-10	-1.19417
144078873	chr8:144078873:C:T	1.57225e-15	-3.51524e-10	-1.22218
144079028	chr8:144079028:C:T	1.57227e-15	-3.51524e-10	-1.22217
144079102	chr8:144079102:C:T	1.56367e-15	-3.51524e-10	-1.22766
144079109	chr8:144079109:C:T	1.96615e-15	-3.51524e-10	-0.998616
144079250	chr8:144079250:G:C	3.21639e-13	4.32581	-0.227079
144079375	chr8:144079375:C:T	1.71773e-15	-3.51524e-10	-1.13369
144080211	chr8:144080211:C:G	1.70974e-15	-3.51524e-10	-1.13836
144080860	chr8:144080860:G:A	2.54875e-15	-3.51524e-10	-0.739092
144081316	chr8:144081316:C:T	1.82539e-13	3.70463	-0.172356
144081463	chr8:144081463:T:C	1.7365e-15	-3.51524e-10	-1.12283
144081509	chr8:144081509:C:A	3.43095e-15	-0.441858	-2.67879e-10
144082184	chr8:144082184:ACT:A	1.58909e-15	-3.51524e-10	-1.21153
144082531	chr8:144082531:G:A	1.56412e-15	-3.51524e-10	-1.22737
144082918	chr8:144082918:G:A	1.72653e-15	-3.51524e-10	-1.12858
144083655	chr8:144083655:C:G	1.63032e-15	-3.51524e-10	-1.18592
144083718	chr8:144083718:T:C	1.94583e-15	-3.51524e-10	-1.00901
144084146	chr8:144084146:C:T	3.16652e-14	-3.51524e-10	1.78052
144084619	chr8:144084619:C:G	4.60606e-13	4.47545	-0.0176044
144084824	chr8:144084824:C:T	2.93517e-13	4.09353	-0.0862859
144085313	chr8:144085313:G:A	2.6851e-15	-3.51524e-10	-0.686977
144085569	chr8:144085569:A:G	2.88955e-13	4.24635	-0.254776
144085598	chr8:144085598:A:G	2.35741e-14	-3.51524e-10	1.48545
144085882	chr8:144085882:G:A	2.13382e-15	-3.51524e-10	-0.91678
144086200	chr8:144086200:GTC:G	4.54876e-13	4.44203	0.00330171
144086240	chr8:144086240:G:A	9.55528e-14	3.24405	-0.359068
144086656	chr8:144086656:G:A	1.61635e-15	-3.51524e-10	-1.19453
144086760	chr8:144086760:C:T	1.83525e-15	-1.06751	-2.67879e-10
144086777	chr8:144086777:C:T	1.62326e-15	-3.51524e-10	-1.19026
144087303	chr8:144087303:G:A	2.08078e-13	4.16567	-0.50245
144087520	chr8:144087520:A:G	2.77982e-15	-3.51524e-10	-0.652307
144087629	chr8:144087629:A:G	1.76385e-15	-3.51524e-10	-1.1072
144087872	chr8:144087872:C:T	2.17194e-15	-3.51524e-10	-0.899075
144087875	chr8:144087875:A:G	2.17256e-15	-3.51524e-10	-0.898787
144087960	chr8:144087960:G:A	2.17508e-15	-3.51524e-10	-0.897628
144087969	chr8:144087969:C:T	4.96613e-13	5.50255	-0.969436
144088180	chr8:144088180:A:G	2.2414e-15	-3.51524e-10	-0.867595
144088286	chr8:144088286:T:TTC	1.64874e-15	-3.51524e-10	-1.17469
144088474	chr8:144088474:A:G	8.04016e-16	-1.89283	-2.67879e-10
144088899	chr8:144088899:G:A	3.94051e-13	4.67555	-0.373768
144088905	chr8:144088905:A:G	2.21075e-15	-3.51524e-10	-0.881362
144090159	chr8:144090159:C:T	1.6139e-15	-3.51524e-10	-1.19604
144090315	chr8:144090315:C:A	4.59293e-14	-3.51524e-10	2.15241
144090506	chr8:144090506:C:T	2.23127e-15	-3.51524e-10	-0.872123
144090604	chr8:144090604:T:C	2.39849e-15	-3.51524e-10	-0.799855
144090747	chr8:144090747:A:G	4.80411e-15	-3.51524e-10	-0.105223
144090784	chr8:144090784:A:C	2.14974e-13	4.48448	-0.788655
144091130	chr8:144091130:G:C	1.63504e-15	-3.51524e-10	-1.18303
144091527	chr8:144091527:C:T	1.41845e-13	4.50811	-1.22807
144091568	chr8:144091568:T:C	1.62071e-15	-3.51524e-10	-1.19183
144091657	chr8:144091657:T:G	1.64947e-15	-3.51524e-10	-1.17424
144092050	chr8:144092050:G:A	2.22246e-15	-3.51524e-10	-0.876079
144092073	chr8:144092073:C:T	2.22329e-15	-3.51524e-10	-0.875707
144092266	chr8:144092266:G:A	4.3332e-13	4.88658	-0.489803
144092715	chr8:144092715:C:A	8.16428e-16	-1.87751	-2.67879e-10
144092970	chr8:144092970:C:T	1.64991e-15	-3.51524e-10	-1.17397
144093143	chr8:144093143:G:C	1.64071e-15	-3.51524e-10	-1.17957
144093926	chr8:144093926:G:A	2.62564e-14	-3.51524e-10	1.59321
144094283	chr8:144094283:C:T	2.11892e-15	-3.51524e-10	-0.923786
144094957	chr8:144094957:A:G	4.12045e-13	5.06584	-0.719405
144095929	chr8:144095929:A:G	1.77866e-15	-3.51524e-10	-1.09883
144096921	chr8:144096921:G:A	1.62271e-15	-3.51524e-10	-1.1906
144097467	chr8:144097467:T:C	1.64435e-15	-3.51524e-10	-1.17735
144097549	chr8:144097549:A:G	4.20956e-13	4.99796	-0.630131
144097552	chr8:144097552:G:A	6.73018e-15	-3.51524e-10	0.231907
144097557	chr8:144097557:C:G	2.07511e-13	4.35665	-0.696158
144097803	chr8:144097803:A:C	4.2977e-15	-3.51524e-10	-0.216615
144097992	chr8:144097992:T:C	2.55439e-14	-3.51524e-10	1.5657
144098235	chr8:144098235:A:G	6.88995e-14	3.43189	-0.873935
144098292	chr8:144098292:G:A	1.64552e-13	4.65754	-1.22901
144099319	chr8:144099319:G:A	7.15675e-16	-2.00922	-2.67879e-10
144099354	chr8:144099354:C:G	6.05785e-16	-1.26878	-0.907145
144099669	chr8:144099669:G:A	1.98161e-15	-3.51524e-10	-0.990785
144100505	chr8:144100505:C:T	2.52941e-13	4.65284	-0.794381
144100889	chr8:144100889:G:A	1.64187e-15	-3.51524e-10	-1.17886
144100939	chr8:144100939:G:A	2.59418e-15	-3.51524e-10	-0.721425
144100993	chr8:144100993:G:A	2.49182e-15	-3.51524e-10	-0.761682
144101541	chr8:144101541:T:C	2.194e-15	-3.51524e-10	-0.888966
144101671	chr8:144101671:C:T	1.11282e-14	-3.51524e-10	0.734788
144102364	chr8:144102364:C:G	2.11591e-15	-3.51524e-10	-0.925208
144102365	chr8:144102365:C:T	2.07535e-15	-3.51524e-10	-0.944565
144102568	chr8:144102568:C:T	2.45533e-15	-3.51524e-10	-0.776434
144103600	chr8:144103600:G:T	2.00493e-13	4.52235	-0.896263
144103704	chr8:144103704:G:A	2.5039e-14	2.31203	-0.766288
144104142	chr8:144104142:C:A	1.58021e-15	-3.51524e-10	-1.21714
144104401	chr8:144104401:G:A	5.6507e-13	5.46505	-0.802794
144104805	chr8:144104805:AC:A	1.87946e-13	4.40713	-0.845668
144104881	chr8:144104881:G:T	6.69947e-16	-2.07525	-2.67879e-10
144105074	chr8:144105074:C:T	2.22211e-15	-3.51524e-10	-0.876238
144105644	chr8:144105644:T:C	1.79186e-15	-3.51524e-10	-1.09144
144105743	chr8:144105743:T:C	1.71392e-15	-3.51524e-10	-1.13591
144106895	chr8:144106895:G:A	6.44245e-15	-3.51524e-10	0.188214
144106920	chr8:144106920:G:A	2.25431e-13	4.6513	-0.907983
144107469	chr8:144107469:C:T	4.86017e-13	5.51985	-1.0083
144108511	chr8:144108511:C:G	1.92366e-13	4.38604	-0.801334
144108525	chr8:144108525:G:A	1.59018e-15	-3.51524e-10	-1.21085
144108718	chr8:144108718:A:G	6.80851e-16	-2.05911	-2.67879e-10
144108744	chr8:144108744:T:C	4.54357e-13	5.00156	-0.557371
144109587	chr8:144109587:T:G	1.71539e-15	-3.51524e-10	-1.13506
144109615	chr8:144109615:C:A	3.79799e-16	-1.95979	-0.683016
144109944	chr8:144109944:A:G	3.40774e-13	4.73449	-0.577966
144110132	chr8:144110132:G:A	1.58422e-15	-3.51524e-10	-1.21461
144110174	chr8:144110174:G:A	5.61792e-15	-3.51524e-10	0.0512662
144110180	chr8:144110180:T:G	1.67651e-15	-3.51524e-10	-1.15798
144110854	chr8:144110854:G:A	1.99676e-15	-3.51524e-10	-0.983167
144111231	chr8:144111231:C:G	1.07438e-15	-1.74912	0.146162
144111400	chr8:144111400:C:T	1.59372e-15	-3.51524e-10	-1.20863
144111743	chr8:144111743:G:C	1.75376e-15	-3.51524e-10	-1.11294
144112475	chr8:144112475:A:C	1.67922e-15	-3.51524e-10	-1.15637
144112719	chr8:144112719:C:T	7.95408e-16	-1.90359	-2.67879e-10
144112874	chr8:144112874:G:A	1.66587e-15	-3.51524e-10	-1.16435
144112952	chr8:144112952:G:A	7.78866e-16	-1.44073	-0.483877
144113452	chr8:144113452:C:T	3.58835e-15	-3.51524e-10	-0.397004
144113593	chr8:144113593:G:A	8.88604e-15	-3.51524e-10	0.509787
144113708	chr8:144113708:A:G	1.93209e-15	-3.51524e-10	-1.0161
144113921	chr8:144113921:T:C	1.35405e-13	4.333	-1.09943
144114206	chr8:144114206:A:C	1.73278e-15	-3.51524e-10	-1.12497
144114292	chr8:144114292:G:A	2.30715e-15	-3.51524e-10	-0.838683
144114379	chr8:144114379:A:C	2.02035e-15	-3.51524e-10	-0.971425
144114542	chr8:144114542:C:T	4.5627e-15	-3.51524e-10	-0.15678
144114582	chr8:144114582:T:C	5.1107e-15	-0.0433578	-2.67879e-10
144114764	chr8:144114764:G:A	1.96328e-15	-3.51524e-10	-1.00008
144114782	chr8:144114782:C:T	3.6395e-15	-3.51524e-10	-0.382848
144114964	chr8:144114964:C:T	2.38651e-15	-3.51524e-10	-0.804862
144115125	chr8:144115125:TG:T	3.24032e-13	5.2301	-1.12395
144115421	chr8:144115421:C:T	6.99889e-15	-3.51524e-10	0.271057
144115450	chr8:144115450:T:A	5.18387e-13	5.09828	-0.522258
144115632	chr8:144115632:G:A	1.59312e-15	-3.51524e-10	-1.209
144116084	chr8:144116084:C:T	1.79582e-15	-3.51524e-10	-1.08924
144116100	chr8:144116100:G:C	6.97435e-16	-2.03504	-2.67879e-10
144116298	chr8:144116298:A:G	3.28618e-16	-2.12689	-0.660665
144116586	chr8:144116586:A:C	9.80054e-13	5.52484	-0.311926
144116774	chr8:144116774:C:A	6.05807e-14	3.21462	-0.78534
144116811	chr8:144116811:T:C	2.03646e-14	-3.51524e-10	1.3391
144116906	chr8:144116906:C:T	3.75357e-16	-2.12518	-0.529392
144116932	chr8:144116932:G:T	2.03646e-14	-3.51524e-10	1.3391
144116956	chr8:144116956:T:C	4.83877e-13	4.89046	-0.383321
144117072	chr8:144117072:CT:C	1.68404e-15	-3.51524e-10	-1.1535
144117290	chr8:144117290:C:T	2.07622e-15	-3.51524e-10	-0.944144
144117429	chr8:144117429:T:G	2.17822e-15	-3.51524e-10	-0.896185
144117904	chr8:144117904:T:C	4.99202e-14	3.053	-0.817272
144118266	chr8:144118266:A:G	6.38393e-16	-2.1235	-2.67879e-10
144118329	chr8:144118329:T:A	2.46929e-15	-3.51524e-10	-0.770765
144118624	chr8:144118624:A:C	3.10502e-14	2.79632	-1.03541
144118848	chr8:144118848:C:T	1.56586e-15	-3.51524e-10	-1.22626
144118863	chr8:144118863:T:G	1.88523e-15	-3.51524e-10	-1.04065
144119054	chr8:144119054:G:A	5.92227e-13	5.9019	-1.19271
144119056	chr8:144119056:C:T	3.61265e-12	7.30959	-0.792092
144119134	chr8:144119134:T:C	5.51837e-15	-3.51524e-10	0.0333877
144119421	chr8:144119421:C:T	3.21902e-15	-3.51524e-10	-0.505618
144119539	chr8:144119539:G:A	1.91796e-15	-3.51524e-10	-1.02343
144120053	chr8:144120053:G:A	4.46826e-16	-2.11301	-0.367269
144120110	chr8:144120110:C:T	1.35169e-13	4.13852	-0.906689
144120161	chr8:144120161:A:G	2.07952e-15	-3.51524e-10	-0.942556
144120270	chr8:144120270:T:C	3.83263e-14	2.66823	-0.696787
144120801	chr8:144120801:C:T	2.58721e-15	-3.51524e-10	-0.724114
144121317	chr8:144121317:G:A	1.03977e-12	5.94814	-0.676081
144121520	chr8:144121520:T:C	3.18842e-14	2.44851	-0.661093
144121714	chr8:144121714:T:C	1.30241e-13	4.14764	-0.952946
144121840	chr8:144121840:A:T	5.35611e-16	-2.0977	-0.201341
144122480	chr8:144122480:AG:A	5.01047e-16	-2.11324	-0.25251
144122639	chr8:144122639:A:G	3.51611e-15	-3.51524e-10	-0.417341
144123100	chr8:144123100:G:A	1.56703e-15	-3.51524e-10	-1.22551
144123130	chr8:144123130:T:C	1.54851e-13	4.27545	-0.907687
144123972	chr8:144123972:G:A	2.32675e-13	4.69983	-0.924884
144124100	chr8:144124100:A:T	1.56785e-13	4.29346	-0.913277
144124185	chr8:144124185:C:T	1.59312e-15	-3.51524e-10	-1.209
144124499	chr8:144124499:A:G	4.08728e-14	2.68822	-0.652445
144125348	chr8:144125348:G:A	4.71778e-16	-1.82776	-0.598183
144125424	chr8:144125424:A:G	8.58159e-15	1.46266	-0.987739
144126114	chr8:144126114:G:T	6.39062e-13	4.78531	-2.67879e-10
144126789	chr8:144126789:T:C	2.67134e-15	-3.51524e-10	-0.692115
144126983	chr8:144126983:A:G	1.79647e-15	-3.51524e-10	-1.08887
144127038	chr8:144127038:A:G	1.58585e-13	4.59869	-1.20709
144127202	chr8:144127202:G:A	1.81327e-15	-3.51524e-10	-1.07956
144127372	chr8:144127372:T:C	1.71874e-15	-3.51524e-10	-1.1331
144127465	chr8:144127465:A:G	1.28061e-14	0.875229	-2.67879e-10
144127616	chr8:144127616:T:C	1.36667e-13	4.45163	-1.20878
144127824	chr8:144127824:A:G	1.04499e-12	6.47772	-1.20065
144128109	chr8:144128109:G:A	8.51602e-16	-1.83533	-2.67879e-10
144128354	chr8:144128354:C:A	3.56721e-13	5.42803	-1.22577
144128483	chr8:144128483:C:T	2.11213e-15	-3.51524e-10	-0.926996
144128528	chr8:144128528:A:G	1.85703e-15	-3.51524e-10	-1.05572
144128543	chr8:144128543:T:C	3.28835e-13	5.35034	-1.22947
144128559	chr8:144128559:T:C	3.15558e-13	5.30855	-1.2289
144128562	chr8:144128562:C:T	3.93438e-13	5.52897	-1.22874
144128593	chr8:144128593:G:A	1.57179e-15	-3.51524e-10	-1.22248
144128648	chr8:144128648:T:C	1.43826e-13	4.51396	-1.22005
144129043	chr8:144129043:T:A	1.56923e-15	-3.51524e-10	-1.22411
144129184	chr8:144129184:C:T	1.58542e-15	-3.51524e-10	-1.21385
144129350	chr8:144129350:T:C	1.79187e-15	-3.51524e-10	-1.09143
144129642	chr8:144129642:G:T	2.17973e-15	-3.51524e-10	-0.895495
144129899	chr8:144129899:G:A	1.57147e-15	-3.51524e-10	-1.22268
144130040	chr8:144130040:G:A	2.15967e-15	-3.51524e-10	-0.904739
144130133	chr8:144130133:T:C	3.3919e-15	-3.51524e-10	-0.453305
144130239	chr8:144130239:T:A	1.75318e-15	-3.51524e-10	-1.11326
144130602	chr8:144130602:A:G	2.28534e-16	-1.94252	-1.20824
144130753	chr8:144130753:C:T	1.86568e-15	-3.51524e-10	-1.05107
144130754	chr8:144130754:G:A	3.25117e-15	-3.51524e-10	-0.49568
144131236	chr8:144131236:T:C	4.74426e-15	-3.51524e-10	-0.11776
144131379	chr8:144131379:T:G	2.15967e-15	-3.51524e-10	-0.904739
144132009	chr8:144132009:G:A	1.68155e-15	-3.51524e-10	-1.15498
144132893	chr8:144132893:AAAT:A	3.35283e-15	-3.51524e-10	-0.464891
144132921	chr8:144132921:G:A	4.83597e-16	-1.48487	-0.916329
144133162	chr8:144133162:G:A	1.68788e-15	-3.51524e-10	-1.15122
144133459	chr8:144133459:G:A	2.46886e-16	-1.87241	-1.20112
144133904	chr8:144133904:C:T	6.94898e-14	-3.51524e-10	2.56649
144134028	chr8:144134028:A:G	3.40267e-15	-3.51524e-10	-0.450136
144134167	chr8:144134167:A:G	1.72133e-15	-3.51524e-10	-1.1316
144134305	chr8:144134305:A:G	1.8688e-15	-3.51524e-10	-1.0494
144134330	chr8:144134330:G:A	6.36821e-16	-2.12596	-2.67879e-10
144134779	chr8:144134779:G:A	1.70964e-15	-3.51524e-10	-1.13841
144134875	chr8:144134875:T:A	2.3173e-15	-3.51524e-10	-0.834292
144134889	chr8:144134889:G:A	3.65514e-15	-3.51524e-10	-0.378561
144134926	chr8:144134926:T:A	2.05383e-15	-3.51524e-10	-0.954991
144135080	chr8:144135080:G:A	6.45272e-16	-2.11278	-2.67879e-10
144135419	chr8:144135419:G:A	2.00437e-16	-2.11634	-1.16561
144135787	chr8:144135787:A:G	3.25543e-15	-3.51524e-10	-0.49437
144135907	chr8:144135907:TTTTC:T	1.73853e-15	-3.51524e-10	-1.12165
144136173	chr8:144136173:G:A	1.70792e-15	-3.51524e-10	-1.13942
144136612	chr8:144136612:G:C	1.79459e-15	-3.51524e-10	-1.08992
144137290	chr8:144137290:C:A	1.56496e-15	-3.51524e-10	-1.22683
144137720	chr8:144137720:G:C	1.56508e-15	-3.51524e-10	-1.22676
144137817	chr8:144137817:C:T	1.66701e-15	-3.51524e-10	-1.16366
144137833	chr8:144137833:G:C	2.10152e-15	-3.51524e-10	-0.932034
144137996	chr8:144137996:G:T	6.26371e-13	5.85466	-1.08941
144138057	chr8:144138057:C:T	1.56255e-15	-3.51524e-10	-1.22837
144138502	chr8:144138502:A:G	1.70187e-15	-3.51524e-10	-1.14296
144138810	chr8:144138810:G:C	1.99403e-16	-2.06704	-1.22008
144139373	chr8:144139373:C:T	1.68595e-15	-3.51524e-10	-1.15236
144139374	chr8:144139374:T:C	2.72931e-16	-1.77333	-1.1999
144139629	chr8:144139629:G:A	2.4692e-16	-1.86861	-1.20478
144139855	chr8:144139855:TC:T	2.70325e-16	-1.97411	-1.00872
144139874	chr8:144139874:A:C	2.77493e-16	-1.94896	-1.00769
144139927	chr8:144139927:C:A	2.00074e-16	-2.11388	-1.16989
144140337	chr8:144140337:A:C	2.77082e-16	-1.94885	-1.00928
144140485	chr8:144140485:G:A	1.6905e-15	-3.51524e-10	-1.14967
144140551	chr8:144140551:A:G	2.64049e-16	-1.81043	-1.19589
144140911	chr8:144140911:G:A	3.1905e-15	-3.51524e-10	-0.514516
144140959	chr8:144140959:G:A	5.66576e-13	5.70802	-1.0431
144141126	chr8:144141126:A:T	2.78747e-16	-1.93577	-1.01638
144141495	chr8:144141495:C:T	2.64817e-15	-3.51524e-10	-0.700825
144141671	chr8:144141671:C:T	2.76783e-16	-1.94798	-1.01124
144141868	chr8:144141868:TG:T	7.43571e-15	-3.51524e-10	0.3316
144142083	chr8:144142083:C:G	5.21174e-13	5.6724	-1.09101
144142350	chr8:144142350:T:C	2.01896e-16	-2.12533	-1.14937
144142925	chr8:144142925:A:G	3.29933e-15	-3.51524e-10	-0.480975
144143090	chr8:144143090:T:C	3.36775e-15	-3.51524e-10	-0.460451
144143462	chr8:144143462:A:G	3.91842e-15	-3.51524e-10	-0.309007
144143565	chr8:144143565:T:C	1.61053e-15	-3.51524e-10	-1.19813
144143567	chr8:144143567:ATCT:A	1.56233e-15	-3.51524e-10	-1.22851
144143706	chr8:144143706:C:G	2.56838e-15	-3.51524e-10	-0.731419
144144596	chr8:144144596:C:G	3.35946e-16	-1.56339	-1.20211
144144710	chr8:144144710:A:C	1.56091e-15	-3.51524e-10	-1.22943
144144888	chr8:144144888:G:C	5.75043e-13	5.71172	-1.03197
144145977	chr8:144145977:A:T	3.4002e-15	-3.51524e-10	-0.45086
144146168	chr8:144146168:G:A	2.09062e-15	-3.51524e-10	-0.937234
144146415	chr8:144146415:A:G	3.52722e-15	-3.51524e-10	-0.414186
144146486	chr8:144146486:C:A	1.68201e-15	-3.51524e-10	-1.15471
144146688	chr8:144146688:G:A	2.03538e-15	-3.51524e-10	-0.964014
144146809	chr8:144146809:G:A	1.5662e-15	-3.51524e-10	-1.22604
144146825	chr8:144146825:G:A	5.57201e-15	-3.51524e-10	0.0430617
144147806	chr8:144147806:T:G	1.59734e-15	-3.51524e-10	-1.20636
144147898	chr8:144147898:G:T	1.56083e-15	-3.51524e-10	-1.22948
144147906	chr8:144147906:C:T	1.56083e-15	-3.51524e-10	-1.22948
144147975	chr8:144147975:AG:A	1.01248e-14	-3.51524e-10	0.640298
144148341	chr8:144148341:G:A	1.58601e-15	-3.51524e-10	-1.21347
144148502	chr8:144148502:G:C	2.50965e-15	-3.51524e-10	-0.75455
144148811	chr8:144148811:A:G	7.61733e-16	-1.94685	-2.67879e-10
144150224	chr8:144150224:G:A	3.61883e-15	-3.51524e-10	-0.388545
144150337	chr8:144150337:T:C	3.55125e-15	-3.51524e-10	-0.407396
144151048	chr8:144151048:G:T	2.6466e-15	-3.51524e-10	-0.701418
144151121	chr8:144151121:G:A	2.54853e-15	-3.51524e-10	-0.739177
144151187	chr8:144151187:A:G	1.60491e-15	-3.51524e-10	-1.20163
144151426	chr8:144151426:G:A	3.99434e-15	-3.51524e-10	-0.289817
144151654	chr8:144151654:G:C	3.61883e-15	-3.51524e-10	-0.388545
144151838	chr8:144151838:G:A	1.65703e-15	-3.51524e-10	-1.16967
144153042	chr8:144153042:G:A	3.75154e-15	-3.51524e-10	-0.352528
144153132	chr8:144153132:C:T	2.14482e-15	-0.91164	-2.67879e-10
144153194	chr8:144153194:ATTCC:A	2.01695e-15	-3.51524e-10	-0.973107
144153995	chr8:144153995:C:T	1.67059e-15	-3.51524e-10	-1.16152
144154007	chr8:144154007:A:G	3.95161e-16	-1.50647	-1.09668
144154061	chr8:144154061:A:G	2.12342e-16	-2.10485	-1.11941
144154416	chr8:144154416:G:A	2.14762e-16	-2.11262	-1.1003
144154719	chr8:144154719:G:A	4.24042e-15	-3.51524e-10	-0.230032
144154871	chr8:144154871:C:T	3.85506e-15	-3.51524e-10	-0.325308
144155968	chr8:144155968:G:A	1.35848e-12	6.60873	-1.0693
144156336	chr8:144156336:G:A	1.75497e-15	-3.51524e-10	-1.11224
144156436	chr8:144156436:G:A	3.50997e-15	-3.51524e-10	-0.419089
144156559	chr8:144156559:A:C	2.30623e-15	-3.51524e-10	-0.839079
144156883	chr8:144156883:A:G	1.95944e-15	-3.51524e-10	-1.00203
144157100	chr8:144157100:C:T	3.55736e-15	-3.51524e-10	-0.405675
144157712	chr8:144157712:T:C	4.35885e-16	-1.47095	-1.03412
144157992	chr8:144157992:T:TC	1.60372e-15	-3.51524e-10	-1.20237
144158064	chr8:144158064:C:T	4.90048e-16	-1.71677	-0.671176
144158828	chr8:144158828:T:C	2.42735e-15	-3.51524e-10	-0.787893
144159327	chr8:144159327:C:T	3.86676e-15	-3.51524e-10	-0.322279
144159890	chr8:144159890:C:T	2.59035e-15	-3.51524e-10	-0.722902
144159918	chr8:144159918:C:A	3.51709e-15	-3.51524e-10	-0.417061
144160966	chr8:144160966:G:A	3.51732e-15	-3.51524e-10	-0.416994
144161105	chr8:144161105:G:A	1.53979e-14	2.19675	-1.13722
144161320	chr8:144161320:A:C	3.82147e-16	-1.53686	-1.09979
144161509	chr8:144161509:C:A	2.59549e-15	-3.51524e-10	-0.720918
144161701	chr8:144161701:C:A	4.10513e-16	-1.75461	-0.810437
144161953	chr8:144161953:G:A	3.56154e-15	-3.51524e-10	-0.404501
144162163	chr8:144162163:C:T	2.61615e-15	-3.51524e-10	-0.71299
144162182	chr8:144162182:G:T	1.67169e-15	-3.51524e-10	-1.16086
144162257	chr8:144162257:GTAT:G	1.87727e-15	-3.51524e-10	-1.04488
144162586	chr8:144162586:G:A	2.73338e-15	-3.51524e-10	-0.669155
144162692	chr8:144162692:C:T	7.74305e-16	-1.93048	-2.67879e-10
144162963	chr8:144162963:T:A	2.23321e-15	-3.51524e-10	-0.871257
144163176	chr8:144163176:T:G	3.56497e-15	-3.51524e-10	-0.403538
144163251	chr8:144163251:T:C	1.68073e-15	-3.51524e-10	-1.15547
144163340	chr8:144163340:G:A	1.57724e-15	-3.51524e-10	-1.21902
144163504	chr8:144163504:C:G	1.66162e-15	-3.51524e-10	-1.1669
144164149	chr8:144164149:A:T	1.63309e-15	-3.51524e-10	-1.18422
144164263	chr8:144164263:G:A	3.51549e-15	-3.51524e-10	-0.417515
144164399	chr8:144164399:G:A	6.58148e-16	-2.09302	-2.67879e-10
144164751	chr8:144164751:A:G	3.54671e-15	-3.51524e-10	-0.408673
144164779	chr8:144164779:CT:C	1.74505e-15	-3.51524e-10	-1.11791
144164969	chr8:144164969:TG:T	5.5053e-15	-3.51524e-10	0.0310161
144164971	chr8:144164971:T:TCCTTCAAG	1.73205e-15	-3.51524e-10	-1.12539
144165413	chr8:144165413:A:G	1.59178e-15	-3.51524e-10	-1.20984
144165511	chr8:144165511:C:T	6.453e-16	-2.11274	-2.67879e-10
144165603	chr8:144165603:CTTG:C	3.52547e-15	-3.51524e-10	-0.41468
144166179	chr8:144166179:C:A	8.67071e-16	-1.81733	-2.67879e-10
144166293	chr8:144166293:C:T	3.87502e-15	-3.51524e-10	-0.320143
144166415	chr8:144166415:C:T	1.74777e-15	-3.51524e-10	-1.11636
144166828	chr8:144166828:C:T	2.05041e-15	-3.51524e-10	-0.956654
144167352	chr8:144167352:G:A	1.68052e-15	-3.51524e-10	-1.15559
144167882	chr8:144167882:C:T	1.56085e-15	-3.51524e-10	-1.22946
144168123	chr8:144168123:A:G	2.05366e-15	-3.51524e-10	-0.955073
144168288	chr8:144168288:G:A	1.91577e-16	-2.10592	-1.22124
144168366	chr8:144168366:C:T	1.77325e-15	-3.51524e-10	-1.10188
144168385	chr8:144168385:C:T	1.68741e-15	-3.51524e-10	-1.1515
144168623	chr8:144168623:A:G	3.44217e-15	-3.51524e-10	-0.438594
144168872	chr8:144168872:T:C	3.7169e-16	-1.83385	-0.830537
144168962	chr8:144168962:G:C	1.60344e-15	-3.51524e-10	-1.20254
144169897	chr8:144169897:G:A	1.59249e-15	-3.51524e-10	-1.2094
144170440	chr8:144170440:C:T	5.3493e-16	-1.46727	-0.833046
144170447	chr8:144170447:C:T	1.5761e-15	-3.51524e-10	-1.21974
144170762	chr8:144170762:A:G	6.67849e-16	-2.07839	-2.67879e-10
144170779	chr8:144170779:A:G	1.56085e-15	-3.51524e-10	-1.22947
144170811	chr8:144170811:T:C	6.37438e-16	-2.12499	-2.67879e-10
144171810	chr8:144171810:G:A	2.22702e-15	-0.874033	-2.67879e-10
144171874	chr8:144171874:G:A	8.84242e-16	-1.79772	-2.67879e-10
144172197	chr8:144172197:C:T	1.64168e-15	-3.51524e-10	-1.17897
144172474	chr8:144172474:C:T	1.78288e-15	-3.51524e-10	-1.09646
144172525	chr8:144172525:C:T	8.22197e-16	-1.36286	-0.507608
144172705	chr8:144172705:G:A	1.56638e-15	-3.51524e-10	-1.22592
144173426	chr8:144173426:TTA:T	1.57704e-15	-3.51524e-10	-1.21915
144173433	chr8:144173433:T:A	2.07032e-15	-3.51524e-10	-0.946993
144173487	chr8:144173487:C:T	6.72981e-16	-1.55974	-0.510989
144174007	chr8:144174007:C:G	2.10926e-15	-0.928357	-2.67879e-10
144174632	chr8:144174632:C:T	1.69869e-15	-3.51524e-10	-1.14484
144174758	chr8:144174758:C:T	3.58359e-15	-3.51524e-10	-0.39833
144175224	chr8:144175224:G:A	1.6387e-15	-3.51524e-10	-1.18079
144175383	chr8:144175383:T:C	1.77836e-15	-3.51524e-10	-1.099
144176423	chr8:144176423:C:A	4.51438e-15	-3.51524e-10	-0.167428
144176623	chr8:144176623:C:T	1.62123e-15	-3.51524e-10	-1.19151
144176624	chr8:144176624:A:G	1.59363e-15	-3.51524e-10	-1.20868
144176730	chr8:144176730:A:G	1.5637e-15	-3.51524e-10	-1.22764
144176733	chr8:144176733:GC:G	1.56449e-15	-3.51524e-10	-1.22713
144176882	chr8:144176882:C:CT	5.43551e-15	-3.51524e-10	0.0182576
144176945	chr8:144176945:G:A	1.59081e-15	-3.51524e-10	-1.21045
144176988	chr8:144176988:C:T	1.56248e-15	-3.51524e-10	-1.22842
144176998	chr8:144176998:C:A	1.56809e-15	-3.51524e-10	-1.22484
144177280	chr8:144177280:C:T	1.68118e-15	-3.51524e-10	-1.1552
144177354	chr8:144177354:A:G	1.65414e-15	-1.17142	-2.67879e-10
144177535	chr8:144177535:A:G	1.81056e-15	-3.51524e-10	-1.08106
144177709	chr8:144177709:G:A	6.85981e-16	-0.97495	-1.07665
144177776	chr8:144177776:GCTT:G	1.58838e-15	-3.51524e-10	-1.21198
144177857	chr8:144177857:G:A	1.59105e-15	-3.51524e-10	-1.2103
144178109	chr8:144178109:G:C	1.68041e-15	-3.51524e-10	-1.15566
144178140	chr8:144178140:T:TG	6.37265e-16	-1.06944	-1.05582
144179121	chr8:144179121:G:A	8.35107e-15	0.447695	-2.67879e-10
144179439	chr8:144179439:C:T	1.60894e-15	-3.51524e-10	-1.19912
144179860	chr8:144179860:C:T	2.53362e-15	-3.51524e-10	-0.745046
144180500	chr8:144180500:C:T	5.05321e-15	-3.51524e-10	-0.0546712
144180904	chr8:144180904:C:A	1.85587e-15	-3.51524e-10	-1.05634
144180947	chr8:144180947:A:ACAGCC	1.56093e-15	-3.51524e-10	-1.22941
144180977	chr8:144180977:C:T	2.13519e-15	-0.91614	-2.67879e-10
144181122	chr8:144181122:T:C	1.83151e-15	-3.51524e-10	-1.06955
144181441	chr8:144181441:C:T	1.5631e-15	-3.51524e-10	-1.22803
144181509	chr8:144181509:C:T	1.65629e-15	-3.51524e-10	-1.17012
144181825	chr8:144181825:G:A	1.63698e-15	-3.51524e-10	-1.18184
144182151	chr8:144182151:G:C	1.84379e-15	-3.51524e-10	-1.06287
144182337	chr8:144182337:G:T	1.59888e-15	-3.51524e-10	-1.20539
144182542	chr8:144182542:G:C	1.56333e-15	-3.51524e-10	-1.22787
144182566	chr8:144182566:G:A	1.54081e-15	-1.24239	-2.67879e-10
144183463	chr8:144183463:A:C	1.59997e-15	-3.51524e-10	-1.20471
144183542	chr8:144183542:C:T	1.8028e-15	-3.51524e-10	-1.08535
144183706	chr8:144183706:G:A	4.89292e-16	-2.02854	-0.360955
144183738	chr8:144183738:C:G	1.61963e-15	-3.51524e-10	-1.1925
144183882	chr8:144183882:C:T	1.81861e-15	-0.747464	-0.32916
144184114	chr8:144184114:C:T	1.56113e-15	-3.51524e-10	-1.22929
144184304	chr8:144184304:C:T	1.62556e-15	-3.51524e-10	-1.18884
144184763	chr8:144184763:G:A	1.56215e-15	-3.51524e-10	-1.22863
144184862	chr8:144184862:C:T	1.80648e-15	-3.51524e-10	-1.08331
144184962	chr8:144184962:T:A	1.56215e-15	-3.51524e-10	-1.22863
144185286	chr8:144185286:C:T	1.58127e-15	-3.51524e-10	-1.21647
144186271	chr8:144186271:G:A	5.71728e-16	-1.38287	-0.850915
144186487	chr8:144186487:C:T	1.62395e-15	-3.51524e-10	-1.18983
144186618	chr8:144186618:C:T	2.208e-15	-0.882607	-2.67879e-10
144186771	chr8:144186771:G:T	1.56082e-15	-3.51524e-10	-1.22948
144186797	chr8:144186797:A:G	1.56082e-15	-3.51524e-10	-1.22948
144186824	chr8:144186824:G:A	1.56111e-15	-3.51524e-10	-1.2293
144186894	chr8:144186894:A:AC	1.56082e-15	-3.51524e-10	-1.22948
144186955	chr8:144186955:G:A	3.91836e-15	-3.51524e-10	-0.309021
144187218	chr8:144187218:C:T	1.61838e-15	-3.51524e-10	-1.19327
144187246	chr8:144187246:TA:TAA	1.25755e-14	-3.51524e-10	0.857053
144187504	chr8:144187504:T:G	1.56145e-15	-3.51524e-10	-1.22908
144187938	chr8:144187938:G:A	1.5635e-15	-3.51524e-10	-1.22777
144188783	chr8:144188783:G:A	2.99311e-15	-3.51524e-10	-0.578382
144188976	chr8:144188976:G:A	1.60588e-15	-3.51524e-10	-1.20103
144189424	chr8:144189424:G:C	1.45496e-15	-1.29972	-2.67879e-10
144189608	chr8:144189608:A:G	1.60079e-15	-3.51524e-10	-1.2042
144189641	chr8:144189641:C:T	4.87438e-16	-1.53571	-0.857576
144189642	chr8:144189642:A:G	1.81145e-15	-3.51524e-10	-1.08057
144189707	chr8:144189707:C:T	1.5907e-15	-1.21052	-2.67879e-10
144190301	chr8:144190301:G:A	1.59764e-15	-3.51524e-10	-1.20617
144190728	chr8:144190728:T:C	3.4948e-16	-1.81434	-0.911666
144190744	chr8:144190744:C:T	1.90484e-14	-0.75532	2.02761
144190926	chr8:144190926:A:G	1.58533e-15	-3.51524e-10	-1.2139
144191041	chr8:144191041:A:G	1.56819e-15	-3.51524e-10	-1.22477
144191174	chr8:144191174:A:T	1.56116e-15	-3.51524e-10	-1.22927
144191316	chr8:144191316:C:T	1.62211e-15	-3.51524e-10	-1.19097
144191504	chr8:144191504:C:G	1.57262e-15	-3.51524e-10	-1.22195
144191888	chr8:144191888:G:A	1.85361e-15	-3.51524e-10	-1.05756
144192013	chr8:144192013:C:T	1.25814e-15	-1.63216	0.187093
144192265	chr8:144192265:G:A	2.38229e-16	-1.88209	-1.22713
144192301	chr8:144192301:C:T	3.12198e-16	-1.735	-1.10381
144192781	chr8:144192781:C:T	1.56415e-15	-3.51524e-10	-1.22736
144193269	chr8:144193269:G:A	9.27842e-15	-3.51524e-10	0.552996
144193307	chr8:144193307:G:A	1.65761e-15	-3.51524e-10	-1.16932
144193366	chr8:144193366:C:T	8.60416e-15	-3.51524e-10	0.477551
144193799	chr8:144193799:G:A	1.58017e-15	-3.51524e-10	-1.21716
144194119	chr8:144194119:A:G	2.65767e-15	-3.51524e-10	-0.697245
144194246	chr8:144194246:A:G	1.56348e-15	-3.51524e-10	-1.22778
144194864	chr8:144194864:T:C	7.94611e-16	-1.9046	-2.67879e-10
144194908	chr8:144194908:G:A	1.59046e-15	-3.51524e-10	-1.21067
144195333	chr8:144195333:T:C	1.5735e-15	-3.51524e-10	-1.22139
144195767	chr8:144195767:G:A	1.57855e-15	-3.51524e-10	-1.21819
144195806	chr8:144195806:G:A	2.32044e-15	-0.832938	-2.67879e-10
144195931	chr8:144195931:A:C	1.56857e-15	-3.51524e-10	-1.22453
144196203	chr8:144196203:T:C	1.6325e-15	-3.51524e-10	-1.18458
144196988	chr8:144196988:A:G	1.9187e-15	-3.51524e-10	-1.02305
144197173	chr8:144197173:C:T	1.58902e-15	-3.51524e-10	-1.21158
144197848	chr8:144197848:C:T	1.56222e-15	-3.51524e-10	-1.22859
144197954	chr8:144197954:G:A	1.56753e-15	-3.51524e-10	-1.22519
144197961	chr8:144197961:A:G	3.35064e-16	-1.84856	-0.919568
144198075	chr8:144198075:T:G	1.58759e-15	-3.51524e-10	-1.21248
144199256	chr8:144199256:T:C	1.56219e-15	-3.51524e-10	-1.2286
144199563	chr8:144199563:AGCC:A	1.56659e-15	-3.51524e-10	-1.2258
144199755	chr8:144199755:TC:T	7.66286e-15	-3.51524e-10	0.36169
144200650	chr8:144200650:C:G	1.56786e-15	-3.51524e-10	-1.22498
144200852	chr8:144200852:C:G	2.86592e-16	-1.95153	-0.972866
144200964	chr8:144200964:A:G	2.44468e-16	-2.00611	-1.07726
144201045	chr8:144201045:G:A	3.44585e-16	-1.86606	-0.874049
144201147	chr8:144201147:C:T	1.57966e-15	-3.51524e-10	-1.21748
144201301	chr8:144201301:C:G	6.40653e-16	-2.11996	-2.67879e-10
144201664	chr8:144201664:G:C	1.56093e-15	-3.51524e-10	-1.22941
144201707	chr8:144201707:A:G	1.56254e-15	-3.51524e-10	-1.22838
144201713	chr8:144201713:C:T	1.57942e-15	-3.51524e-10	-1.21764
144201771	chr8:144201771:G:T	4.43311e-15	-3.51524e-10	-0.185593
144201777	chr8:144201777:C:T	7.77567e-15	-3.51524e-10	0.376305
144202085	chr8:144202085:G:A	1.58477e-15	-3.51524e-10	-1.21426
144203622	chr8:144203622:A:T	1.79169e-15	-3.51524e-10	-1.09154
144203675	chr8:144203675:G:A	3.8376e-16	-1.64934	-0.983094
144203802	chr8:144203802:A:T	1.14195e-14	-3.51524e-10	0.760624
144203939	chr8:144203939:T:G	2.78936e-15	-0.648884	-2.67879e-10
144204360	chr8:144204360:C:T	2.48231e-16	-2.01044	-1.05765
144204503	chr8:144204503:C:T	1.56994e-15	-3.51524e-10	-1.22365
144204510	chr8:144204510:C:T	1.7237e-15	-3.51524e-10	-1.13022
144204623	chr8:144204623:T:A	3.86095e-16	-1.68897	-0.937399
144204936	chr8:144204936:T:G	3.02772e-16	-1.87862	-0.990847
144205164	chr8:144205164:A:G	2.83437e-16	-1.97716	-0.958306
144205350	chr8:144205350:G:A	1.57645e-15	-3.51524e-10	-1.21952
144205382	chr8:144205382:G:C	1.56921e-15	-3.51524e-10	-1.22412
144205624	chr8:144205624:C:A	2.48376e-16	-1.84713	-1.22038
144206138	chr8:144206138:C:T	5.5528e-15	-0.495864	0.535471
144206289	chr8:144206289:C:T	1.58433e-15	-3.51524e-10	-1.21453
144206354	chr8:144206354:T:C	1.1702e-14	-3.51524e-10	0.785069
144206452	chr8:144206452:C:T	1.61187e-15	-3.51524e-10	-1.1973
144206802	chr8:144206802:G:A	1.50089e-14	-3.51524e-10	1.03395
144207059	chr8:144207059:A:T	1.22948e-15	-1.46811	-2.67879e-10
144207188	chr8:144207188:G:A	1.6005e-15	-3.51524e-10	-1.20438
144207402	chr8:144207402:G:A	1.58407e-15	-3.51524e-10	-1.2147
144207457	chr8:144207457:AT:A	1.56765e-15	-3.51524e-10	-1.22512
144207564	chr8:144207564:T:G	1.59256e-15	-3.51524e-10	-1.20935
144207947	chr8:144207947:T:C	9.3201e-16	-0.907223	-0.837883
144208413	chr8:144208413:T:TA	1.72091e-15	-1.13184	-2.67879e-10
144208544	chr8:144208544:G:A	2.24129e-15	-0.867641	-2.67879e-10
144208630	chr8:144208630:G:A	1.75009e-15	-3.51524e-10	-1.11502
144208881	chr8:144208881:A:G	1.5665e-15	-3.51524e-10	-1.22585
144209589	chr8:144209589:AAAG:A	1.57495e-15	-3.51524e-10	-1.22047
144209849	chr8:144209849:T:G	1.63188e-15	-3.51524e-10	-1.18496
144210264	chr8:144210264:C:T	2.28967e-15	-3.51524e-10	-0.846285
144210710	chr8:144210710:A:C	3.94717e-16	-1.67325	-0.931031
144210798	chr8:144210798:A:G	2.56699e-15	-3.51524e-10	-0.731961
144210989	chr8:144210989:C:T	5.02902e-16	-1.33427	-1.02779
144211485	chr8:144211485:G:A	1.56413e-15	-3.51524e-10	-1.22737
144211663	chr8:144211663:C:T	1.56469e-15	-3.51524e-10	-1.22701
144211722	chr8:144211722:A:G	1.56327e-15	-3.51524e-10	-1.22792
144211819	chr8:144211819:A:G	1.90923e-15	-1.028	-2.67879e-10
144212771	chr8:144212771:A:G	1.62572e-15	-3.51524e-10	-1.18875
144212822	chr8:144212822:C:T	2.38939e-16	-1.91122	-1.19502
144212980	chr8:144212980:A:G	1.56904e-15	-3.51524e-10	-1.22423
144213463	chr8:144213463:G:A	1.11496e-14	-3.51524e-10	0.736708
144213592	chr8:144213592:C:A	1.94477e-15	-3.51524e-10	-1.00955
144213603	chr8:144213603:A:G	1.56938e-15	-3.51524e-10	-1.22401
144213649	chr8:144213649:C:T	6.38673e-16	-1.89324	-0.229822
144213885	chr8:144213885:G:A	1.74544e-15	-3.51524e-10	-1.11769
144214043	chr8:144214043:C:T	8.83184e-15	-3.51524e-10	0.503669
144214288	chr8:144214288:C:T	9.52288e-16	-1.72358	-2.67879e-10
144214344	chr8:144214344:G:A	1.56413e-15	-3.51524e-10	-1.22737
144214711	chr8:144214711:C:G	2.07508e-15	-3.51524e-10	-0.944696
144214804	chr8:144214804:G:A	2.0458e-15	-3.51524e-10	-0.958905
144215393	chr8:144215393:A:G	1.19811e-14	-3.51524e-10	0.808635
144216238	chr8:144216238:G:C	1.69839e-15	-3.51524e-10	-1.14501
144216399	chr8:144216399:A:G	2.60552e-16	-1.81613	-1.20351
144216409	chr8:144216409:G:A	1.6156e-15	-3.51524e-10	-1.19499
144216830	chr8:144216830:C:G	1.73183e-15	-3.51524e-10	-1.12551
144217581	chr8:144217581:C:T	1.28866e-14	-3.51524e-10	0.881493
144218018	chr8:144218018:CTCTGGGTGGCTGCGTTAGTGGCCCAGGATCCT:C	1.39599e-15	-1.34109	-2.67879e-10
144218071	chr8:144218071:C:T	1.56093e-15	-3.51524e-10	-1.22941
144218324	chr8:144218324:C:T	3.10604e-15	-3.51524e-10	-0.541345
144218391	chr8:144218391:G:A	1.56101e-15	-3.51524e-10	-1.22936
144218587	chr8:144218587:A:G	1.65767e-15	-3.51524e-10	-1.16928
144219061	chr8:144219061:C:T	1.07346e-14	-3.51524e-10	0.698779
144219116	chr8:144219116:G:A	1.56567e-15	-3.51524e-10	-1.22638
144219148	chr8:144219148:A:G	1.21311e-14	-3.51524e-10	0.821077
144219342	chr8:144219342:C:T	4.78043e-16	-1.64235	-0.770399
144219355	chr8:144219355:G:A	6.53549e-16	-2.10003	-2.67879e-10
144219503	chr8:144219503:C:G	1.99711e-15	-3.51524e-10	-0.982993
144219667	chr8:144219667:A:G	1.1878e-14	-3.51524e-10	0.799997
144219763	chr8:144219763:G:A	1.61545e-15	-3.51524e-10	-1.19508
144219792	chr8:144219792:A:G	1.56495e-15	-3.51524e-10	-1.22684
144219914	chr8:144219914:G:A	3.64997e-15	-3.51524e-10	-0.379975
144219927	chr8:144219927:C:A	1.71698e-15	-3.51524e-10	-1.13413
144220050	chr8:144220050:C:T	3.44871e-15	-3.51524e-10	-0.436695
144220113	chr8:144220113:A:G	8.93193e-15	-3.51524e-10	0.514938
144221142	chr8:144221142:A:G	2.39525e-16	-1.87492	-1.22887
144221655	chr8:144221655:G:A	1.57521e-15	-3.51524e-10	-1.22031
144221662	chr8:144221662:G:A	3.49201e-16	-1.85367	-0.873128
144221732	chr8:144221732:G:A	1.56413e-15	-3.51524e-10	-1.22737
144221822	chr8:144221822:G:A	1.56363e-15	-3.51524e-10	-1.22768
144221887	chr8:144221887:A:G	1.12078e-14	-3.51524e-10	0.741916
144222073	chr8:144222073:CAGATT:C	3.88346e-16	-1.56616	-1.0544
144222382	chr8:144222382:G:A	1.03541e-14	-3.51524e-10	0.662688
144222425	chr8:144222425:A:G	1.02449e-14	-3.51524e-10	0.652086
144222777	chr8:144222777:C:T	1.56182e-15	-3.51524e-10	-1.22884
144223047	chr8:144223047:G:A	1.56247e-15	-3.51524e-10	-1.22842
144223149	chr8:144223149:C:T	1.25443e-14	-3.51524e-10	0.854574
144223260	chr8:144223260:A:G	1.04176e-14	-3.51524e-10	0.668804
144223355	chr8:144223355:G:T	1.04673e-14	-3.51524e-10	0.673565
144223518	chr8:144223518:C:T	1.5728e-15	-3.51524e-10	-1.22184
144223861	chr8:144223861:C:T	1.67843e-15	-3.51524e-10	-1.15684
144223876	chr8:144223876:C:T	1.20243e-14	-3.51524e-10	0.812234
144223994	chr8:144223994:A:G	7.29949e-16	-1.98948	-2.67879e-10
144224185	chr8:144224185:C:T	5.20561e-16	-1.67066	-0.656882
144224688	chr8:144224688:A:G	1.03764e-14	-3.51524e-10	0.664837
144224995	chr8:144224995:T:A	1.56284e-15	-3.51524e-10	-1.22819
144225647	chr8:144225647:G:A	2.20597e-15	-0.883528	-2.67879e-10
144225676	chr8:144225676:T:C	8.6407e-15	-3.51524e-10	0.481788
144225968	chr8:144225968:G:A	1.61287e-15	-3.51524e-10	-1.19668
144226054	chr8:144226054:G:A	1.56136e-15	-3.51524e-10	-1.22914
144226363	chr8:144226363:T:C	1.68611e-15	-3.51524e-10	-1.15227
144226405	chr8:144226405:C:A	9.82871e-15	-3.51524e-10	0.610613
144226457	chr8:144226457:T:TAA	9.8109e-15	-3.51524e-10	0.608799
144226853	chr8:144226853:A:AT	1.56703e-15	-3.51524e-10	-1.22551
144227050	chr8:144227050:C:A	1.69021e-15	-3.51524e-10	-1.14984
144227173	chr8:144227173:A:G	1.66442e-15	-3.51524e-10	-1.16522
144227476	chr8:144227476:T:C	1.16725e-14	-3.51524e-10	0.782544
144227675	chr8:144227675:C:T	7.69615e-16	-1.38918	-0.547375
144227820	chr8:144227820:G:A	1.57408e-15	-3.51524e-10	-1.22102
144227918	chr8:144227918:G:A	1.56104e-15	-3.51524e-10	-1.22935
144228194	chr8:144228194:T:C	1.56671e-15	-3.51524e-10	-1.22572
144228335	chr8:144228335:T:TA	1.56085e-15	-3.51524e-10	-1.22946
144228624	chr8:144228624:C:A	1.21481e-14	-3.51524e-10	0.822477
144228653	chr8:144228653:A:G	9.49911e-15	-3.51524e-10	0.576504
144228682	chr8:144228682:G:A	5.61902e-15	-3.51524e-10	0.0514614
144229005	chr8:144229005:G:A	1.56483e-15	-3.51524e-10	-1.22691
144229965	chr8:144229965:CAG:C	1.27964e-14	-3.51524e-10	0.874466
144230025	chr8:144230025:C:T	1.10066e-15	-1.57878	-2.67879e-10
144230807	chr8:144230807:T:C	1.5721e-15	-3.51524e-10	-1.22228
144231349	chr8:144231349:C:T	1.56087e-15	-3.51524e-10	-1.22945
144231398	chr8:144231398:C:T	1.58189e-15	-3.51524e-10	-1.21608
144231580	chr8:144231580:G:A	2.70084e-16	-1.7556	-1.22812
144231771	chr8:144231771:G:A	1.20809e-14	-3.51524e-10	0.816928
144232155	chr8:144232155:T:G	1.67228e-15	-3.51524e-10	-1.16051
144232358	chr8:144232358:AT:A	2.14306e-15	-3.51524e-10	-0.912461
144232482	chr8:144232482:A:G	1.58664e-15	-3.51524e-10	-1.21307
144232646	chr8:144232646:G:A	1.56301e-15	-3.51524e-10	-1.22808
144232690	chr8:144232690:TCACCGTGTTAGCTAGGATGGTCTCGA:T	1.56448e-15	-3.51524e-10	-1.22714
144232703	chr8:144232703:T:C	7.98261e-15	-3.51524e-10	0.40257
144233733	chr8:144233733:C:T	9.83149e-15	-3.51524e-10	0.610895
144233769	chr8:144233769:T:C	1.16264e-14	-3.51524e-10	0.778586
144234114	chr8:144234114:A:G	1.5617e-15	-3.51524e-10	-1.22892
144234483	chr8:144234483:TTTTC:T	1.57582e-15	-3.51524e-10	-1.21992
144235257	chr8:144235257:T:C	1.20554e-14	-3.51524e-10	0.814817
144235357	chr8:144235357:C:T	2.9377e-16	-1.6826	-1.21706
144235367	chr8:144235367:C:T	2.9867e-16	-1.66991	-1.2132
144235632	chr8:144235632:C:T	1.56666e-15	-3.51524e-10	-1.22575
144236271	chr8:144236271:T:C	3.15237e-15	-3.51524e-10	-0.52654
144236394	chr8:144236394:GT:G	1.2551e-14	-3.51524e-10	0.855104
144236524	chr8:144236524:T:G	1.57789e-15	-3.51524e-10	-1.2186
144236616	chr8:144236616:G:A	1.86537e-15	-3.51524e-10	-1.05124
144237095	chr8:144237095:C:T	1.93498e-15	-1.0146	-2.67879e-10
144237345	chr8:144237345:G:A	6.09702e-16	-2.12384	-0.0456354
144237935	chr8:144237935:G:A	8.33559e-15	-3.51524e-10	0.445839
144238968	chr8:144238968:C:T	8.54865e-15	-3.51524e-10	0.471078
144239149	chr8:144239149:G:A	2.39813e-15	-0.800006	-2.67879e-10
144239655	chr8:144239655:A:G	1.56106e-15	-3.51524e-10	-1.22933
144239658	chr8:144239658:G:A	1.56095e-15	-3.51524e-10	-1.2294
144239721	chr8:144239721:A:G	1.56093e-15	-3.51524e-10	-1.22941
144240063	chr8:144240063:G:A	1.14523e-14	-3.51524e-10	0.7635
144240287	chr8:144240287:A:G	1.24008e-15	-1.9579	0.498381
144240380	chr8:144240380:A:C	1.56237e-15	-3.51524e-10	-1.22849
144240466	chr8:144240466:G:A	1.60926e-15	-3.51524e-10	-1.19892
144240701	chr8:144240701:G:C	1.58905e-15	-3.51524e-10	-1.21156
144241550	chr8:144241550:G:A	1.60749e-15	-3.51524e-10	-1.20002
144241598	chr8:144241598:G:A	6.64266e-16	-1.80534	-0.278429
144241711	chr8:144241711:G:A	5.22594e-15	-3.51524e-10	-0.0210607
144241966	chr8:144241966:C:A	1.04968e-14	-3.51524e-10	0.676376
144243073	chr8:144243073:C:T	1.56901e-15	-3.51524e-10	-1.22425
144243256	chr8:144243256:G:A	6.8035e-16	-1.38941	-0.670437
144243435	chr8:144243435:C:T	1.04858e-14	-3.51524e-10	0.675326
144243484	chr8:144243484:G:A	1.57823e-15	-3.51524e-10	-1.21839
144243853	chr8:144243853:C:A	1.06161e-14	-3.51524e-10	0.687673
144243893	chr8:144243893:T:C	4.64147e-16	-1.8644	-0.577853
144244016	chr8:144244016:G:A	1.59807e-15	-3.51524e-10	-1.2059
144244033	chr8:144244033:T:C	4.46883e-16	-1.31306	-1.1671
144244145	chr8:144244145:A:G	1.57208e-15	-3.51524e-10	-1.22229
144244177	chr8:144244177:T:C	4.79174e-16	-1.84273	-0.567653
144244283	chr8:144244283:A:G	7.39573e-16	-1.97638	-2.67879e-10
144244288	chr8:144244288:C:T	1.19721e-15	-1.4947	-2.67879e-10
144244714	chr8:144244714:T:C	3.01858e-16	-1.68471	-1.18778
144244864	chr8:144244864:G:A	1.71001e-15	-3.51524e-10	-1.1382
144244867	chr8:144244867:G:A	1.09546e-14	-3.51524e-10	0.719061
144244923	chr8:144244923:G:T	1.56901e-15	-3.51524e-10	-1.22425
144244934	chr8:144244934:A:C	1.56901e-15	-3.51524e-10	-1.22425
144245029	chr8:144245029:C:T	1.80973e-15	-1.08152	-2.67879e-10
144245134	chr8:144245134:G:A	1.0598e-14	-3.51524e-10	0.68597
144245301	chr8:144245301:T:G	3.04762e-16	-1.64572	-1.2172
144245600	chr8:144245600:G:A	1.56926e-15	-3.51524e-10	-1.22409
144245601	chr8:144245601:T:A	1.62654e-15	-3.51524e-10	-1.18824
144245640	chr8:144245640:A:T	3.52754e-15	-3.51524e-10	-0.414096
144246213	chr8:144246213:A:G	8.51035e-15	-3.51524e-10	0.466588
144246488	chr8:144246488:A:G	1.56406e-15	-3.51524e-10	-1.22741
144247112	chr8:144247112:G:A	1.56461e-15	-3.51524e-10	-1.22706
144247128	chr8:144247128:A:G	7.81219e-15	-3.51524e-10	0.38099
144247668	chr8:144247668:A:G	3.79356e-16	-1.7683	-0.875669
144247874	chr8:144247874:G:A	1.02778e-15	-0.933536	-0.713762
144247936	chr8:144247936:A:G	3.62975e-16	-1.81349	-0.874626
144247976	chr8:144247976:T:C	3.89429e-16	-1.78177	-0.835996
144248369	chr8:144248369:TC:T	8.47454e-15	-3.51524e-10	0.462371
144248707	chr8:144248707:A:AT	1.57291e-15	-3.51524e-10	-1.22177
144248791	chr8:144248791:C:T	1.6212e-15	-3.51524e-10	-1.19153
144249119	chr8:144249119:T:C	1.62644e-15	-3.51524e-10	-1.1883
144249134	chr8:144249134:T:C	2.77204e-16	-1.77596	-1.18174
144249137	chr8:144249137:G:A	3.66453e-15	-3.51524e-10	-0.375996
144249475	chr8:144249475:G:A	5.07448e-15	-3.51524e-10	-0.0504706
144249586	chr8:144249586:C:T	1.56139e-15	-3.51524e-10	-1.22912
144250546	chr8:144250546:G:A	3.78658e-16	-2.06968	-0.576138
144250708	chr8:144250708:T:C	1.95729e-15	-3.51524e-10	-1.00314
144251070	chr8:144251070:C:G	3.05926e-16	-1.63421	-1.22489
144251516	chr8:144251516:C:T	3.2181e-16	-1.59212	-1.21637
144251580	chr8:144251580:T:C	1.56471e-15	-3.51524e-10	-1.22699
144252395	chr8:144252395:G:A	1.58534e-15	-3.51524e-10	-1.2139
144252474	chr8:144252474:C:G	7.41946e-15	-3.51524e-10	0.329412
144252587	chr8:144252587:G:C	2.89047e-16	-1.73072	-1.18515
144252595	chr8:144252595:G:A	1.58194e-15	-3.51524e-10	-1.21604
144253350	chr8:144253350:G:A	2.38573e-15	-3.51524e-10	-0.805192
144253634	chr8:144253634:A:C	2.69671e-16	-1.77957	-1.20568
144253867	chr8:144253867:G:A	1.70443e-15	-3.51524e-10	-1.14146
144254059	chr8:144254059:G:A	1.79396e-15	-3.51524e-10	-1.09027
144254224	chr8:144254224:T:C	2.46081e-16	-1.92661	-1.15018
144254338	chr8:144254338:C:T	1.79638e-15	-3.51524e-10	-1.08892
144254411	chr8:144254411:A:G	2.69624e-16	-1.8681	-1.11732
144254528	chr8:144254528:C:T	2.46251e-16	-1.91446	-1.16164
144254546	chr8:144254546:C:T	2.74066e-16	-1.88784	-1.08124
144254565	chr8:144254565:G:C	3.11239e-16	-1.94988	-0.892011
144254671	chr8:144254671:G:A	1.72087e-15	-3.51524e-10	-1.13186
144254765	chr8:144254765:C:T	2.43707e-16	-1.89125	-1.19523
144254954	chr8:144254954:C:T	2.01361e-15	-3.51524e-10	-0.974766
144255071	chr8:144255071:C:T	7.96856e-16	-1.90178	-2.67879e-10
144255405	chr8:144255405:G:A	7.81593e-15	-3.51524e-10	0.381469
144255475	chr8:144255475:G:A	2.46518e-15	-3.51524e-10	-0.77243
144255846	chr8:144255846:A:G	2.23678e-15	-3.51524e-10	-0.869659
144256000	chr8:144256000:A:G	3.86779e-15	-3.51524e-10	-0.322011
144256316	chr8:144256316:C:A	1.89303e-16	-2.12671	-1.2124
144256527	chr8:144256527:C:T	1.72248e-15	-3.51524e-10	-1.13093
144256838	chr8:144256838:A:T	1.80589e-15	-2.12219	1.03855
144257737	chr8:144257737:G:A	1.93888e-15	-3.51524e-10	-1.01258
144257773	chr8:144257773:G:A	1.56869e-15	-3.51524e-10	-1.22446
144257789	chr8:144257789:G:A	2.6414e-16	-1.82965	-1.17632
144258190	chr8:144258190:A:G	3.18954e-16	-2.12434	-0.69306
144258321	chr8:144258321:G:A	1.91542e-15	-1.02476	-2.67879e-10
144258470	chr8:144258470:C:T	4.19216e-15	-3.51524e-10	-0.241478
144258471	chr8:144258471:G:A	1.62947e-15	-3.51524e-10	-1.18644
144259744	chr8:144259744:C:T	4.76153e-16	-2.10549	-0.311225
144259750	chr8:144259750:A:G	1.95278e-16	-2.08097	-1.22706
144259825	chr8:144259825:A:G	2.74784e-16	-2.10186	-0.864604
144259862	chr8:144259862:A:G	2.50326e-16	-2.10307	-0.956617
144260415	chr8:144260415:C:A	6.36206e-16	-2.12693	-2.67879e-10
144260760	chr8:144260760:C:T	2.82992e-15	-3.51524e-10	-0.634446
144260823	chr8:144260823:C:T	5.38869e-16	-2.10232	-0.190661
144261505	chr8:144261505:A:G	6.57673e-16	-2.04207	-0.0516755
144261598	chr8:144261598:C:A	2.75223e-16	-2.12253	-0.842335
144261692	chr8:144261692:G:A	3.51795e-15	-3.51524e-10	-0.416818
144262449	chr8:144262449:A:G	1.90516e-16	-2.10347	-1.22924
144263017	chr8:144263017:C:T	1.56083e-15	-3.51524e-10	-1.22948
144263177	chr8:144263177:G:A	5.00601e-16	-2.04172	-0.324918
144263374	chr8:144263374:T:C	1.66907e-15	-3.51524e-10	-1.16243
144263684	chr8:144263684:G:A	1.98142e-16	-2.12147	-1.172
144263792	chr8:144263792:C:G	2.47061e-15	-3.51524e-10	-0.770228
144264098	chr8:144264098:G:A	1.83045e-15	-3.51524e-10	-1.07013
144264565	chr8:144264565:G:A	1.93984e-15	-3.51524e-10	-1.01209
144264666	chr8:144264666:G:A	2.0708e-15	-0.946761	-2.67879e-10
144264691	chr8:144264691:A:G	1.62162e-15	-3.51524e-10	-1.19127
144265447	chr8:144265447:A:G	4.50104e-15	-3.51524e-10	-0.170386
144265718	chr8:144265718:G:A	1.65086e-15	-3.51524e-10	-1.1734
144265776	chr8:144265776:T:G	9.75878e-16	-1.69911	-2.67879e-10
144265936	chr8:144265936:A:C	8.02657e-16	-2.00677	0.11225
144266025	chr8:144266025:A:G	1.97309e-15	-3.51524e-10	-0.995094
144266177	chr8:144266177:G:GTCCCGCTGATC	1.96034e-15	-3.51524e-10	-1.00158
144267636	chr8:144267636:G:A	1.15334e-14	-3.51524e-10	0.770556
144267885	chr8:144267885:G:A	2.48614e-15	-3.51524e-10	-0.763966
144268509	chr8:144268509:G:A	2.01841e-15	-3.51524e-10	-0.972386
144268524	chr8:144268524:C:T	2.677e-15	-3.51524e-10	-0.689999
144268579	chr8:144268579:C:A	1.58515e-15	-3.51524e-10	-1.21402
144268810	chr8:144268810:C:CTGTA	2.05668e-16	-2.10624	-1.14995
144269658	chr8:144269658:A:G	2.03288e-15	-3.51524e-10	-0.965242
144269821	chr8:144269821:C:T	2.48006e-15	-3.51524e-10	-0.766412
144270080	chr8:144270080:G:A	1.63253e-15	-3.51524e-10	-1.18456
144270198	chr8:144270198:G:A	1.56092e-15	-3.51524e-10	-1.22942
144270216	chr8:144270216:G:A	6.36083e-16	-2.12712	-2.67879e-10
144270310	chr8:144270310:C:T	6.38644e-16	-2.07932	-0.0437868
144270368	chr8:144270368:A:G	1.74484e-15	-3.51524e-10	-1.11803
144270678	chr8:144270678:G:A	6.61082e-16	-2.08857	-2.67879e-10
144271015	chr8:144271015:G:A	1.5785e-15	-3.51524e-10	-1.21822
144271209	chr8:144271209:G:T	1.92592e-16	-2.12465	-1.19723
144271551	chr8:144271551:G:A	4.42064e-14	-3.51524e-10	2.11418
144271674	chr8:144271674:T:C	2.30133e-16	-2.05056	-1.09323
144272049	chr8:144272049:G:A	2.80544e-14	1.65945	-2.67879e-10
144272127	chr8:144272127:A:G	1.99042e-15	-3.51524e-10	-0.986348
144272470	chr8:144272470:T:C	1.58603e-14	-3.51524e-10	1.08912
144272575	chr8:144272575:C:A	1.70598e-15	-3.51524e-10	-1.14055
144272682	chr8:144272682:G:A	2.43775e-16	-1.88586	-1.20034
144272770	chr8:144272770:C:A	3.53689e-15	-3.51524e-10	-0.411447
144272863	chr8:144272863:G:A	1.5743e-15	-3.51524e-10	-1.22089
144273312	chr8:144273312:C:T	2.40685e-15	-3.51524e-10	-0.796375
144273566	chr8:144273566:T:G	1.38137e-14	-3.51524e-10	0.950962
144273840	chr8:144273840:C:T	8.79919e-15	-3.51524e-10	0.499964
144274179	chr8:144274179:C:T	3.58603e-14	-3.51524e-10	1.90494
144275610	chr8:144275610:G:A	6.04963e-16	-1.87776	-0.299525
144275887	chr8:144275887:C:T	2.99454e-15	-3.51524e-10	-0.577905
144276329	chr8:144276329:C:T	2.73069e-15	-3.51524e-10	-0.67014
144276653	chr8:144276653:T:C	6.40731e-15	-3.51524e-10	0.182745
144276737	chr8:144276737:G:A	1.81886e-15	-3.51524e-10	-1.07649
144277497	chr8:144277497:C:A	1.11947e-15	-1.83499	0.273154
144277505	chr8:144277505:A:G	1.69234e-15	-3.51524e-10	-1.14858
144277690	chr8:144277690:A:G	4.07945e-16	-2.00272	-0.568594
144277888	chr8:144277888:T:C	3.01578e-15	-3.51524e-10	-0.570838
144278159	chr8:144278159:G:A	2.20417e-15	-3.51524e-10	-0.884346
144278249	chr8:144278249:AGCAGGATGCGGGGCCGCTG:A	2.05738e-15	-3.51524e-10	-0.953261
144278270	chr8:144278270:G:A	2.65561e-16	-2.03859	-0.962013
144278821	chr8:144278821:A:C	1.65622e-15	-3.51524e-10	-1.17016
144278893	chr8:144278893:T:C	2.08894e-16	-2.07461	-1.16601
144279183	chr8:144279183:C:T	3.36823e-15	-3.51524e-10	-0.460309
144279380	chr8:144279380:AG:A	2.17945e-16	-2.06602	-1.13219
144279487	chr8:144279487:A:G	1.65472e-15	-3.51524e-10	-1.17106
144279676	chr8:144279676:T:TC	1.57258e-15	-3.51524e-10	-1.22198
144279838	chr8:144279838:G:A	2.25038e-16	-2.037	-1.12919
144279911	chr8:144279911:G:C	1.64756e-15	-3.51524e-10	-1.1754
144280183	chr8:144280183:G:A	1.69964e-15	-1.14428	-2.67879e-10
144280310	chr8:144280310:C:T	1.26041e-15	-1.68139	0.238131
144280341	chr8:144280341:C:T	1.63713e-15	-3.51524e-10	-1.18175
144280813	chr8:144280813:T:C	1.54625e-15	-1.23886	-2.67879e-10
144280826	chr8:144280826:C:T	1.72177e-15	-3.51524e-10	-1.13134
144281912	chr8:144281912:T:TA	2.32586e-15	-3.51524e-10	-0.830604
144281962	chr8:144281962:A:G	3.70911e-15	-3.51524e-10	-0.363902
144282164	chr8:144282164:G:A	3.44597e-15	-0.437489	-2.67879e-10
144282392	chr8:144282392:C:T	1.56095e-15	-3.51524e-10	-1.2294
144282599	chr8:144282599:G:C	8.41163e-16	-1.05348	-0.794186
144283464	chr8:144283464:G:A	3.36982e-15	-3.51524e-10	-0.459837
144283477	chr8:144283477:C:T	5.04563e-16	-1.98614	-0.372616
144283538	chr8:144283538:C:T	1.5686e-15	-1.75067	0.52616
144283802	chr8:144283802:C:T	2.55818e-15	-3.51524e-10	-0.7354
144283942	chr8:144283942:A:C	1.06616e-14	-3.51524e-10	0.691952
144283968	chr8:144283968:T:C	6.99601e-15	-3.51524e-10	0.270645
144284096	chr8:144284096:G:A	2.46027e-16	-1.84791	-1.22909
144284234	chr8:144284234:A:G	1.2776e-15	-1.81477	0.385061
144284763	chr8:144284763:G:A	2.17873e-15	-3.51524e-10	-0.895952
144285016	chr8:144285016:C:T	2.44398e-16	-1.85448	-1.22917
144285362	chr8:144285362:T:C	1.61768e-15	-1.82196	0.62826
144285851	chr8:144285851:G:A	2.29613e-16	-2.02163	-1.12443
144286047	chr8:144286047:G:A	2.66636e-15	0.154701	-0.848682
144286759	chr8:144286759:C:T	1.67661e-15	-3.51524e-10	-1.15792
144286773	chr8:144286773:G:A	2.46531e-16	-1.98153	-1.09344
144286780	chr8:144286780:A:G	7.44307e-15	-3.51524e-10	0.332588
144286806	chr8:144286806:A:G	1.92992e-16	-2.0973	-1.2225
144286837	chr8:144286837:G:A	5.6241e-16	-1.97522	-0.274994
144287281	chr8:144287281:A:G	9.65544e-15	-3.51524e-10	0.592826
144287500	chr8:144287500:T:A	3.01698e-16	-1.84789	-1.02513
144287524	chr8:144287524:C:T	1.61354e-15	-3.51524e-10	-1.19627
144287795	chr8:144287795:G:A	1.70006e-15	-3.51524e-10	-1.14403
144288026	chr8:144288026:G:A	2.97478e-15	-0.584525	-2.67879e-10
144288036	chr8:144288036:C:A	2.04946e-16	-2.08597	-1.17374
144288444	chr8:144288444:CTTGAACCCAGGGGATGGAGG:C	3.29641e-16	-2.10529	-0.67916
144288515	chr8:144288515:G:A	3.56864e-16	-2.10564	-0.599455
144288630	chr8:144288630:A:G	4.43845e-15	-3.51524e-10	-0.184389
144288802	chr8:144288802:A:G	3.80866e-15	-0.337417	-2.67879e-10
144289233	chr8:144289233:T:C	2.34558e-15	-3.51524e-10	-0.822162
144289980	chr8:144289980:C:T	7.25867e-15	-3.51524e-10	0.307502
144290016	chr8:144290016:C:T	2.35586e-16	-2.01831	-1.10206
144290072	chr8:144290072:T:C	2.382e-16	-2.01324	-1.0961
144290137	chr8:144290137:T:C	2.31753e-16	-1.92265	-1.21413
144290151	chr8:144290151:G:C	6.67396e-15	-3.51524e-10	0.223519
144290628	chr8:144290628:G:A	1.33602e-14	-3.51524e-10	0.917582
144290998	chr8:144290998:G:A	1.56409e-15	-3.51524e-10	-1.22739
144291051	chr8:144291051:C:A	1.66419e-15	-3.51524e-10	-1.16536
144291909	chr8:144291909:A:T	1.56122e-15	-3.51524e-10	-1.22923
144292695	chr8:144292695:T:A	2.88705e-15	-3.51524e-10	-0.614458
144293444	chr8:144293444:TC:T	6.50344e-15	-3.51524e-10	0.197637
144294201	chr8:144294201:G:A	2.33183e-16	-2.01737	-1.11326
144294600	chr8:144294600:G:C	2.14211e-15	-3.51524e-10	-0.912902
144294733	chr8:144294733:A:G	2.25411e-16	-2.02847	-1.13606
144294895	chr8:144294895:G:A	4.43939e-15	-3.51524e-10	-0.184178
144295160	chr8:144295160:A:G	2.17095e-16	-2.08986	-1.11226
144295352	chr8:144295352:G:A	2.18838e-16	-2.02978	-1.16434
144296005	chr8:144296005:G:T	2.30487e-16	-2.00828	-1.13397
144296281	chr8:144296281:T:C	4.53735e-15	-3.51524e-10	-0.162351
144296322	chr8:144296322:C:A	2.10032e-16	-2.08243	-1.15276
144296938	chr8:144296938:C:T	1.79222e-15	-3.51524e-10	-1.09124
144297250	chr8:144297250:G:A	1.56106e-15	-3.51524e-10	-1.22933
144297482	chr8:144297482:A:G	6.93556e-15	-3.51524e-10	0.261967
144297697	chr8:144297697:G:A	5.38097e-15	-3.51524e-10	0.00817358
144297844	chr8:144297844:G:A	4.70284e-15	-3.51524e-10	-0.126528
144298301	chr8:144298301:C:T	2.38498e-15	-3.51524e-10	-0.805503
144298537	chr8:144298537:A:G	1.95952e-16	-2.07936	-1.22522
144298546	chr8:144298546:A:C	7.42517e-15	0.33018	-2.67879e-10
144298562	chr8:144298562:G:A	6.40984e-16	-2.11945	-2.67879e-10
144298586	chr8:144298586:G:A	1.56262e-15	-3.51524e-10	-1.22833
144298747	chr8:144298747:T:C	1.56393e-15	-3.51524e-10	-1.22749
144298946	chr8:144298946:C:T	8.46887e-15	-3.51524e-10	0.461702
144299056	chr8:144299056:C:G	2.15584e-16	-2.01994	-1.18916
144299217	chr8:144299217:G:A	6.37729e-16	-2.12454	-2.67879e-10
144299251	chr8:144299251:G:A	1.7932e-15	-3.51524e-10	-1.09069
144299301	chr8:144299301:G:A	1.56259e-15	-3.51524e-10	-1.22835
144299391	chr8:144299391:C:T	1.57272e-15	-3.51524e-10	-1.22189
144299457	chr8:144299457:C:T	1.68778e-15	-3.51524e-10	-1.15128
144299724	chr8:144299724:A:G	1.65065e-15	-3.51524e-10	-1.17352
144300201	chr8:144300201:T:C	1.56527e-15	-3.51524e-10	-1.22663
144300424	chr8:144300424:A:G	1.75119e-15	-3.51524e-10	-1.1144
144300490	chr8:144300490:C:T	2.1531e-15	-3.51524e-10	-0.907787
144300936	chr8:144300936:C:T	1.73194e-15	-3.51524e-10	-1.12545
144301020	chr8:144301020:A:T	2.8926e-14	-3.51524e-10	1.69004
144301048	chr8:144301048:C:T	1.57336e-15	-3.51524e-10	-1.22148
144301175	chr8:144301175:C:T	2.10741e-16	-2.0552	-1.17662
144301312	chr8:144301312:G:A	2.21076e-16	-2.01074	-1.1732
144301703	chr8:144301703:G:A	2.87656e-15	-0.6181	-2.67879e-10
144301722	chr8:144301722:G:A	2.07531e-15	-3.51524e-10	-0.944587
144302059	chr8:144302059:G:A	2.05217e-16	-2.0916	-1.16678
144302114	chr8:144302114:C:T	1.71435e-15	-3.51524e-10	-1.13566
144302127	chr8:144302127:T:C	2.37077e-15	-3.51524e-10	-0.811482
144302161	chr8:144302161:G:A	2.58892e-15	-3.51524e-10	-0.723455
144303154	chr8:144303154:C:T	2.94228e-15	-3.51524e-10	-0.59551
144304140	chr8:144304140:TGAGGG:T	2.0864e-16	-2.0184	-1.22344
144304490	chr8:144304490:G:C	2.49823e-15	-3.51524e-10	-0.759113
144304710	chr8:144304710:G:A	5.78454e-15	-3.51524e-10	0.0804941
144304884	chr8:144304884:A:AC	2.62601e-14	-3.51524e-10	1.59336
144304935	chr8:144304935:G:A	1.92539e-16	-2.10343	-1.21872
144305008	chr8:144305008:G:C	1.15914e-15	-1.52702	-2.67879e-10
144305689	chr8:144305689:C:T	1.56773e-15	-3.51524e-10	-1.22507
144305996	chr8:144305996:T:C	5.28459e-15	-3.51524e-10	-0.00989996
144306028	chr8:144306028:G:A	2.70299e-16	-1.93563	-1.04729
144306039	chr8:144306039:T:C	1.68578e-15	-3.51524e-10	-1.15246
144306087	chr8:144306087:T:C	2.42726e-15	-3.51524e-10	-0.78793
144306254	chr8:144306254:T:C	1.56088e-15	-3.51524e-10	-1.22945
144306553	chr8:144306553:G:A	1.57465e-15	-3.51524e-10	-1.22066
144306946	chr8:144306946:G:A	2.14126e-15	-3.51524e-10	-0.913302
144306958	chr8:144306958:C:T	5.70295e-16	-2.10154	-0.134756
144307919	chr8:144307919:T:C	2.0066e-16	-2.05184	-1.229
144308151	chr8:144308151:G:A	2.47664e-16	-1.84611	-1.22427
144308221	chr8:144308221:G:T	2.42889e-15	-3.51524e-10	-0.787261
144308544	chr8:144308544:GTGCTTTGTGAGTGGAAATGTGGCCAGAGTGCGGCGGA:G	1.64276e-15	-3.51524e-10	-1.17832
144308718	chr8:144308718:G:GC	1.56095e-15	-3.51524e-10	-1.2294
144309220	chr8:144309220:G:A	1.57111e-15	-3.51524e-10	-1.22291
144309837	chr8:144309837:C:T	2.94085e-15	-3.51524e-10	-0.595996
144310288	chr8:144310288:T:C	2.76833e-16	-1.98096	-0.978081
144310767	chr8:144310767:C:T	5.35076e-15	0.0025431	-2.67879e-10
144311613	chr8:144311613:A:G	1.68419e-15	-3.51524e-10	-1.15341
144312754	chr8:144312754:C:T	3.9597e-15	-3.51524e-10	-0.298527
144312907	chr8:144312907:G:A	1.94285e-16	-2.09662	-1.2165
144314450	chr8:144314450:G:A	1.6596e-15	-3.51524e-10	-1.16812
144314636	chr8:144314636:C:T	7.77073e-16	-1.92692	-2.67879e-10
144314641	chr8:144314641:C:G	1.57184e-15	-3.51524e-10	-1.22245
144314764	chr8:144314764:G:A	6.03546e-15	-3.51524e-10	0.122957
144315028	chr8:144315028:G:T	2.53116e-15	-3.51524e-10	-0.746016
144315090	chr8:144315090:T:C	1.5663e-15	-3.51524e-10	-1.22598
144315104	chr8:144315104:T:C	1.62273e-15	-3.51524e-10	-1.19058
144315198	chr8:144315198:T:C	9.73349e-16	-1.70171	-2.67879e-10
144315254	chr8:144315254:C:T	2.09503e-16	-2.02744	-1.21028
144316011	chr8:144316011:C:T	1.57209e-15	-3.51524e-10	-1.22229
144316026	chr8:144316026:G:C	1.78923e-15	-3.51524e-10	-1.09291
144316218	chr8:144316218:A:G	4.62307e-15	-3.51524e-10	-0.143636
144316620	chr8:144316620:T:A	1.78055e-15	-3.51524e-10	-1.09777
144316686	chr8:144316686:G:A	1.57199e-15	-3.51524e-10	-1.22235
144318103	chr8:144318103:G:T	3.75683e-16	-2.05913	-0.594571
144318358	chr8:144318358:G:A	6.70902e-16	-1.64672	-0.427112
144318652	chr8:144318652:C:T	1.34418e-14	-3.51524e-10	0.923677
144318653	chr8:144318653:G:A	2.11595e-16	-2.02593	-1.20185
144318712	chr8:144318712:T:C	2.5902e-15	-0.722961	-2.67879e-10
144319254	chr8:144319254:C:T	1.57578e-15	-3.51524e-10	-1.21995
144319652	chr8:144319652:C:T	1.58139e-15	-3.51524e-10	-1.21639
144319953	chr8:144319953:G:A	1.81166e-15	-3.51524e-10	-1.08045
144320499	chr8:144320499:G:A	1.79019e-15	-3.51524e-10	-1.09238
144320679	chr8:144320679:C:T	1.6327e-15	-3.51524e-10	-1.18446
144321057	chr8:144321057:G:A	5.31356e-15	-1.81586	1.81143
144321883	chr8:144321883:A:G	1.30295e-15	-1.83217	0.422104
144321904	chr8:144321904:G:A	1.57533e-15	-3.51524e-10	-1.22023
144321965	chr8:144321965:T:C	1.56239e-15	-3.51524e-10	-1.22848
144321999	chr8:144321999:G:A	2.97614e-16	-1.66294	-1.22371
144322086	chr8:144322086:G:A	5.60791e-15	-1.74924	1.79873
144322262	chr8:144322262:G:A	1.84967e-15	-3.51524e-10	-1.05969
144322993	chr8:144322993:G:A	1.65204e-15	-3.51524e-10	-1.17268
144323528	chr8:144323528:A:G	7.86635e-15	-3.51524e-10	0.387899
144324053	chr8:144324053:G:A	3.11409e-16	-1.6127	-1.22864
144324288	chr8:144324288:T:C	3.68187e-15	-3.51524e-10	-0.371276
144324480	chr8:144324480:T:C	6.38534e-16	-2.12328	-2.67879e-10
144324527	chr8:144324527:A:G	1.99674e-15	-3.51524e-10	-0.983181
144325122	chr8:144325122:T:G	6.54518e-16	-2.09855	-2.67879e-10
144325328	chr8:144325328:C:T	2.4255e-16	-2.12519	-0.966054
144326004	chr8:144326004:C:A	3.09345e-15	-3.51524e-10	-0.545408
144326675	chr8:144326675:C:T	3.96326e-16	-1.54272	-1.05749
144326788	chr8:144326788:A:G	5.22897e-15	-3.51524e-10	-0.02048
144327536	chr8:144327536:C:G	1.49495e-15	-1.73592	0.463324
144328066	chr8:144328066:C:T	1.82717e-15	-3.51524e-10	-1.07193
144328149	chr8:144328149:A:G	2.41014e-15	-3.51524e-10	-0.795011
144328674	chr8:144328674:C:T	9.47082e-16	-1.72906	-2.67879e-10
144328796	chr8:144328796:G:A	1.70151e-15	-3.51524e-10	-1.14318
144328888	chr8:144328888:C:T	1.56116e-15	-3.51524e-10	-1.22927
144329150	chr8:144329150:T:C	1.56786e-15	-3.51524e-10	-1.22498
144329706	chr8:144329706:G:GC	5.05146e-15	-3.51524e-10	-0.0550168
144329973	chr8:144329973:C:T	9.10322e-16	-1.76865	-2.67879e-10
144329988	chr8:144329988:TC:T	1.61222e-15	-3.51524e-10	-1.19708
144330259	chr8:144330259:C:T	1.9763e-15	-3.51524e-10	-0.993469
144330272	chr8:144330272:A:G	2.97507e-15	-3.51524e-10	-0.584427
144330413	chr8:144330413:C:T	1.54612e-15	-1.4338	0.194853
144331436	chr8:144331436:T:C	3.69528e-15	-3.51524e-10	-0.367638
144331587	chr8:144331587:T:G	6.61812e-15	-3.51524e-10	0.215116
144332726	chr8:144332726:C:T	3.85506e-16	-2.08545	-0.542439
144332849	chr8:144332849:G:A	1.77906e-15	-0.382462	-0.716146
144332924	chr8:144332924:T:C	1.57729e-15	-3.51524e-10	-1.21899
144334958	chr8:144334958:G:A	1.60222e-15	-3.51524e-10	-1.2033
144335100	chr8:144335100:T:C	6.90833e-16	-2.04455	-2.67879e-10
144335400	chr8:144335400:T:A	1.51045e-15	-1.26228	-2.67879e-10
144335758	chr8:144335758:G:T	1.62887e-15	-3.51524e-10	-1.18681
144336670	chr8:144336670:C:G	3.00132e-15	-3.51524e-10	-0.575644
144336970	chr8:144336970:G:C	2.86385e-15	-3.51524e-10	-0.622528
144337297	chr8:144337297:C:A	1.65148e-15	-3.51524e-10	-1.17302
144337432	chr8:144337432:G:A	1.75803e-15	-3.51524e-10	-1.1105
144337534	chr8:144337534:C:T	6.49616e-16	-2.10607	-2.67879e-10
144337962	chr8:144337962:G:A	7.91098e-16	-1.90903	-2.67879e-10
144338209	chr8:144338209:G:C	1.07334e-15	-1.60392	-2.67879e-10
144338370	chr8:144338370:G:A	2.04558e-15	-0.0221917	-0.936824
144338418	chr8:144338418:CA:C	1.56087e-15	-3.51524e-10	-1.22945
144339869	chr8:144339869:A:G	1.56953e-15	-3.51524e-10	-1.22392
144340819	chr8:144340819:T:G	1.63203e-15	-3.51524e-10	-1.18487
144342184	chr8:144342184:G:A	2.85298e-15	-3.51524e-10	-0.626329
144343230	chr8:144343230:C:T	2.36476e-15	-3.51524e-10	-0.814019
144343256	chr8:144343256:C:T	2.00932e-15	-3.51524e-10	-0.976896
144343381	chr8:144343381:C:T	1.64543e-15	-3.51524e-10	-1.1767
144343394	chr8:144343394:C:A	3.57508e-16	-1.49287	-1.21042
144343776	chr8:144343776:A:G	9.28873e-15	0.554107	-2.67879e-10
144343980	chr8:144343980:C:T	1.67209e-15	-3.51524e-10	-1.16062
144344095	chr8:144344095:C:T	3.42489e-15	-3.51524e-10	-0.443626
144344439	chr8:144344439:T:C	1.61123e-15	-3.51524e-10	-1.1977
144344505	chr8:144344505:A:G	1.56231e-15	-3.51524e-10	-1.22853
144344605	chr8:144344605:A:C	3.22242e-16	-1.87386	-0.933288
144344833	chr8:144344833:A:G	4.71104e-15	-0.124785	-2.67879e-10
144344937	chr8:144344937:C:T	1.56225e-15	-3.51524e-10	-1.22857
144345873	chr8:144345873:C:T	1.11746e-15	-0.366541	-1.19709
144345896	chr8:144345896:G:T	1.8255e-15	-3.51524e-10	-1.07284
144345960	chr8:144345960:G:A	7.29922e-16	-0.764081	-1.22543
144346186	chr8:144346186:T:C	1.24326e-15	-0.562879	-0.89408
144346229	chr8:144346229:C:A	1.78386e-15	-3.51524e-10	-1.09591
144346263	chr8:144346263:T:TG	1.79481e-15	-3.51524e-10	-1.0898
144346411	chr8:144346411:T:C	1.84685e-15	-3.51524e-10	-1.06121
144346415	chr8:144346415:T:C	1.76409e-15	-3.51524e-10	-1.10706
144346436	chr8:144346436:G:A	1.72887e-15	-3.51524e-10	-1.12723
144346447	chr8:144346447:G:A	1.56715e-15	-3.51524e-10	-1.22544
144346660	chr8:144346660:G:T	1.83039e-15	-3.51524e-10	-1.07017
144346993	chr8:144346993:C:T	1.84879e-15	-3.51524e-10	-1.06016
144347760	chr8:144347760:C:T	1.61202e-15	-3.51524e-10	-1.19721
144347836	chr8:144347836:C:T	1.79815e-15	-3.51524e-10	-1.08794
144348013	chr8:144348013:G:A	7.67473e-16	-0.710004	-1.22934
144348199	chr8:144348199:G:A	1.57109e-15	-3.51524e-10	-1.22293
144348328	chr8:144348328:G:A	2.7182e-16	-1.82541	-1.15191
144348467	chr8:144348467:C:T	1.56105e-15	-3.51524e-10	-1.22934
144348486	chr8:144348486:A:G	2.08384e-15	-3.51524e-10	-0.94048
144348624	chr8:144348624:A:G	2.04712e-15	-3.51524e-10	-0.958259
144348729	chr8:144348729:T:G	1.64288e-15	-3.51524e-10	-1.17824
144348826	chr8:144348826:T:C	1.21431e-14	-3.51524e-10	0.822066
144348924	chr8:144348924:T:C	6.36678e-16	-2.12619	-2.67879e-10
144348928	chr8:144348928:C:T	7.10573e-16	-2.01638	-2.67879e-10
144348956	chr8:144348956:G:A	7.5578e-16	-1.9547	-2.67879e-10
144349140	chr8:144349140:T:C	1.57229e-15	-3.51524e-10	-1.22216
144349857	chr8:144349857:A:G	2.58126e-15	-3.51524e-10	-0.726416
144350370	chr8:144350370:T:C	1.57082e-15	-3.51524e-10	-1.2231
144350640	chr8:144350640:G:C	1.91907e-15	-3.51524e-10	-1.02285
144350803	chr8:144350803:C:T	2.16811e-16	-1.99489	-1.20854
144350858	chr8:144350858:A:G	1.96357e-16	-2.09375	-1.20877
144350943	chr8:144350943:C:T	2.23428e-16	-2.07019	-1.10317
144351110	chr8:144351110:T:C	2.06283e-16	-2.11398	-1.13922
144351265	chr8:144351265:A:G	2.32156e-16	-2.09862	-1.03642
144351628	chr8:144351628:G:A	1.80633e-15	-3.51524e-10	-1.0834
144351798	chr8:144351798:T:A	3.74023e-15	-3.51524e-10	-0.355549
144351822	chr8:144351822:C:T	5.28326e-16	-1.84021	-0.472527
144351898	chr8:144351898:TGTTGTC:T	2.04921e-15	-3.51524e-10	-0.957242
144352046	chr8:144352046:G:A	1.60727e-15	-3.51524e-10	-1.20016
144352145	chr8:144352145:G:A	1.57197e-15	-3.51524e-10	-1.22236
144352177	chr8:144352177:C:T	1.59391e-15	-3.51524e-10	-1.2085
144352333	chr8:144352333:C:A	1.60554e-15	-3.51524e-10	-1.20124
144352810	chr8:144352810:A:G	1.96762e-15	-3.51524e-10	-0.997872
144352845	chr8:144352845:G:A	1.77815e-15	-3.51524e-10	-1.09912
144352846	chr8:144352846:C:A	1.77967e-15	-3.51524e-10	-1.09827
144353630	chr8:144353630:G:A	2.02327e-16	-2.10226	-1.17031
144354239	chr8:144354239:C:T	1.66553e-15	-3.51524e-10	-1.16455
144354339	chr8:144354339:T:A	1.15074e-15	-1.01127	-0.523021
144355152	chr8:144355152:G:A	3.08533e-15	0.583443	-1.13148
144355665	chr8:144355665:C:T	8.38621e-15	-3.51524e-10	0.451894
144356875	chr8:144356875:C:G	3.12024e-16	-1.65914	-1.18023
144357324	chr8:144357324:G:A	6.90221e-16	-0.822345	-1.22309
144357345	chr8:144357345:G:T	1.83403e-15	-3.51524e-10	-1.06818
144357364	chr8:144357364:C:T	1.82758e-15	-3.51524e-10	-1.0717
144357505	chr8:144357505:G:A	2.55496e-15	-3.51524e-10	-0.736658
144357888	chr8:144357888:C:G	1.57016e-15	-3.51524e-10	-1.22352
144357897	chr8:144357897:G:A	9.85642e-16	-0.908848	-0.78031
144358158	chr8:144358158:G:A	4.43055e-15	-3.51524e-10	-0.186171
144358588	chr8:144358588:G:A	1.6607e-15	-3.51524e-10	-1.16746
144359080	chr8:144359080:A:G	2.29378e-15	-3.51524e-10	-0.844493
144359179	chr8:144359179:T:C	1.34701e-15	-0.890244	-0.48656
144359185	chr8:144359185:TAGA:T	2.08942e-15	-3.51524e-10	-0.937809
144360538	chr8:144360538:A:G	8.22715e-15	-3.51524e-10	0.432745
144361034	chr8:144361034:C:T	1.62884e-15	-1.18683	-2.67879e-10
144361071	chr8:144361071:A:G	6.65076e-16	-2.08255	-2.67879e-10
144361404	chr8:144361404:C:T	1.80949e-15	-3.51524e-10	-1.08165
144361759	chr8:144361759:G:A	1.59453e-15	-3.51524e-10	-1.20812
144361786	chr8:144361786:A:G	2.21887e-15	-3.51524e-10	-0.877699
144361856	chr8:144361856:T:C	5.57685e-15	-3.51524e-10	0.0439289
144362458	chr8:144362458:G:A	2.2068e-14	-3.51524e-10	1.41943
144362625	chr8:144362625:G:A	7.118e-16	-0.785884	-1.22877
144363111	chr8:144363111:A:G	2.01455e-15	-0.959881	-0.014416
144363147	chr8:144363147:A:G	2.05328e-15	-0.955256	-2.67879e-10
144363215	chr8:144363215:G:A	1.61955e-15	-3.51524e-10	-1.19255
144363749	chr8:144363749:C:G	9.20519e-16	-1.01082	-0.746692
144363955	chr8:144363955:G:A	1.08617e-15	-0.613564	-0.978474
144365043	chr8:144365043:A:G	1.7446e-15	-3.51524e-10	-1.11817
144365175	chr8:144365175:G:A	1.68401e-15	-3.51524e-10	-1.15352
144365838	chr8:144365838:G:C	4.70753e-16	-1.2084	-1.21972
144366436	chr8:144366436:A:G	8.10559e-15	-3.51524e-10	0.417859
144366817	chr8:144366817:C:T	1.63383e-15	-3.51524e-10	-1.18377
144366847	chr8:144366847:G:A	1.9104e-15	-3.51524e-10	-1.02738
144367597	chr8:144367597:G:A	3.43264e-15	-3.51524e-10	-0.441364
144367808	chr8:144367808:G:A	1.56284e-15	-3.51524e-10	-1.22819
144367816	chr8:144367816:G:A	1.56514e-15	-1.39543	0.168712
144368052	chr8:144368052:T:A	7.12424e-16	-2.01378	-2.67879e-10
144368235	chr8:144368235:G:A	1.99768e-16	-2.11506	-1.17023
144368240	chr8:144368240:T:G	1.14945e-15	-1.53541	-2.67879e-10
144368365	chr8:144368365:T:G	2.55136e-15	-3.51524e-10	-0.738067
144368785	chr8:144368785:C:T	6.40211e-16	-0.943258	-1.17739
144368809	chr8:144368809:G:C	1.57833e-15	-3.51524e-10	-1.21833
144369005	chr8:144369005:CAGAG:C	5.04335e-15	-3.51524e-10	-0.056625
144370372	chr8:144370372:G:A	1.57656e-15	-3.51524e-10	-1.21945
144370471	chr8:144370471:C:T	8.79824e-16	-1.27646	-0.526267
144370682	chr8:144370682:T:A	1.56116e-15	-3.51524e-10	-1.22927
144370693	chr8:144370693:A:T	2.14282e-16	-1.99929	-1.21586
144371026	chr8:144371026:C:T	1.64739e-15	-3.51524e-10	-1.17551
144371509	chr8:144371509:A:G	1.85713e-15	-3.51524e-10	-1.05566
144371546	chr8:144371546:C:T	4.52411e-15	-3.51524e-10	-0.165275
144371814	chr8:144371814:G:A	2.185e-15	0.292252	-1.18533
144371969	chr8:144371969:C:T	1.58968e-15	-3.51524e-10	-1.21116
144373022	chr8:144373022:A:AC	1.87955e-14	-3.51524e-10	1.25892
144373602	chr8:144373602:G:A	1.73141e-15	-3.51524e-10	-1.12576
144373823	chr8:144373823:G:A	1.84614e-15	-3.51524e-10	-1.0616
144373871	chr8:144373871:G:A	1.56216e-15	-3.51524e-10	-1.22862
144375268	chr8:144375268:A:G	1.77847e-15	-3.51524e-10	-1.09894
144375707	chr8:144375707:C:T	2.12369e-16	-1.99589	-1.22823
144377008	chr8:144377008:C:T	2.36205e-15	-0.178799	-0.636368
144377385	chr8:144377385:T:G	4.55745e-15	-0.157931	-2.67879e-10
144377626	chr8:144377626:G:T	1.81428e-15	-3.51524e-10	-1.079
144377663	chr8:144377663:C:T	1.8608e-15	-3.51524e-10	-1.05369
144378018	chr8:144378018:G:A	1.56378e-15	-3.51524e-10	-1.22759
144378120	chr8:144378120:G:A	1.86298e-15	-3.51524e-10	-1.05252
144378615	chr8:144378615:T:C	4.66406e-16	-1.31425	-1.12314
144378868	chr8:144378868:G:A	1.70392e-15	-3.51524e-10	-1.14176
144379122	chr8:144379122:G:A	1.56422e-15	-3.51524e-10	-1.22731
144379425	chr8:144379425:C:A	5.18694e-16	-1.10191	-1.22922
144379543	chr8:144379543:G:A	1.57246e-15	-3.51524e-10	-1.22205
144379932	chr8:144379932:C:T	1.61974e-15	-3.51524e-10	-1.19243
144380139	chr8:144380139:C:T	1.70317e-15	-3.51524e-10	-1.14221
144380169	chr8:144380169:A:G	2.05902e-15	-3.51524e-10	-0.952467
144382506	chr8:144382506:CTGCTGTATTCAGCAAGTATTGGGCTCT:C	9.38486e-15	-3.51524e-10	0.564402
144382627	chr8:144382627:G:C	1.71678e-15	-3.51524e-10	-1.13425
144383871	chr8:144383871:T:C	3.61131e-16	-1.62766	-1.06555
144384230	chr8:144384230:T:C	1.56127e-15	-3.51524e-10	-1.22919
144385008	chr8:144385008:G:A	1.87597e-15	-3.51524e-10	-1.04557
144385345	chr8:144385345:G:A	1.85086e-15	-3.51524e-10	-1.05904
144385418	chr8:144385418:A:G	6.25198e-16	-1.01608	-1.1283
144385464	chr8:144385464:G:A	5.95625e-15	0.360748	-0.251002
144385690	chr8:144385690:A:G	3.22533e-16	-1.62349	-1.18275
144386267	chr8:144386267:C:T	3.16695e-16	-1.86666	-0.957856
144386331	chr8:144386331:A:T	2.66219e-15	0.161878	-0.857423
144387078	chr8:144387078:A:G	3.69885e-15	-3.51524e-10	-0.366673
144388318	chr8:144388318:C:T	3.01834e-15	-3.51524e-10	-0.569989
144388687	chr8:144388687:C:T	7.90817e-16	-1.90938	-2.67879e-10
144388759	chr8:144388759:T:C	5.79382e-16	-1.00375	-1.21674
144388888	chr8:144388888:T:G	1.63458e-15	-3.51524e-10	-1.18331
144389450	chr8:144389450:T:C	1.67633e-15	-3.51524e-10	-1.15809
144389460	chr8:144389460:T:C	7.96303e-15	-3.51524e-10	0.400114
144389652	chr8:144389652:C:A	1.00929e-15	-1.66544	-2.67879e-10
144389816	chr8:144389816:T:C	2.01283e-15	-3.51524e-10	-0.975153
144389921	chr8:144389921:C:T	8.03583e-15	-3.51524e-10	0.409216
144390430	chr8:144390430:C:T	7.21226e-15	-3.51524e-10	0.301088
144390576	chr8:144390576:G:A	3.42877e-15	-0.0819912	-0.360502
144391042	chr8:144391042:C:T	1.75498e-15	-3.51524e-10	-1.11223
144392053	chr8:144392053:A:G	5.56867e-16	-1.50531	-0.754818
144392695	chr8:144392695:A:G	4.63034e-16	-1.54639	-0.898264
144393094	chr8:144393094:G:A	2.89846e-15	-0.157395	-0.45312
144393097	chr8:144393097:G:A	1.11194e-15	-0.505872	-1.06272
144393442	chr8:144393442:G:A	4.45885e-15	-3.51524e-10	-0.179805
144394099	chr8:144394099:G:A	3.00601e-15	-3.51524e-10	-0.574081
144395549	chr8:144395549:G:A	9.34399e-16	-1.74255	-2.67879e-10
144395698	chr8:144395698:TGG:T	1.77556e-15	-3.51524e-10	-1.10058
144395982	chr8:144395982:G:A	1.70542e-15	-3.51524e-10	-1.14088
144396106	chr8:144396106:G:A	7.76949e-15	-3.51524e-10	0.37551
144396341	chr8:144396341:G:A	6.26559e-16	-0.923141	-1.21907
144396562	chr8:144396562:C:T	1.72227e-15	-3.51524e-10	-1.13105
144396885	chr8:144396885:G:A	3.38161e-15	-3.51524e-10	-0.456344
144397077	chr8:144397077:G:C	1.71732e-15	-3.51524e-10	-1.13393
144397129	chr8:144397129:G:A	2.1952e-16	-2.10084	-1.09017
144397708	chr8:144397708:C:T	3.68759e-15	0.438157	-0.807878
144399768	chr8:144399768:A:G	1.72411e-15	-3.51524e-10	-1.12998
144401139	chr8:144401139:C:T	7.23043e-15	-3.51524e-10	0.303604
144401732	chr8:144401732:G:A	3.15525e-15	-3.51524e-10	-0.525627
144402400	chr8:144402400:C:T	1.51231e-15	-0.0419948	-1.21906
144403836	chr8:144403836:C:T	1.91251e-15	-3.51524e-10	-1.02628
144403952	chr8:144403952:C:T	5.00153e-15	-3.51524e-10	-0.0649507
144404103	chr8:144404103:G:A	6.31941e-16	-0.985446	-1.14821
144404832	chr8:144404832:G:A	2.79103e-16	-1.72591	-1.22496
144405517	chr8:144405517:G:A	2.84649e-15	-3.51524e-10	-0.628609
144405593	chr8:144405593:T:G	1.33378e-15	-0.364197	-1.02248
144405804	chr8:144405804:A:C	2.32875e-15	0.323341	-1.1527
144406171	chr8:144406171:CAA:C	2.06117e-15	-3.51524e-10	-0.951421
144407713	chr8:144407713:A:C	6.15831e-16	-1.58877	-0.57071
144407739	chr8:144407739:G:C	5.67173e-15	-3.51524e-10	0.060799
144408128	chr8:144408128:A:G	4.72577e-15	-3.51524e-10	-0.121664
144408777	chr8:144408777:A:C	4.96082e-15	-0.0731246	-2.67879e-10
144409482	chr8:144409482:T:C	1.58163e-15	-3.51524e-10	-1.21624
144409803	chr8:144409803:G:A	2.01382e-15	-0.974662	-2.67879e-10
144410150	chr8:144410150:G:A	7.31299e-15	1.28496	-0.969999
144410260	chr8:144410260:T:C	6.46046e-15	-3.51524e-10	0.191005
144411155	chr8:144411155:G:A	1.56661e-15	-3.51524e-10	-1.22578
144411202	chr8:144411202:GTC:G	2.18751e-15	-3.51524e-10	-0.891929
144411444	chr8:144411444:A:G	2.26584e-15	-0.856749	-2.67879e-10
144412072	chr8:144412072:C:T	1.90528e-15	-1.03007	-2.67879e-10
144412341	chr8:144412341:G:A	8.31251e-15	-3.51524e-10	0.443067
144414137	chr8:144414137:C:T	2.09291e-16	-2.01587	-1.22286
144414202	chr8:144414202:C:T	3.25951e-16	-1.6421	-1.1536
144414216	chr8:144414216:A:G	1.26211e-15	-1.44191	-2.67879e-10
144414270	chr8:144414270:T:C	4.66186e-16	-1.29196	-1.1459
144414342	chr8:144414342:T:C	7.97329e-15	0.580085	-0.178682
144414493	chr8:144414493:G:A	3.2936e-15	-3.51524e-10	-0.482713
144414851	chr8:144414851:C:T	2.1563e-15	-3.51524e-10	-0.906303
144415027	chr8:144415027:G:A	6.56796e-16	-2.09508	-2.67879e-10
144415150	chr8:144415150:C:T	1.58005e-15	-3.51524e-10	-1.21724
144415178	chr8:144415178:G:A	1.78572e-15	-3.51524e-10	-1.09488
144415181	chr8:144415181:T:A	1.8453e-15	-3.51524e-10	-1.06205
144415811	chr8:144415811:A:G	2.51708e-15	-3.51524e-10	-0.751597
144415944	chr8:144415944:C:T	6.80271e-15	1.34075	-1.09812
144416033	chr8:144416033:G:A	8.52678e-16	-1.83407	-2.67879e-10
144416129	chr8:144416129:A:G	2.5456e-15	-3.51524e-10	-0.74033
144416204	chr8:144416204:A:G	1.67568e-15	-3.51524e-10	-1.15848
144416618	chr8:144416618:C:T	1.25568e-15	-0.247228	-1.19979
144416973	chr8:144416973:G:A	4.73982e-16	-1.44343	-0.97785
144417121	chr8:144417121:T:A	3.266e-15	-3.51524e-10	-0.49113
144417124	chr8:144417124:A:G	3.26496e-15	-3.51524e-10	-0.491446
144417323	chr8:144417323:T:C	1.56093e-15	-3.51524e-10	-1.22942
144417502	chr8:144417502:C:T	7.62361e-16	-1.36789	-0.578144
144417596	chr8:144417596:A:G	1.58871e-15	-3.51524e-10	-1.21177
144418261	chr8:144418261:G:A	1.71557e-15	-3.51524e-10	-1.13495
144418267	chr8:144418267:G:A	1.79715e-15	-3.51524e-10	-1.08849
144418632	chr8:144418632:G:C	1.98328e-15	-3.51524e-10	-0.989943
144419045	chr8:144419045:AC:A	1.55174e-15	-0.031053	-1.20427
144419528	chr8:144419528:T:C	1.56149e-15	-3.51524e-10	-1.22905
144419609	chr8:144419609:G:A	6.2539e-15	-3.51524e-10	0.15851
144419728	chr8:144419728:G:A	4.08379e-15	0.916213	-1.18388
144420193	chr8:144420193:AAT:A	9.98894e-16	-1.91104	0.235243
144420912	chr8:144420912:A:G	1.57966e-15	-3.51524e-10	-1.21748
144421157	chr8:144421157:G:A	1.56106e-15	-3.51524e-10	-1.22933
144421248	chr8:144421248:G:A	1.63986e-15	-3.51524e-10	-1.18009
144421637	chr8:144421637:C:T	4.07386e-15	-3.51524e-10	-0.270103
144421638	chr8:144421638:G:A	6.39627e-15	-3.51524e-10	0.181021
144421665	chr8:144421665:G:A	1.72661e-15	-3.51524e-10	-1.12854
144421739	chr8:144421739:C:T	1.56197e-15	-3.51524e-10	-1.22875
144422011	chr8:144422011:T:C	1.66052e-15	-3.51524e-10	-1.16756
144422046	chr8:144422046:A:T	4.35895e-15	-3.51524e-10	-0.202464
144422065	chr8:144422065:A:C	1.79566e-15	-3.51524e-10	-1.08932
144422210	chr8:144422210:C:G	2.15544e-15	-3.51524e-10	-0.906702
144422323	chr8:144422323:A:C	6.42278e-16	-2.11743	-2.67879e-10
144422412	chr8:144422412:C:T	3.44817e-15	0.761753	-1.1986
144422636	chr8:144422636:C:T	1.79332e-15	-3.51524e-10	-1.09062
144422796	chr8:144422796:C:T	1.56091e-15	-3.51524e-10	-1.22942
144423370	chr8:144423370:A:G	1.56085e-15	-3.51524e-10	-1.22947
144423513	chr8:144423513:C:T	2.68646e-15	-3.51524e-10	-0.686469
144423620	chr8:144423620:G:T	1.56086e-15	-3.51524e-10	-1.22946
144424239	chr8:144424239:A:G	1.9398e-15	-3.51524e-10	-1.01211
144424398	chr8:144424398:T:A	2.20002e-16	-1.96075	-1.22806
144425423	chr8:144425423:G:A	1.7532e-15	-1.11325	-2.67879e-10
144425533	chr8:144425533:CCTGG:C	1.65033e-15	-3.51524e-10	-1.17372
144425587	chr8:144425587:G:A	1.7773e-15	-3.51524e-10	-1.0996
144425879	chr8:144425879:T:C	1.00094e-14	1.79153	-1.1627
144426161	chr8:144426161:G:T	1.04308e-15	-1.63252	-2.67879e-10
144426192	chr8:144426192:C:T	1.94095e-15	-3.51524e-10	-1.01152
144426239	chr8:144426239:G:A	1.58409e-15	-3.51524e-10	-1.21468
144426461	chr8:144426461:G:T	1.56083e-15	-3.51524e-10	-1.22948
144426486	chr8:144426486:AGCTCCACT:A	2.15291e-15	-3.51524e-10	-0.907873
144426558	chr8:144426558:AGTCACCTGCACAACAGTG:A	8.21664e-16	-1.87112	-2.67879e-10
144426565	chr8:144426565:T:C	3.79654e-15	-3.51524e-10	-0.340605
144426776	chr8:144426776:AG:A	2.12474e-15	-3.51524e-10	-0.921047
144427025	chr8:144427025:G:GGT	5.11203e-15	-0.0430989	-2.67879e-10
144427623	chr8:144427623:G:A	3.13508e-15	0.637349	-1.16939
144427634	chr8:144427634:G:A	1.59437e-15	-3.51524e-10	-1.20822
```
