## Supplementary material for "Characterization of shared and ancestry-specific signals driving complex traits using multi-ancestry fine-mapping": susiex_nc2.cs80.snp

```
BP	SNP	PIP(CS1)	LogBF(CS1,Pop1)	LogBF(CS1,Pop2)
143422439	chr8:143422439:G:C	1.02255e-17	-2.11031	-1.21895
143422749	chr8:143422749:T:C	2.06486e-17	-2.11104	-0.51546
143422789	chr8:143422789:C:T	1.48565e-17	-2.10974	-0.845969
143423036	chr8:143423036:ACCT:A	1.37141e-17	-1.84835	-1.18737
143423556	chr8:143423556:A:G	2.00481e-17	-1.96271	-0.693304
143423610	chr8:143423610:G:A	1.57621e-17	-1.99505	-0.901494
143423615	chr8:143423615:G:C	1.33346e-17	-1.95169	-1.1121
143423740	chr8:143423740:G:A	3.13521e-16	-3.51524e-10	0.0937154
143423906	chr8:143423906:G:T	9.56123e-16	-3.51524e-10	1.20874
143424029	chr8:143424029:C:T	1.41943e-17	-2.11999	-0.881325
143424611	chr8:143424611:G:A	9.89183e-17	-3.51524e-10	-1.05986
143424786	chr8:143424786:C:T	9.96087e-18	-2.12625	-1.22924
143424867	chr8:143424867:T:C	8.35093e-17	-3.51524e-10	-1.22919
143425498	chr8:143425498:A:T	3.21781e-17	-1.22773	-0.955139
143425571	chr8:143425571:T:TC	2.02804e-17	-2.05264	-0.591858
143426172	chr8:143426172:C:T	1.5221e-17	-2.08278	-0.848696
143426509	chr8:143426509:C:T	1.6027e-16	-3.51524e-10	-0.577291
143426520	chr8:143426520:TCACCTGCCTGCTC:T	3.0848e-17	-1.61945	-0.605629
143426598	chr8:143426598:C:T	1.13495e-17	-2.0605	-1.16448
143426757	chr8:143426757:G:A	2.37942e-16	-0.182123	-2.67879e-10
143426878	chr8:143426878:C:A	8.35149e-17	-3.51524e-10	-1.22913
143426999	chr8:143426999:A:G	2.63143e-17	-1.83574	-0.548297
143427111	chr8:143427111:C:T	1.32603e-16	-3.51524e-10	-0.766788
143427366	chr8:143427366:C:T	1.94954e-17	-2.05297	-0.631005
143427438	chr8:143427438:C:T	2.1489e-16	-3.51524e-10	-0.284025
143427537	chr8:143427537:C:T	1.13454e-17	-2.12691	-1.09843
143427614	chr8:143427614:T:C	1.05214e-17	-2.1173	-1.18344
143427634	chr8:143427634:G:T	3.4227e-16	-3.51524e-10	0.18145
143427695	chr8:143427695:T:C	1.00074e-17	-2.1269	-1.22393
143427853	chr8:143427853:G:A	1.0667e-17	-2.11586	-1.17113
143427889	chr8:143427889:A:G	2.38543e-16	-3.51524e-10	-0.179602
143428334	chr8:143428334:C:A	3.42737e-17	-2.11977	-2.67879e-10
143428513	chr8:143428513:T:G	4.55782e-17	-1.83472	-2.67879e-10
143428684	chr8:143428684:G:A	2.17074e-16	-3.51524e-10	-0.273914
143429029	chr8:143429029:G:A	1.03822e-17	-2.12571	-1.18836
143429115	chr8:143429115:A:T	1.06564e-17	-2.12484	-1.16315
143429219	chr8:143429219:C:G	1.44693e-16	-3.51524e-10	-0.679535
143429368	chr8:143429368:C:A	1.44433e-16	-0.334771	-0.346565
143429585	chr8:143429585:C:T	9.39751e-17	-3.51524e-10	-1.11112
143429825	chr8:143429825:A:G	2.46055e-16	-3.51524e-10	-0.148596
143429956	chr8:143429956:G:A	9.52097e-17	-3.51524e-10	-1.09807
143430014	chr8:143430014:G:A	8.6433e-17	-3.51524e-10	-1.19478
143430581	chr8:143430581:C:T	1.71808e-16	-3.51524e-10	-0.507775
143430595	chr8:143430595:A:T	2.09382e-17	-1.59139	-1.02119
143430616	chr8:143430616:T:C	1.13928e-16	-3.51524e-10	-0.918586
143430794	chr8:143430794:G:A	9.62241e-17	-3.51524e-10	-1.08747
143430840	chr8:143430840:A:G	5.35437e-17	-1.67365	-2.67879e-10
143431033	chr8:143431033:C:G	1.07818e-16	-3.51524e-10	-0.973707
143431204	chr8:143431204:G:T	3.4069e-17	-2.12576	-2.67879e-10
143431350	chr8:143431350:G:C	4.30913e-17	-1.33828	-0.552552
143431408	chr8:143431408:CGGCTTGTGGGGGGCCGCGGAGAGCGCAGGACTGTGGGGGTCGCGGGACAACGCGGGTGGGTGCGAGCGGCGGGGGCGGGGCCCACGGGCTGGCAGCCCCTCAG:C	3.82431e-17	-1.92499	-0.0852012
143431603	chr8:143431603:G:C	7.69743e-17	-1.31068	-2.67879e-10
143431846	chr8:143431846:AT:A	4.04529e-17	-1.95401	-2.67879e-10
143431946	chr8:143431946:C:T	3.41537e-17	-1.97639	-0.146893
143432213	chr8:143432213:A:G	1.93276e-17	-2.07362	-0.618995
143432480	chr8:143432480:C:T	8.47237e-17	-3.51524e-10	-1.21476
143432488	chr8:143432488:A:G	1.92371e-17	-2.06963	-0.627682
143432803	chr8:143432803:CAG:C	2.02106e-17	-2.10348	-0.544466
143432994	chr8:143432994:C:T	8.65745e-17	-3.51524e-10	-1.19315
143433397	chr8:143433397:G:T	2.06182e-17	-2.05994	-0.568038
143433469	chr8:143433469:C:T	1.57158e-17	-2.03642	-0.863064
143433584	chr8:143433584:G:A	3.13919e-16	-3.51524e-10	0.0949838
143433605	chr8:143433605:C:T	8.41303e-17	-3.51524e-10	-1.22178
143433629	chr8:143433629:C:T	6.96969e-17	-1.40999	-2.67879e-10
143433938	chr8:143433938:A:T	9.31753e-17	-3.51524e-10	-1.11967
143433964	chr8:143433964:G:A	1.60771e-17	-2.06957	-0.807182
143434425	chr8:143434425:T:G	8.69408e-17	-3.51524e-10	-1.18892
143434558	chr8:143434558:T:A	5.82044e-17	-0.549298	-1.04089
143434742	chr8:143434742:T:C	1.17727e-16	-3.51524e-10	-0.885784
143434906	chr8:143434906:T:C	1.02516e-16	-3.51524e-10	-1.02413
143434956	chr8:143434956:C:A	3.98902e-17	-1.63846	-0.329563
143435078	chr8:143435078:A:C	3.74224e-17	-2.03188	-2.67879e-10
143435163	chr8:143435163:G:A	3.76807e-17	-2.025	-2.67879e-10
143435331	chr8:143435331:G:A	1.04558e-16	-1.00441	-2.67879e-10
143435463	chr8:143435463:C:T	8.80931e-17	-3.51524e-10	-1.17576
143435491	chr8:143435491:G:A	8.36565e-17	-3.51524e-10	-1.22743
143435575	chr8:143435575:C:T	1.86131e-17	-1.61568	-1.1146
143435647	chr8:143435647:G:A	1.4045e-15	-3.51524e-10	1.59329
143435722	chr8:143435722:G:A	1.97062e-17	-1.55492	-1.1183
143435745	chr8:143435745:C:T	1.17107e-16	-3.51524e-10	-0.89106
143435879	chr8:143435879:C:T	1.86813e-17	-1.84366	-0.882965
143435914	chr8:143435914:C:T	1.52442e-17	-2.00804	-0.921911
143436178	chr8:143436178:A:G	1.09723e-17	-2.10854	-1.15024
143436354	chr8:143436354:G:A	8.73879e-16	-3.51524e-10	1.11879
143436405	chr8:143436405:C:CT	1.00146e-16	-3.51524e-10	-1.04752
143436477	chr8:143436477:T:A	1.33273e-16	-0.173748	-0.587999
143436551	chr8:143436551:T:C	1.27831e-17	-2.08574	-1.02029
143436610	chr8:143436610:C:T	1.85971e-16	-3.51524e-10	-0.428561
143437067	chr8:143437067:C:T	1.75546e-17	-1.73674	-1.0521
143437734	chr8:143437734:G:A	8.36294e-17	-3.51524e-10	-1.22776
143437977	chr8:143437977:G:A	2.00257e-17	-1.65587	-1.00127
143438092	chr8:143438092:G:A	1.60582e-16	-3.51524e-10	-0.575348
143438454	chr8:143438454:T:A	1.01739e-16	-3.51524e-10	-1.03174
143438498	chr8:143438498:C:T	1.98371e-16	0.0348652	-0.398878
143438540	chr8:143438540:T:C	1.75732e-16	0.0471577	-0.53235
143438916	chr8:143438916:C:T	1.48923e-16	-3.51524e-10	-0.650719
143439254	chr8:143439254:T:C	1.4222e-16	-3.51524e-10	-0.696773
143439395	chr8:143439395:C:T	1.78932e-16	-3.51524e-10	-0.467147
143439746	chr8:143439746:C:T	1.15594e-16	-3.51524e-10	-0.90407
143440218	chr8:143440218:A:T	1.16827e-17	-1.97234	-1.2237
143440287	chr8:143440287:G:A	3.40219e-17	-2.12715	-2.67879e-10
143440848	chr8:143440848:G:A	1.32373e-17	-2.06124	-1.00987
143441153	chr8:143441153:G:A	1.30559e-17	-2.06899	-1.01592
143441319	chr8:143441319:C:T	2.12393e-17	-2.05207	-0.546228
143441605	chr8:143441605:G:A	6.69672e-16	-3.51524e-10	0.852638
143441769	chr8:143441769:A:C	3.59702e-17	-2.07146	-2.67879e-10
143441926	chr8:143441926:G:T	1.0236e-16	-3.51524e-10	-1.02565
143442118	chr8:143442118:C:G	3.2495e-16	-3.51524e-10	0.129521
143442968	chr8:143442968:G:A	4.60136e-17	-1.82521	-2.67879e-10
143443222	chr8:143443222:T:C	1.27306e-16	-3.51524e-10	-0.807554
143443464	chr8:143443464:A:T	8.58579e-17	-3.51524e-10	-1.20146
143443498	chr8:143443498:A:G	8.50952e-17	-3.51524e-10	-1.21038
143444099	chr8:143444099:C:T	9.93122e-17	-1.9166	0.860715
143444735	chr8:143444735:C:T	2.56839e-17	-2.07934	-0.328947
143445921	chr8:143445921:C:T	2.33095e-17	-2.04635	-0.45894
143446418	chr8:143446418:A:G	3.01249e-16	-3.51524e-10	0.0537862
143446739	chr8:143446739:T:C	2.16968e-17	-1.87387	-0.703118
143446819	chr8:143446819:G:A	1.52066e-16	-3.51524e-10	-0.629837
143447004	chr8:143447004:G:A	2.85447e-17	-1.64335	-0.659327
143447058	chr8:143447058:G:A	2.84261e-17	-2.02201	-0.284832
143447137	chr8:143447137:A:G	1.24177e-16	-3.51524e-10	-0.832439
143447385	chr8:143447385:G:A	3.47156e-17	-2.10696	-2.67879e-10
143447644	chr8:143447644:G:A	3.94105e-17	-1.98012	-2.67879e-10
143447723	chr8:143447723:G:A	1.19599e-17	-1.98659	-1.186
143447987	chr8:143447987:G:A	1.37008e-16	-3.51524e-10	-0.734113
143448047	chr8:143448047:C:A	2.53963e-16	-3.51524e-10	-0.11696
143448050	chr8:143448050:G:A	1.2141e-16	-3.51524e-10	-0.854974
143448219	chr8:143448219:C:T	1.13616e-16	-3.51524e-10	-0.921323
143448481	chr8:143448481:A:G	1.40831e-17	-2.0772	-0.931979
143448592	chr8:143448592:C:T	1.0203e-16	-3.51524e-10	-1.02888
143448655	chr8:143448655:T:C	1.364e-17	-1.81356	-1.22758
143448687	chr8:143448687:C:T	1.42599e-17	-1.82402	-1.17269
143448738	chr8:143448738:C:A	1.68974e-16	0.0622916	-0.586695
143448771	chr8:143448771:G:A	1.45442e-17	-2.07788	-0.899078
143448923	chr8:143448923:C:T	1.60831e-16	-3.51524e-10	-0.573798
143449556	chr8:143449556:C:T	1.48843e-17	-2.0652	-0.888639
143449643	chr8:143449643:C:G	8.35211e-16	-3.51524e-10	1.07353
143449688	chr8:143449688:A:C	5.41186e-17	-1.96214	0.299167
143449689	chr8:143449689:G:A	5.59208e-17	-1.98364	0.353425
143449857	chr8:143449857:G:C	1.11775e-16	-3.51524e-10	-0.937663
143450241	chr8:143450241:A:G	1.4837e-17	-2.04698	-0.910049
143450404	chr8:143450404:C:T	1.48338e-16	-3.51524e-10	-0.654657
143450666	chr8:143450666:C:T	1.47756e-17	-2.05826	-0.902915
143450729	chr8:143450729:G:A	1.28191e-15	1.50196	-2.67879e-10
143450730	chr8:143450730:A:T	1.279e-15	1.49968	-2.67879e-10
143450761	chr8:143450761:T:G	1.53237e-17	-2.05261	-0.872135
143451084	chr8:143451084:A:T	1.53122e-16	-3.51524e-10	-0.622914
143451162	chr8:143451162:G:A	1.79867e-16	-3.51524e-10	-0.461932
143451212	chr8:143451212:G:A	3.40736e-17	-2.12563	-2.67879e-10
143451263	chr8:143451263:G:C	1.55669e-17	-2.02623	-0.882773
143451267	chr8:143451267:A:G	3.35477e-17	-2.01168	-0.129499
143451771	chr8:143451771:G:A	1.13431e-17	-2.11808	-1.10746
143451995	chr8:143451995:C:CCCCA	1.31249e-16	-3.51524e-10	-0.777057
143452084	chr8:143452084:G:A	2.32404e-17	-1.3474	-1.16086
143452149	chr8:143452149:C:G	2.04398e-16	-3.51524e-10	-0.334083
143452182	chr8:143452182:G:A	3.68705e-16	0.653409	-0.397562
143452222	chr8:143452222:A:T	9.89207e-17	-3.51524e-10	-1.05983
143452241	chr8:143452241:C:T	1.25962e-16	-3.51524e-10	-0.818166
143452247	chr8:143452247:C:T	1.0477e-17	-2.07569	-1.22928
143452422	chr8:143452422:C:T	1.72631e-17	-1.67147	-1.13411
143452456	chr8:143452456:G:A	9.56634e-17	-3.51524e-10	-1.09331
143452575	chr8:143452575:C:A	1.72092e-17	-1.65254	-1.15617
143452641	chr8:143452641:C:T	1.5812e-17	-2.08363	-0.809747
143452754	chr8:143452754:C:T	8.87835e-17	-3.51524e-10	-1.16795
143453115	chr8:143453115:G:A	2.00617e-17	-2.11303	-0.542309
143453328	chr8:143453328:G:A	1.40865e-17	-2.09568	-0.913255
143453392	chr8:143453392:A:G	1.41167e-17	-2.09175	-0.915038
143453615	chr8:143453615:T:A	7.84645e-17	-1.8201	0.528598
143453999	chr8:143453999:C:T	9.56965e-17	-3.51524e-10	-1.09297
143455149	chr8:143455149:A:C	2.67198e-16	-3.51524e-10	-0.0661597
143455367	chr8:143455367:G:A	1.26978e-16	-3.51524e-10	-0.810139
143455694	chr8:143455694:C:T	1.13031e-16	-3.51524e-10	-0.926492
143455717	chr8:143455717:G:A	2.40321e-17	-2.05429	-0.420467
143456836	chr8:143456836:A:C	1.05238e-16	-3.51524e-10	-0.997929
143457371	chr8:143457371:CTT:C	9.03965e-17	-3.51524e-10	-1.14995
143457647	chr8:143457647:G:A	8.41399e-17	-3.51524e-10	-1.22167
143457808	chr8:143457808:A:G	1.44896e-16	-3.51524e-10	-0.678135
143457986	chr8:143457986:G:A	1.04526e-17	-2.08447	-1.22283
143458006	chr8:143458006:G:A	4.1026e-16	-3.51524e-10	0.36264
143458286	chr8:143458286:G:C	5.51846e-17	-1.64347	-2.67879e-10
143458311	chr8:143458311:G:A	1.2031e-16	-3.51524e-10	-0.864081
143458848	chr8:143458848:C:T	5.18668e-16	0.597114	-2.67879e-10
143459351	chr8:143459351:T:C	1.3238e-16	-3.51524e-10	-0.768477
143459767	chr8:143459767:GT:G	3.02474e-16	0.457423	-0.399577
143459926	chr8:143459926:C:T	3.14039e-16	0.541761	-0.446395
143460814	chr8:143460814:G:A	8.60862e-17	-3.51524e-10	-1.1988
143460839	chr8:143460839:T:C	5.38968e-17	-1.66708	-2.67879e-10
143460990	chr8:143460990:G:A	1.6082e-17	-1.66405	-1.21241
143461077	chr8:143461077:G:A	1.11241e-16	-3.51524e-10	-0.942455
143461095	chr8:143461095:T:C	3.81811e-17	-1.97107	-0.040735
143461456	chr8:143461456:T:C	2.16816e-16	-3.51524e-10	-0.275104
143461631	chr8:143461631:C:T	1.04982e-16	-3.51524e-10	-1.00036
143461746	chr8:143461746:T:G	1.20662e-16	-3.51524e-10	-0.861156
143461806	chr8:143461806:G:A	5.96137e-17	-1.66844	0.102173
143461873	chr8:143461873:C:T	9.22816e-17	-3.51524e-10	-1.12931
143462025	chr8:143462025:C:T	1.26713e-16	-0.274214	-0.538014
143462382	chr8:143462382:C:T	6.22835e-16	-3.51524e-10	0.780132
143462713	chr8:143462713:C:T	3.42432e-16	-3.51524e-10	0.181922
143462811	chr8:143462811:G:A	2.22965e-16	-3.51524e-10	-0.247136
143462883	chr8:143462883:G:A	3.68612e-17	-0.93301	-1.11398
143463532	chr8:143463532:G:A	8.11376e-16	-3.51524e-10	1.04458
143463835	chr8:143463835:C:T	3.46892e-16	-3.51524e-10	0.194863
143464414	chr8:143464414:C:T	2.57016e-16	-0.0149324	-0.0900794
143464897	chr8:143464897:G:A	4.76655e-17	-1.78994	-2.67879e-10
143464934	chr8:143464934:G:A	8.31308e-17	-0.0992948	-1.13444
143464972	chr8:143464972:GC:G	7.50361e-17	-0.19337	-1.14281
143466145	chr8:143466145:T:C	6.49182e-16	-3.51524e-10	0.821562
143466636	chr8:143466636:A:G	4.47669e-17	-0.627614	-1.22507
143466693	chr8:143466693:G:A	1.49897e-16	-3.51524e-10	-0.644202
143467025	chr8:143467025:A:G	1.15326e-16	-3.51524e-10	-0.906384
143467463	chr8:143467463:G:A	9.71969e-17	-3.51524e-10	-1.07741
143467718	chr8:143467718:C:T	1.3209e-16	-3.51524e-10	-0.770664
143467851	chr8:143467851:A:G	1.38579e-16	-3.51524e-10	-0.722712
143467990	chr8:143467990:G:A	4.67076e-17	-1.10979	-0.700451
143468057	chr8:143468057:T:C	9.47614e-17	-3.51524e-10	-1.10279
143468180	chr8:143468180:G:A	2.69681e-16	-3.51524e-10	-0.0569115
143468251	chr8:143468251:C:T	1.10301e-15	-3.51524e-10	1.35165
143468716	chr8:143468716:T:C	1.80998e-16	-3.51524e-10	-0.455667
143468823	chr8:143468823:G:T	3.3236e-16	-3.51524e-10	0.152068
143469673	chr8:143469673:GGGGA:G	4.34501e-16	-3.51524e-10	0.420047
143469863	chr8:143469863:C:T	3.20488e-17	-1.10476	-1.08213
143469906	chr8:143469906:A:T	1.59435e-16	-0.639232	0.0567174
143470132	chr8:143470132:C:A	9.76687e-17	-3.51524e-10	-1.07257
143470350	chr8:143470350:C:T	6.18625e-17	-1.52924	-2.67879e-10
143470548	chr8:143470548:G:A	3.99601e-16	-0.120172	0.456489
143470574	chr8:143470574:C:T	1.18829e-16	-3.51524e-10	-0.876465
143470766	chr8:143470766:G:A	3.48639e-17	-2.1027	-2.67879e-10
143470924	chr8:143470924:C:T	1.43684e-16	-3.51524e-10	-0.686535
143471031	chr8:143471031:C:T	3.40908e-17	-2.12512	-2.67879e-10
143471295	chr8:143471295:C:T	1.90267e-17	-1.74406	-0.964247
143471300	chr8:143471300:G:C	1.32952e-16	-3.51524e-10	-0.764163
143471308	chr8:143471308:T:C	3.21575e-17	-1.1246	-1.05891
143471396	chr8:143471396:C:T	3.51918e-17	-2.09334	-2.67879e-10
143471528	chr8:143471528:T:TGCCC	2.1484e-16	-3.51524e-10	-0.284255
143471765	chr8:143471765:T:C	1.21095e-16	-3.51524e-10	-0.857577
143471833	chr8:143471833:T:C	8.78034e-17	-3.51524e-10	-1.17905
143471895	chr8:143471895:T:C	1.47084e-16	-3.51524e-10	-0.663146
143471973	chr8:143471973:G:A	1.16722e-17	-2.11546	-1.08148
143472194	chr8:143472194:G:A	4.02192e-17	-1.95981	-2.67879e-10
143472215	chr8:143472215:G:A	1.05009e-16	-3.51524e-10	-1.0001
143472347	chr8:143472347:G:A	1.18198e-16	-3.51524e-10	-0.881791
143472403	chr8:143472403:C:T	3.51533e-17	-2.09443	-2.67879e-10
143472798	chr8:143472798:C:T	1.28437e-16	-3.51524e-10	-0.798714
143472799	chr8:143472799:G:A	1.8046e-16	-3.51524e-10	-0.45864
143472821	chr8:143472821:C:T	3.64126e-16	-3.51524e-10	0.243351
143472959	chr8:143472959:G:A	4.18728e-17	-1.91951	-2.67879e-10
143473132	chr8:143473132:C:T	2.6265e-16	-3.51524e-10	-0.0833271
143473146	chr8:143473146:G:A	1.02417e-17	-2.12552	-1.20216
143473672	chr8:143473672:C:G	8.56402e-17	-3.51524e-10	-1.204
143473839	chr8:143473839:C:T	1.255e-15	1.48074	-2.67879e-10
143473866	chr8:143473866:C:T	1.36287e-16	-1.23738	0.49799
143474031	chr8:143474031:T:C	1.39949e-16	-3.51524e-10	-0.712873
143474261	chr8:143474261:GCA:G	1.02185e-16	-3.51524e-10	-1.02736
143474553	chr8:143474553:GGCTTCCAGGGAGGTAC:G	3.89343e-17	-1.99227	-2.67879e-10
143474771	chr8:143474771:A:G	2.80013e-17	-1.47787	-0.84403
143474960	chr8:143474960:T:C	2.34389e-16	-3.51524e-10	-0.19717
143475094	chr8:143475094:A:G	9.03902e-17	-0.835261	-0.314754
143475178	chr8:143475178:G:T	9.12092e-17	-3.51524e-10	-1.14099
143475569	chr8:143475569:G:A	3.83955e-17	-2.00621	-2.67879e-10
143475774	chr8:143475774:C:G	5.17711e-17	-1.70732	-2.67879e-10
143475968	chr8:143475968:A:G	1.34219e-16	-3.51524e-10	-0.754676
143476263	chr8:143476263:G:A	1.3295e-16	-3.51524e-10	-0.76418
143476543	chr8:143476543:C:T	1.01658e-16	-3.51524e-10	-1.03253
143476784	chr8:143476784:A:G	6.26111e-16	-3.51524e-10	0.785378
143476971	chr8:143476971:T:C	8.95104e-17	-3.51524e-10	-1.1598
143476995	chr8:143476995:A:G	2.42144e-17	-1.30648	-1.16072
143477836	chr8:143477836:C:T	2.1641e-16	-1.04908	0.772106
143477917	chr8:143477917:G:A	1.09468e-16	-3.51524e-10	-0.958519
143478059	chr8:143478059:A:G	2.42721e-16	-3.51524e-10	-0.162238
143478263	chr8:143478263:G:A	8.37066e-17	-1.22683	-2.67879e-10
143478313	chr8:143478313:T:C	3.40252e-17	-2.12705	-2.67879e-10
143478422	chr8:143478422:C:T	9.74144e-17	-3.51524e-10	-1.07518
143478426	chr8:143478426:C:T	8.75065e-17	-3.51524e-10	-1.18244
143478786	chr8:143478786:A:T	5.08794e-17	-1.72469	-2.67879e-10
143479013	chr8:143479013:G:A	1.39742e-17	-1.80014	-1.21679
143479142	chr8:143479142:G:A	8.9315e-17	-3.51524e-10	-1.16198
143479552	chr8:143479552:G:A	9.56466e-17	-3.51524e-10	-1.09349
143479791	chr8:143479791:T:A	4.12209e-16	-3.51524e-10	0.36738
143479937	chr8:143479937:C:T	8.74603e-17	-3.51524e-10	-1.18297
143479940	chr8:143479940:G:C	1.9316e-17	-1.48163	-1.21159
143480075	chr8:143480075:G:A	7.27321e-17	-1.36737	-2.67879e-10
143480101	chr8:143480101:G:A	1.37039e-16	-3.51524e-10	-0.733882
143480241	chr8:143480241:TG:T	2.34975e-15	-3.51524e-10	2.10791
143480277	chr8:143480277:A:C	1.45449e-16	-3.51524e-10	-0.674326
143480359	chr8:143480359:T:C	1.97966e-16	-3.51524e-10	-0.366056
143480433	chr8:143480433:C:T	4.85105e-16	-1.01946	1.54967
143481030	chr8:143481030:G:T	3.97144e-16	-3.51524e-10	0.330148
143481141	chr8:143481141:G:A	3.13537e-16	-3.51524e-10	0.0937667
143481234	chr8:143481234:G:A	3.50448e-16	-3.51524e-10	0.205061
143481294	chr8:143481294:T:C	1.14806e-17	-2.05191	-1.16157
143481358	chr8:143481358:C:T	1.33832e-17	-2.11122	-0.948929
143481415	chr8:143481415:C:T	3.40769e-17	-2.12553	-2.67879e-10
143481452	chr8:143481452:A:G	1.40398e-17	-2.12664	-0.885611
143481588	chr8:143481588:G:A	5.95338e-17	-0.428459	-1.13915
143481591	chr8:143481591:G:A	2.43642e-15	-3.51524e-10	2.14414
143481633	chr8:143481633:G:A	4.47195e-16	-0.81757	1.26641
143481919	chr8:143481919:G:A	8.56257e-17	-3.51524e-10	-1.20417
143482204	chr8:143482204:C:T	8.61719e-17	-3.51524e-10	-1.19781
143482432	chr8:143482432:G:C	1.18649e-16	-3.51524e-10	-0.877978
143482575	chr8:143482575:A:T	2.45599e-17	-2.10135	-0.35169
143482649	chr8:143482649:G:A	1.13787e-16	-3.51524e-10	-0.919826
143482767	chr8:143482767:C:T	8.70694e-17	-3.51524e-10	-1.18745
143482853	chr8:143482853:C:T	8.50866e-17	-3.51524e-10	-1.21048
143483297	chr8:143483297:T:C	8.51538e-17	-3.51524e-10	-1.20969
143483352	chr8:143483352:T:C	8.4324e-17	-3.51524e-10	-1.21948
143483510	chr8:143483510:A:G	3.04303e-16	0.505523	-0.44165
143483545	chr8:143483545:C:T	4.71864e-16	-3.51524e-10	0.50254
143483735	chr8:143483735:A:G	1.23231e-17	-1.92346	-1.21922
143483855	chr8:143483855:T:C	4.35264e-16	-3.51524e-10	0.421803
143483873	chr8:143483873:A:G	4.34927e-16	-3.51524e-10	0.421027
143483993	chr8:143483993:G:A	2.32134e-15	-3.51524e-10	2.09575
143484251	chr8:143484251:T:TC	8.60936e-17	-3.51524e-10	-1.19872
143484613	chr8:143484613:C:T	8.70662e-17	-3.51524e-10	-1.18748
143484622	chr8:143484622:C:T	3.27611e-16	-3.51524e-10	0.137676
143484623	chr8:143484623:G:A	2.5222e-16	-3.51524e-10	-0.123848
143484678	chr8:143484678:G:A	1.18048e-16	-3.51524e-10	-0.883055
143484790	chr8:143484790:A:G	8.70051e-17	-3.51524e-10	-1.18818
143484799	chr8:143484799:C:T	3.04997e-16	-0.971522	1.03767
143485119	chr8:143485119:A:G	8.35012e-17	-3.51524e-10	-1.22929
143485169	chr8:143485169:A:G	4.34582e-16	-3.51524e-10	0.420234
143485227	chr8:143485227:T:C	1.64008e-16	-3.51524e-10	-0.554237
143486282	chr8:143486282:C:A	2.02531e-16	-0.36973	0.0264741
143486386	chr8:143486386:T:C	1.08977e-16	-3.51524e-10	-0.963017
143486415	chr8:143486415:G:A	9.35889e-17	-0.0961518	-1.01909
143486647	chr8:143486647:T:C	8.77384e-17	-3.51524e-10	-1.17979
143488520	chr8:143488520:CTCAGACACAGAACAGCACCCGCTACACGGCCCCATCACCACGAAGT:C	8.68502e-17	-3.51524e-10	-1.18997
143488566	chr8:143488566:T:C	1.26194e-16	-3.51524e-10	-0.816332
143488567	chr8:143488567:T:C	2.32037e-16	-0.694725	0.487474
143488704	chr8:143488704:A:C	3.45007e-17	-2.11317	-2.67879e-10
143488984	chr8:143488984:G:A	8.77829e-17	-3.51524e-10	-1.17928
143489017	chr8:143489017:T:C	1.46805e-17	-2.12715	-0.840481
143489048	chr8:143489048:CA:C	2.61848e-16	-3.51524e-10	-0.0863865
143489125	chr8:143489125:G:A	8.65027e-17	-3.51524e-10	-1.19398
143489258	chr8:143489258:C:T	8.65365e-17	-3.51524e-10	-1.19358
143489261	chr8:143489261:T:C	1.49287e-17	-2.12721	-0.823651
143489359	chr8:143489359:G:A	8.35452e-17	-3.51524e-10	-1.22876
143489380	chr8:143489380:C:T	2.65603e-16	-3.51524e-10	-0.0721486
143489421	chr8:143489421:G:C	3.53986e-16	-3.51524e-10	0.215106
143489429	chr8:143489429:C:T	1.29374e-16	-3.51524e-10	-0.791445
143489581	chr8:143489581:C:T	8.79876e-17	-3.51524e-10	-1.17695
143489671	chr8:143489671:C:G	1.47502e-17	-2.12694	-0.835958
143489713	chr8:143489713:T:G	8.67323e-17	-3.51524e-10	-1.19132
143489832	chr8:143489832:G:A	8.50352e-17	-3.51524e-10	-1.21109
143490178	chr8:143490178:G:A	8.52259e-17	-3.51524e-10	-1.20885
143490555	chr8:143490555:C:T	4.48555e-17	-1.8507	-2.67879e-10
143490818	chr8:143490818:A:G	8.78326e-17	-3.51524e-10	-1.17872
143490885	chr8:143490885:T:C	1.85274e-17	-1.97394	-0.760957
143490907	chr8:143490907:AAAAT:A	2.75358e-17	-1.24375	-1.09492
143490953	chr8:143490953:G:A	3.176e-17	-1.11911	-1.07683
143491125	chr8:143491125:T:C	3.21396e-16	-3.51524e-10	0.118523
143491173	chr8:143491173:C:G	1.6686e-16	-3.51524e-10	-0.536998
143491285	chr8:143491285:T:C	8.74268e-17	-0.79471	-0.388639
143491505	chr8:143491505:A:G	2.63137e-17	-1.90312	-0.480942
143491535	chr8:143491535:G:A	1.48073e-16	-3.51524e-10	-0.656442
143491639	chr8:143491639:G:C	8.40823e-17	-3.51524e-10	-1.22235
143491762	chr8:143491762:G:A	2.25276e-17	-1.71627	-0.823136
143491933	chr8:143491933:G:A	1.03293e-16	-3.51524e-10	-1.01658
143491946	chr8:143491946:C:T	2.36998e-16	-3.51524e-10	-0.1861
143491961	chr8:143491961:T:C	1.13176e-16	-0.266992	-0.658211
143492159	chr8:143492159:G:A	1.06881e-16	-3.51524e-10	-0.982431
143492171	chr8:143492171:A:G	9.21367e-17	-3.51524e-10	-1.13088
143492183	chr8:143492183:G:A	8.45334e-17	-3.51524e-10	-1.217
143492339	chr8:143492339:C:T	8.56275e-17	-3.51524e-10	-1.20414
143492756	chr8:143492756:C:A	8.36555e-17	-3.51524e-10	-1.22744
143493395	chr8:143493395:C:T	8.5978e-17	-3.51524e-10	-1.20006
143494107	chr8:143494107:G:A	4.55366e-17	-1.83563	-2.67879e-10
143494500	chr8:143494500:C:A	8.97797e-17	-3.51524e-10	-1.15679
143494501	chr8:143494501:T:C	8.39944e-17	-3.51524e-10	-1.2234
143494539	chr8:143494539:C:T	8.63073e-17	-3.51524e-10	-1.19624
143494679	chr8:143494679:A:G	1.76678e-17	-2.0509	-0.731511
143495324	chr8:143495324:T:C	8.54152e-17	-3.51524e-10	-1.20663
143495476	chr8:143495476:G:T	8.57256e-17	-3.51524e-10	-1.203
143495575	chr8:143495575:C:T	8.3512e-17	-3.51524e-10	-1.22916
143495667	chr8:143495667:G:A	8.56539e-17	-3.51524e-10	-1.20384
143495802	chr8:143495802:T:C	8.58741e-17	-3.51524e-10	-1.20127
143495823	chr8:143495823:G:T	8.50732e-17	-3.51524e-10	-1.21064
143495885	chr8:143495885:A:G	9.02721e-17	-3.51524e-10	-1.15132
143495891	chr8:143495891:T:C	8.59702e-17	-3.51524e-10	-1.20015
143495912	chr8:143495912:T:C	8.68499e-17	-3.51524e-10	-1.18997
143495952	chr8:143495952:G:A	1.06781e-16	-3.51524e-10	-0.983374
143496128	chr8:143496128:C:T	1.76709e-15	-3.51524e-10	1.82294
143496130	chr8:143496130:G:A	3.49234e-16	-0.526884	0.728476
143496189	chr8:143496189:C:T	3.4583e-17	-2.11079	-2.67879e-10
143496399	chr8:143496399:G:A	1.77868e-15	-3.51524e-10	1.82948
143496578	chr8:143496578:C:T	8.59045e-17	-3.51524e-10	-1.20091
143497045	chr8:143497045:G:C	2.65931e-16	0.369926	-0.44084
143497072	chr8:143497072:A:G	1.45788e-16	-3.51524e-10	-0.671998
143497335	chr8:143497335:C:T	1.52592e-15	-3.51524e-10	1.6762
143497465	chr8:143497465:T:C	1.52035e-16	-3.51524e-10	-0.630042
143497535	chr8:143497535:T:C	8.59444e-17	-3.51524e-10	-1.20045
143497543	chr8:143497543:T:C	1.48999e-15	-3.51524e-10	1.65238
143497574	chr8:143497574:C:G	1.07009e-16	-0.393002	-0.588235
143497629	chr8:143497629:A:G	8.59121e-17	-3.51524e-10	-1.20083
143497789	chr8:143497789:G:A	1.42763e-16	-3.51524e-10	-0.692967
143497855	chr8:143497855:C:T	8.53916e-17	-3.51524e-10	-1.2069
143498214	chr8:143498214:G:C	8.59661e-17	-3.51524e-10	-1.2002
143498475	chr8:143498475:G:A	8.82529e-17	-3.51524e-10	-1.17394
143498516	chr8:143498516:T:C	8.58191e-17	-3.51524e-10	-1.20191
143498977	chr8:143498977:G:A	1.09353e-16	-3.51524e-10	-0.959566
143499202	chr8:143499202:A:G	1.03787e-16	-0.35573	-0.656082
143499212	chr8:143499212:G:A	9.22445e-17	0.0295999	-1.15931
143499242	chr8:143499242:A:G	1.78974e-15	-3.51524e-10	1.83568
143499396	chr8:143499396:C:T	8.57938e-17	-3.51524e-10	-1.2022
143499768	chr8:143499768:G:A	1.72891e-16	-3.51524e-10	-0.501492
143499778	chr8:143499778:A:G	9.23526e-17	0.0299343	-1.15847
143499908	chr8:143499908:G:A	1.04431e-16	-3.51524e-10	-1.00562
143500048	chr8:143500048:A:G	8.57945e-17	-3.51524e-10	-1.2022
143500246	chr8:143500246:A:G	8.91559e-17	-3.51524e-10	-1.16376
143500330	chr8:143500330:C:T	2.99121e-16	-3.51524e-10	0.0466966
143500369	chr8:143500369:T:C	8.60902e-17	-3.51524e-10	-1.19875
143500579	chr8:143500579:T:C	8.57961e-17	-3.51524e-10	-1.20218
143501018	chr8:143501018:T:C	8.73489e-17	-0.0744522	-1.10979
143501113	chr8:143501113:G:A	9.26095e-17	-3.51524e-10	-1.12576
143501788	chr8:143501788:G:A	1.76473e-16	-3.51524e-10	-0.480982
143501799	chr8:143501799:G:A	8.57623e-17	-3.51524e-10	-1.20257
143501800	chr8:143501800:C:T	8.53682e-17	-3.51524e-10	-1.20718
143502171	chr8:143502171:G:A	8.62682e-17	-3.51524e-10	-1.19669
143502202	chr8:143502202:T:C	8.6588e-17	-3.51524e-10	-1.19299
143502232	chr8:143502232:G:T	1.19658e-16	-3.51524e-10	-0.869513
143502290	chr8:143502290:G:A	2.45853e-16	-3.51524e-10	-0.149415
143502318	chr8:143502318:G:A	9.21267e-17	-3.51524e-10	-1.13099
143502467	chr8:143502467:C:T	2.52908e-16	-3.51524e-10	-0.121126
143502610	chr8:143502610:A:G	4.49892e-17	-0.628812	-1.21892
143503025	chr8:143503025:G:A	8.54175e-17	-3.51524e-10	-1.2066
143503139	chr8:143503139:G:A	8.84914e-17	-3.51524e-10	-1.17124
143503242	chr8:143503242:T:C	1.86227e-16	-1.11492	0.687738
143503337	chr8:143503337:G:C	1.18652e-16	-0.0958605	-0.782098
143503341	chr8:143503341:T:C	5.1912e-17	-0.55935	-1.14525
143503748	chr8:143503748:C:T	8.59168e-17	-3.51524e-10	-1.20077
143503750	chr8:143503750:G:A	9.18694e-17	-3.51524e-10	-1.13378
143503928	chr8:143503928:C:T	2.50952e-16	-3.51524e-10	-0.12889
143503982	chr8:143503982:AG:A	2.52113e-16	-3.51524e-10	-0.124272
143504202	chr8:143504202:C:T	2.50952e-16	-3.51524e-10	-0.12889
143504496	chr8:143504496:T:C	1.09818e-16	-3.51524e-10	-0.95533
143504499	chr8:143504499:T:C	8.51637e-17	-0.906751	-0.302823
143504561	chr8:143504561:A:G	1.56033e-16	-3.51524e-10	-0.604086
143504672	chr8:143504672:C:T	2.84437e-16	-3.51524e-10	-0.00364038
143504705	chr8:143504705:G:C	3.89492e-15	-3.51524e-10	2.61328
143504778	chr8:143504778:A:G	1.58149e-16	-3.51524e-10	-0.590611
143504898	chr8:143504898:C:T	1.11449e-16	-3.51524e-10	-0.940579
143504995	chr8:143504995:C:A	9.04895e-17	-3.51524e-10	-1.14892
143505600	chr8:143505600:G:A	1.1547e-16	-3.51524e-10	-0.905143
143505620	chr8:143505620:C:T	4.64628e-17	-1.8155	-2.67879e-10
143505679	chr8:143505679:C:T	5.46898e-17	-1.65247	-2.67879e-10
143505739	chr8:143505739:C:T	8.57227e-17	-3.51524e-10	-1.20303
143505985	chr8:143505985:A:C	1.54008e-16	-3.51524e-10	-0.617146
143506087	chr8:143506087:C:T	1.74888e-15	-3.51524e-10	1.81258
143506096	chr8:143506096:T:C	1.51259e-16	-3.51524e-10	-0.635159
143506151	chr8:143506151:A:C	1.54032e-16	-3.51524e-10	-0.616992
143506163	chr8:143506163:G:A	1.74888e-15	-3.51524e-10	1.81258
143506172	chr8:143506172:C:T	3.80779e-17	-2.01452	-2.67879e-10
143506343	chr8:143506343:C:A	8.52917e-17	-3.51524e-10	-1.20807
143506863	chr8:143506863:G:A	8.59671e-17	-3.51524e-10	-1.20019
143506911	chr8:143506911:G:A	1.36744e-16	-3.51524e-10	-0.736041
143506948	chr8:143506948:G:A	8.61771e-17	-3.51524e-10	-1.19775
143507042	chr8:143507042:A:G	1.0257e-16	-0.425798	-0.597811
143507182	chr8:143507182:G:A	8.93055e-17	-3.51524e-10	-1.16209
143507821	chr8:143507821:G:A	1.07483e-16	-3.51524e-10	-0.97682
143507942	chr8:143507942:C:T	1.36811e-17	-2.10102	-0.937116
143508414	chr8:143508414:G:A	4.87081e-17	-1.76831	-2.67879e-10
143508482	chr8:143508482:C:T	8.55266e-17	-3.51524e-10	-1.20532
143508721	chr8:143508721:C:T	1.68669e-16	-3.51524e-10	-0.526215
143509057	chr8:143509057:A:G	1.52866e-16	-3.51524e-10	-0.624589
143509190	chr8:143509190:T:C	1.50631e-16	-3.51524e-10	-0.639318
143509322	chr8:143509322:T:C	1.58346e-16	-3.51524e-10	-0.589365
143509418	chr8:143509418:C:T	8.61715e-17	-3.51524e-10	-1.19781
143509448	chr8:143509448:C:T	9.3241e-17	-0.0646314	-1.05433
143509791	chr8:143509791:C:A	1.02354e-16	-3.51524e-10	-1.02571
143510089	chr8:143510089:T:C	1.16272e-16	-0.358817	-0.539405
143510421	chr8:143510421:C:T	8.06062e-17	-1.07924	-0.185333
143510507	chr8:143510507:G:A	3.40297e-17	-2.12692	-2.67879e-10
143511150	chr8:143511150:C:T	1.02498e-16	-3.51524e-10	-1.02431
143511235	chr8:143511235:C:T	1.19418e-16	-3.51524e-10	-0.871521
143512359	chr8:143512359:T:C	8.59134e-17	-3.51524e-10	-1.20081
143512610	chr8:143512610:G:A	8.58553e-17	-3.51524e-10	-1.20149
143512740	chr8:143512740:G:A	5.21548e-17	-1.69993	-2.67879e-10
143512876	chr8:143512876:G:A	1.07427e-16	-3.51524e-10	-0.977341
143513458	chr8:143513458:C:T	8.38687e-17	-3.51524e-10	-1.2249
143513638	chr8:143513638:G:A	1.35408e-15	-3.51524e-10	1.55673
143514116	chr8:143514116:G:T	1.38089e-15	-3.51524e-10	1.57634
143514600	chr8:143514600:C:T	1.35527e-16	-3.51524e-10	-0.744978
143514733	chr8:143514733:T:G	1.37737e-16	-0.598632	-0.130174
143514876	chr8:143514876:T:C	8.54396e-17	-3.51524e-10	-1.20634
143515107	chr8:143515107:C:T	1.58381e-16	-3.51524e-10	-0.589146
143515302	chr8:143515302:C:T	4.1429e-17	-1.8788	-0.0513688
143515649	chr8:143515649:C:T	2.9232e-16	-3.51524e-10	0.0236992
143515909	chr8:143515909:C:T	1.49959e-16	-3.51524e-10	-0.643791
143516812	chr8:143516812:C:T	1.48803e-16	-3.51524e-10	-0.651528
143516813	chr8:143516813:G:A	3.41184e-17	-2.12431	-2.67879e-10
143516839	chr8:143516839:C:T	9.62517e-17	-0.98844	-0.0987439
143516956	chr8:143516956:G:A	1.33462e-17	-2.05395	-1.00896
143517008	chr8:143517008:G:A	4.18839e-17	-1.43365	-0.485599
143517150	chr8:143517150:A:G	4.85593e-17	-1.77137	-2.67879e-10
143517246	chr8:143517246:G:A	1.30572e-16	-3.51524e-10	-0.782229
143517452	chr8:143517452:G:A	8.65122e-17	-3.51524e-10	-1.19386
143517555	chr8:143517555:C:T	1.66339e-16	-3.51524e-10	-0.540124
143517962	chr8:143517962:G:C	1.32114e-16	-3.51524e-10	-0.770485
143518119	chr8:143518119:G:A	1.13427e-16	-3.51524e-10	-0.922994
143518373	chr8:143518373:G:A	8.45734e-17	-0.0134313	-1.2031
143518475	chr8:143518475:C:T	8.45249e-17	-3.51524e-10	-1.2171
143518488	chr8:143518488:A:G	1.60113e-16	-3.51524e-10	-0.578269
143518598	chr8:143518598:C:T	1.40501e-17	-1.9748	-1.03672
143518603	chr8:143518603:C:T	3.15134e-16	-3.51524e-10	0.0988474
143518732	chr8:143518732:G:A	9.87679e-17	-0.0109177	-1.05046
143518827	chr8:143518827:C:T	9.49383e-17	-3.51524e-10	-1.10092
143519118	chr8:143519118:A:AG	9.07151e-17	0.0719838	-1.21841
143519129	chr8:143519129:A:G	3.9371e-17	-0.772479	-1.20864
143519666	chr8:143519666:G:A	8.43017e-17	-3.51524e-10	-1.21975
143520150	chr8:143520150:G:C	3.59927e-16	-3.51524e-10	0.231751
143520449	chr8:143520449:C:A	9.31343e-17	-3.51524e-10	-1.12011
143520466	chr8:143520466:C:T	9.30922e-17	-3.51524e-10	-1.12056
143520527	chr8:143520527:G:C	8.57168e-17	-3.51524e-10	-1.2031
143520572	chr8:143520572:A:C	1.71919e-16	-3.51524e-10	-0.507125
143520645	chr8:143520645:T:C	1.39096e-16	-3.51524e-10	-0.718989
143521495	chr8:143521495:C:A	9.21036e-17	-3.51524e-10	-1.13124
143521893	chr8:143521893:G:A	8.45905e-17	-3.51524e-10	-1.21633
143522084	chr8:143522084:G:A	8.48478e-17	-3.51524e-10	-1.21329
143522252	chr8:143522252:T:G	8.52026e-17	-3.51524e-10	-1.20912
143522316	chr8:143522316:T:C	9.05055e-17	-3.51524e-10	-1.14874
143522475	chr8:143522475:A:C	1.50111e-16	-3.51524e-10	-0.642774
143522563	chr8:143522563:G:A	8.50768e-17	-3.51524e-10	-1.2106
143522691	chr8:143522691:A:G	1.27749e-16	-3.51524e-10	-0.804082
143522791	chr8:143522791:G:A	8.35404e-17	-3.51524e-10	-1.22882
143523038	chr8:143523038:T:C	8.36281e-17	-3.51524e-10	-1.22777
143523428	chr8:143523428:G:T	1.31602e-16	-1.06928	0.29491
143523750	chr8:143523750:G:A	8.55686e-17	-3.51524e-10	-1.20483
143523861	chr8:143523861:G:A	8.43794e-17	-3.51524e-10	-1.21883
143523896	chr8:143523896:G:A	1.47263e-16	-3.51524e-10	-0.661927
143524002	chr8:143524002:C:G	1.55328e-16	-1.19768	0.589068
143524060	chr8:143524060:G:A	8.46671e-17	-3.51524e-10	-1.21542
143524160	chr8:143524160:T:C	9.3087e-17	-3.51524e-10	-1.12062
143524202	chr8:143524202:T:C	8.46701e-17	-3.51524e-10	-1.21539
143524339	chr8:143524339:G:A	1.35585e-16	-3.51524e-10	-0.744553
143524397	chr8:143524397:G:C	7.22274e-17	-0.371141	-1.00319
143524707	chr8:143524707:C:T	8.66099e-17	-3.51524e-10	-1.19274
143524952	chr8:143524952:T:A	8.50654e-17	-3.51524e-10	-1.21073
143524973	chr8:143524973:T:C	1.50314e-16	-3.51524e-10	-0.641422
143524975	chr8:143524975:C:G	6.66484e-17	-0.415342	-1.03938
143525115	chr8:143525115:T:C	8.52775e-17	-3.51524e-10	-1.20824
143525510	chr8:143525510:G:A	8.92376e-17	-3.51524e-10	-1.16285
143525848	chr8:143525848:C:T	1.42317e-16	-1.27894	0.582842
143525904	chr8:143525904:C:T	9.4134e-17	-3.51524e-10	-1.10943
143525996	chr8:143525996:G:A	1.06403e-16	0.0853343	-1.07225
143526248	chr8:143526248:G:T	1.31174e-17	-2.03213	-1.04808
143526367	chr8:143526367:C:T	1.0262e-16	-3.51524e-10	-1.02311
143526464	chr8:143526464:A:G	1.0807e-17	-2.0531	-1.22085
143526708	chr8:143526708:T:G	2.08712e-16	-3.51524e-10	-0.313198
143526865	chr8:143526865:G:A	1.36176e-16	-3.51524e-10	-0.740205
143527022	chr8:143527022:G:T	2.50613e-16	-1.05818	0.92794
143527039	chr8:143527039:G:C	1.33338e-16	-3.51524e-10	-0.761261
143527057	chr8:143527057:G:A	1.14066e-16	0.172202	-1.08958
143527077	chr8:143527077:G:A	8.59591e-17	-3.51524e-10	-1.20028
143527113	chr8:143527113:T:C	9.29684e-17	-3.51524e-10	-1.12189
143527157	chr8:143527157:C:A	1.05581e-16	-3.51524e-10	-0.994676
143527387	chr8:143527387:A:G	1.04504e-16	-0.346861	-0.658069
143527414	chr8:143527414:A:G	9.37028e-17	-3.51524e-10	-1.11402
143527782	chr8:143527782:T:C	8.30368e-17	-0.00696154	-1.22791
143527863	chr8:143527863:T:C	6.30396e-17	-0.573913	-0.936475
143527891	chr8:143527891:C:T	1.37878e-16	-3.51524e-10	-0.727778
143528136	chr8:143528136:C:T	1.38282e-16	-3.51524e-10	-0.724855
143528202	chr8:143528202:G:A	5.63437e-16	-3.51524e-10	0.679905
143528272	chr8:143528272:C:G	1.20793e-15	-3.51524e-10	1.44251
143528287	chr8:143528287:C:T	1.05581e-16	-3.51524e-10	-0.994676
143528479	chr8:143528479:G:C	1.15288e-15	-3.51524e-10	1.39587
143528700	chr8:143528700:G:A	1.12189e-16	-0.933966	-2.67879e-10
143528703	chr8:143528703:G:A	1.49959e-16	-3.51524e-10	-0.643791
143528741	chr8:143528741:G:A	1.49662e-16	-3.51524e-10	-0.645768
143528851	chr8:143528851:C:A	1.43793e-16	-3.51524e-10	-0.685774
143528898	chr8:143528898:G:A	1.43793e-16	-3.51524e-10	-0.685774
143529241	chr8:143529241:GGAGAAGC:G	1.34097e-16	-3.51524e-10	-0.75559
143529344	chr8:143529344:T:C	8.73057e-17	-3.51524e-10	-1.18473
143529374	chr8:143529374:A:C	1.36838e-16	-3.51524e-10	-0.735356
143529498	chr8:143529498:C:A	1.43793e-16	-3.51524e-10	-0.685774
143529571	chr8:143529571:A:G	8.48201e-17	-3.51524e-10	-1.21362
143529627	chr8:143529627:G:A	1.54572e-16	-3.51524e-10	-0.613491
143529707	chr8:143529707:T:G	8.72532e-17	-3.51524e-10	-1.18534
143530179	chr8:143530179:C:A	8.63895e-17	-3.51524e-10	-1.19528
143530338	chr8:143530338:G:A	8.87429e-17	-3.51524e-10	-1.16841
143530531	chr8:143530531:G:A	2.23966e-16	-3.51524e-10	-0.242658
143530585	chr8:143530585:T:A	1.3814e-16	-3.51524e-10	-0.725885
143530906	chr8:143530906:C:T	2.2943e-16	-3.51524e-10	-0.218552
143530914	chr8:143530914:A:G	6.36295e-17	-0.273077	-1.228
143531044	chr8:143531044:C:A	1.38323e-16	-3.51524e-10	-0.724556
143531110	chr8:143531110:C:T	9.90582e-17	-3.51524e-10	-1.05844
143531220	chr8:143531220:A:C	1.43805e-16	-3.51524e-10	-0.685691
143531345	chr8:143531345:T:C	4.86806e-17	-1.76887	-2.67879e-10
143531510	chr8:143531510:C:T	1.36955e-17	-1.96999	-1.06709
143531576	chr8:143531576:A:G	1.43793e-16	-3.51524e-10	-0.685774
143531747	chr8:143531747:G:A	1.27948e-16	0.204842	-1.00737
143532345	chr8:143532345:C:T	2.3494e-17	-2.11724	-0.380166
143532420	chr8:143532420:A:G	4.60285e-17	-1.72854	-0.096348
143532497	chr8:143532497:C:A	8.50215e-17	-3.51524e-10	-1.21125
143533031	chr8:143533031:T:C	2.86595e-17	-1.1291	-1.16957
143533234	chr8:143533234:T:C	1.04797e-16	-0.036342	-0.965784
143533690	chr8:143533690:T:C	3.47191e-16	-3.51524e-10	0.195726
143533820	chr8:143533820:C:T	8.35132e-17	-3.51524e-10	-1.22915
143533923	chr8:143533923:G:A	3.9986e-15	2.63955	-2.67879e-10
143534383	chr8:143534383:A:C	8.65013e-17	-3.51524e-10	-1.19399
143534514	chr8:143534514:A:G	1.53451e-16	-3.51524e-10	-0.620772
143534714	chr8:143534714:T:C	2.02343e-16	-0.096293	-0.247894
143534732	chr8:143534732:A:G	6.1563e-17	-0.305522	-1.22857
143534736	chr8:143534736:T:C	8.57448e-17	-3.51524e-10	-1.20277
143534748	chr8:143534748:A:G	1.52797e-15	-3.51524e-10	1.67754
143534859	chr8:143534859:G:A	4.77448e-17	-1.78828	-2.67879e-10
143534878	chr8:143534878:C:T	1.53619e-15	-3.51524e-10	1.68291
143534989	chr8:143534989:A:G	3.73827e-16	-0.0931647	0.362807
143535521	chr8:143535521:A:G	4.30684e-17	-0.680279	-1.21108
143536085	chr8:143536085:C:T	1.38623e-16	-3.51524e-10	-0.722389
143536152	chr8:143536152:C:T	9.72298e-17	-3.51524e-10	-1.07707
143536195	chr8:143536195:C:T	1.96603e-16	-3.51524e-10	-0.372964
143536228	chr8:143536228:A:T	1.25797e-16	-3.51524e-10	-0.81948
143536360	chr8:143536360:G:A	9.47329e-17	-3.51524e-10	-1.10309
143536738	chr8:143536738:A:G	1.11068e-16	-3.51524e-10	-0.944009
143537129	chr8:143537129:T:C	5.67191e-17	-1.61604	-2.67879e-10
143537197	chr8:143537197:C:T	3.625e-16	-3.51524e-10	0.238874
143537343	chr8:143537343:G:A	1.46285e-15	-3.51524e-10	1.63399
143537815	chr8:143537815:T:C	5.71511e-16	-0.52528	1.21941
143538013	chr8:143538013:T:C	2.30001e-17	-1.39323	-1.12542
143538076	chr8:143538076:A:G	5.68466e-17	-1.61379	-2.67879e-10
143538123	chr8:143538123:G:A	8.46981e-17	-3.51524e-10	-1.21506
143538172	chr8:143538172:T:C	1.54026e-17	-1.97177	-0.947843
143538269	chr8:143538269:C:T	8.64978e-17	-3.51524e-10	-1.19403
143538315	chr8:143538315:G:A	1.45798e-16	-3.51524e-10	-0.671926
143538685	chr8:143538685:C:A	1.38877e-17	-2.09779	-0.925365
143538701	chr8:143538701:A:G	4.32977e-16	-1.14913	1.56567
143538730	chr8:143538730:G:A	2.42338e-16	-3.51524e-10	-0.163817
143538845	chr8:143538845:C:T	8.61013e-17	-3.51524e-10	-1.19863
143538865	chr8:143538865:G:A	1.13325e-16	0.0671094	-0.991001
143538921	chr8:143538921:A:T	6.40177e-16	-0.45103	1.25862
143539669	chr8:143539669:T:C	6.49845e-16	-0.449869	1.27245
143539761	chr8:143539761:T:C	1.66429e-17	-1.96592	-0.876243
143540120	chr8:143540120:A:C	2.24707e-16	-3.51524e-10	-0.239355
143540216	chr8:143540216:GC:G	2.33323e-16	-0.201725	-2.67879e-10
143540301	chr8:143540301:ACGGCTCACTGCAGC:A	5.74418e-16	-0.50626	1.20547
143540562	chr8:143540562:T:C	9.40427e-17	-3.51524e-10	-1.1104
143541404	chr8:143541404:T:C	2.18735e-16	-0.713264	0.446977
143541465	chr8:143541465:G:A	8.43929e-17	-3.51524e-10	-1.21867
143541565	chr8:143541565:G:C	4.38055e-17	-0.653625	-1.22077
143541661	chr8:143541661:A:G	1.22815e-16	-3.51524e-10	-0.843472
143541666	chr8:143541666:A:G	9.99274e-17	-3.51524e-10	-1.04971
143541682	chr8:143541682:G:C	2.50824e-17	-1.94851	-0.483469
143541748	chr8:143541748:A:G	1.31476e-16	0.375175	-1.1505
143541870	chr8:143541870:T:A	1.83799e-15	-3.51524e-10	1.86228
143541958	chr8:143541958:A:G	1.30124e-17	-1.86008	-1.22816
143542030	chr8:143542030:G:A	1.14153e-16	-3.51524e-10	-0.91661
143542268	chr8:143542268:C:T	1.29523e-17	-2.02169	-1.07118
143542291	chr8:143542291:G:T	1.56247e-16	-3.51524e-10	-0.602711
143542322	chr8:143542322:A:G	2.38217e-16	0.754759	-0.935729
143542473	chr8:143542473:C:T	2.74276e-16	-0.0512079	0.0111905
143542647	chr8:143542647:A:G	1.24293e-15	0.247658	1.22342
143542747	chr8:143542747:G:A	1.39845e-17	-1.99757	-1.01863
143543263	chr8:143543263:C:T	3.17513e-16	-0.25967	0.366039
143543269	chr8:143543269:G:A	1.95927e-17	-1.93633	-0.742664
143543326	chr8:143543326:G:A	4.35899e-16	-3.51524e-10	0.423261
143543595	chr8:143543595:T:C	4.14091e-16	-3.51524e-10	0.371936
143543623	chr8:143543623:C:T	1.14844e-17	-1.99789	-1.21527
143543697	chr8:143543697:A:G	3.29648e-16	-1.0274	1.17128
143543845	chr8:143543845:A:G	8.36639e-17	-3.51524e-10	-1.22734
143544021	chr8:143544021:G:A	5.53813e-16	-0.487327	1.15
143544150	chr8:143544150:C:T	1.09382e-16	0.026538	-0.985843
143544193	chr8:143544193:G:A	1.23604e-16	-3.51524e-10	-0.837069
143544202	chr8:143544202:A:G	6.77684e-16	-0.393378	1.25791
143544363	chr8:143544363:A:G	6.75045e-16	-0.368961	1.22959
143544515	chr8:143544515:T:C	4.35762e-16	-3.51524e-10	0.422947
143544538	chr8:143544538:A:G	1.07821e-17	-2.04701	-1.22926
143544721	chr8:143544721:T:C	6.53617e-16	-0.454281	1.28265
143544864	chr8:143544864:A:G	6.32048e-16	-0.420526	1.21534
143544966	chr8:143544966:A:ACTATCT	1.2459e-16	-3.51524e-10	-0.829124
143545027	chr8:143545027:C:G	8.48961e-17	-3.51524e-10	-1.21272
143545067	chr8:143545067:G:T	1.12741e-16	-3.51524e-10	-0.92906
143545364	chr8:143545364:T:C	4.22538e-16	-3.51524e-10	0.392129
143545660	chr8:143545660:C:CAG	9.30959e-17	-3.51524e-10	-1.12052
143545737	chr8:143545737:G:A	9.91664e-17	-3.51524e-10	-1.05735
143545764	chr8:143545764:A:G	1.78282e-16	-3.51524e-10	-0.470785
143545828	chr8:143545828:C:T	1.78553e-16	-3.51524e-10	-0.469267
143545909	chr8:143545909:G:A	1.11965e-16	-0.0645571	-0.871406
143546038	chr8:143546038:A:G	1.07653e-17	-2.04854	-1.22928
143546344	chr8:143546344:A:G	1.39321e-17	-1.95529	-1.06467
143547024	chr8:143547024:T:C	2.027e-17	-1.93659	-0.70842
143547176	chr8:143547176:G:A	1.08432e-17	-2.04465	-1.22596
143547206	chr8:143547206:C:T	8.55597e-17	-3.51524e-10	-1.20494
143547232	chr8:143547232:T:A	6.466e-17	-0.258116	-1.22689
143547314	chr8:143547314:ACT:A	1.82606e-16	-0.44682	-2.67879e-10
143547507	chr8:143547507:G:A	2.22138e-16	-3.51524e-10	-0.250852
143547693	chr8:143547693:A:C	2.92914e-16	-0.785989	0.811717
143547718	chr8:143547718:C:T	1.22227e-16	-3.51524e-10	-0.848272
143547719	chr8:143547719:G:A	2.58904e-17	-1.68504	-0.715245
143547722	chr8:143547722:A:G	8.40053e-17	-3.51524e-10	-1.22327
143547728	chr8:143547728:T:C	2.24796e-16	-0.926819	0.687862
143547729	chr8:143547729:G:A	8.36428e-17	-3.51524e-10	-1.22759
143547736	chr8:143547736:G:A	3.4113e-17	-2.12447	-2.67879e-10
143547767	chr8:143547767:A:G	7.57201e-17	-0.574943	-0.752163
143547871	chr8:143547871:T:C	2.05878e-16	-0.161936	-0.16493
143547910	chr8:143547910:T:G	4.57914e-17	-0.635944	-1.19411
143547913	chr8:143547913:A:G	5.02509e-17	-0.53449	-1.20263
143547917	chr8:143547917:A:G	8.3738e-17	-3.51524e-10	-1.22646
143548004	chr8:143548004:A:C	1.09731e-17	-2.03162	-1.22709
143548173	chr8:143548173:C:T	2.73536e-16	-3.51524e-10	-0.0427167
143548200	chr8:143548200:C:T	1.78865e-16	-3.51524e-10	-0.467522
143548498	chr8:143548498:CCAA:C	1.36628e-16	-3.51524e-10	-0.736888
143548667	chr8:143548667:G:A	1.35199e-16	-3.51524e-10	-0.747405
143548677	chr8:143548677:G:A	1.07408e-17	-2.05136	-1.22874
143548756	chr8:143548756:C:T	8.56315e-17	-3.51524e-10	-1.2041
143548861	chr8:143548861:A:G	4.15774e-17	-0.701434	-1.22516
143548923	chr8:143548923:G:A	1.90233e-16	-0.351692	-0.0542093
143549168	chr8:143549168:T:C	4.40447e-17	-0.648018	-1.22093
143549304	chr8:143549304:A:G	4.29507e-17	-0.666867	-1.22723
143549783	chr8:143549783:C:T	1.3507e-17	-1.8226	-1.22833
143549816	chr8:143549816:A:G	2.47545e-16	-0.701983	0.559425
143549818	chr8:143549818:G:A	1.27129e-17	-2.04892	-1.06262
143549836	chr8:143549836:G:A	1.07198e-17	-2.05356	-1.2285
143550731	chr8:143550731:T:C	1.68715e-16	-3.51524e-10	-0.525939
143551386	chr8:143551386:T:C	2.9245e-17	-1.06841	-1.21003
143551558	chr8:143551558:A:G	3.62001e-17	-0.841865	-1.22322
143551787	chr8:143551787:T:C	1.36931e-17	-2.12662	-0.910643
143551982	chr8:143551982:T:C	2.11741e-16	-3.51524e-10	-0.298789
143552170	chr8:143552170:T:G	2.54053e-16	-3.51524e-10	-0.116609
143553166	chr8:143553166:C:A	9.08452e-17	-3.51524e-10	-1.14499
143553438	chr8:143553438:G:C	1.22676e-16	-3.51524e-10	-0.844602
143553454	chr8:143553454:G:A	8.35452e-17	-3.51524e-10	-1.22876
143553462	chr8:143553462:C:T	8.84738e-17	-3.51524e-10	-1.17144
143553673	chr8:143553673:C:G	1.30814e-16	-3.51524e-10	-0.780378
143554102	chr8:143554102:G:A	2.76187e-17	-2.12719	-0.208468
143554442	chr8:143554442:AAC:A	1.33464e-16	-3.51524e-10	-0.760319
143554669	chr8:143554669:C:T	1.71693e-15	-3.51524e-10	1.79414
143554805	chr8:143554805:C:T	1.04577e-16	-3.51524e-10	-1.00423
143555008	chr8:143555008:T:G	1.14499e-16	-3.51524e-10	-0.913589
143555215	chr8:143555215:T:C	4.71248e-16	-3.51524e-10	0.501234
143555985	chr8:143555985:G:A	1.49273e-16	-3.51524e-10	-0.648376
143556010	chr8:143556010:G:A	2.24267e-16	-3.51524e-10	-0.241315
143556375	chr8:143556375:T:C	9.4219e-17	-3.51524e-10	-1.10853
143556509	chr8:143556509:C:T	3.75734e-17	-2.02785	-2.67879e-10
143556564	chr8:143556564:A:G	3.79179e-17	-1.12267	-0.896058
143556904	chr8:143556904:G:A	2.39592e-16	-3.51524e-10	-0.175212
143557782	chr8:143557782:C:T	1.15584e-17	-2.00886	-1.19788
143557883	chr8:143557883:C:A	1.99676e-16	-3.51524e-10	-0.357455
143558336	chr8:143558336:G:C	1.5312e-17	-1.85852	-1.06699
143558433	chr8:143558433:C:T	2.30328e-15	-3.51524e-10	2.08794
143558807	chr8:143558807:CT:C	3.10684e-16	-3.51524e-10	0.0846256
143559143	chr8:143559143:G:A	5.28188e-17	-2.12345	0.436165
143559200	chr8:143559200:A:G	2.29558e-17	-1.33985	-1.18073
143559961	chr8:143559961:C:G	1.92657e-16	-3.51524e-10	-0.393239
143560008	chr8:143560008:T:C	1.58297e-15	-3.51524e-10	1.71291
143560070	chr8:143560070:T:C	3.25952e-16	0.132598	-2.67879e-10
143560426	chr8:143560426:T:C	1.63911e-15	-1.87336	3.62111
143560456	chr8:143560456:A:G	1.84223e-16	-3.51524e-10	-0.438003
143560645	chr8:143560645:C:T	3.45836e-17	-2.11077	-2.67879e-10
143560684	chr8:143560684:G:A	2.08128e-17	-2.08153	-0.537048
143560762	chr8:143560762:G:A	1.12655e-17	-2.02819	-1.20421
143560774	chr8:143560774:G:A	4.42222e-17	-1.86492	-2.67879e-10
143560957	chr8:143560957:G:A	1.04559e-16	-3.51524e-10	-1.0044
143560999	chr8:143560999:C:T	1.60088e-16	-0.664128	0.0856987
143561151	chr8:143561151:A:G	1.60095e-16	-1.85665	1.27827
143561625	chr8:143561625:G:A	5.32326e-16	-3.51524e-10	0.623105
143561915	chr8:143561915:G:A	1.27267e-17	-1.97013	-1.14032
143562235	chr8:143562235:G:A	1.31906e-17	-1.8687	-1.20594
143562496	chr8:143562496:A:G	4.30356e-16	-3.51524e-10	0.410462
143562617	chr8:143562617:T:A	2.0014e-16	-1.77058	1.41545
143562806	chr8:143562806:A:G	4.32576e-16	-3.51524e-10	0.415608
143563290	chr8:143563290:A:G	1.05813e-17	-2.10888	-1.18619
143563418	chr8:143563418:C:G	1.00308e-16	-3.51524e-10	-1.04591
143563505	chr8:143563505:A:G	1.15787e-16	-3.51524e-10	-0.902398
143563578	chr8:143563578:C:T	1.0293e-16	-3.51524e-10	-1.0201
143563789	chr8:143563789:A:G	5.34479e-17	-2.10909	0.433641
143564031	chr8:143564031:G:A	4.72043e-17	-0.646784	-1.15288
143564257	chr8:143564257:A:G	8.37445e-17	-3.51524e-10	-1.22638
143564517	chr8:143564517:G:A	4.23191e-17	-2.12098	0.212072
143564523	chr8:143564523:T:C	7.17908e-16	-3.51524e-10	0.922191
143564740	chr8:143564740:T:C	8.39428e-17	-3.51524e-10	-1.22401
143564788	chr8:143564788:G:A	3.06244e-17	-1.89115	-0.341209
143564835	chr8:143564835:G:A	1.48207e-17	-1.88463	-1.0735
143564997	chr8:143564997:C:T	1.66075e-17	-2.12581	-0.718486
143565498	chr8:143565498:T:C	5.90642e-16	-3.51524e-10	0.72706
143565524	chr8:143565524:T:G	1.38476e-17	-1.89953	-1.12651
143565720	chr8:143565720:G:A	9.8001e-17	-3.51524e-10	-1.06917
143565758	chr8:143565758:T:C	5.31187e-16	1.45267	-0.831709
143565821	chr8:143565821:T:G	3.83898e-17	-2.12207	0.115714
143565901	chr8:143565901:G:C	1.20009e-17	-2.09326	-1.07592
143566014	chr8:143566014:G:A	3.88297e-17	-2.12254	0.127574
143566023	chr8:143566023:A:G	3.69781e-17	-2.12368	0.079853
143566111	chr8:143566111:T:C	1.33986e-17	-1.91564	-1.14336
143566339	chr8:143566339:C:T	1.35055e-17	-1.90457	-1.14648
143566472	chr8:143566472:A:G	9.81628e-17	-1.90311	0.835586
143566574	chr8:143566574:A:G	7.16357e-16	-3.51524e-10	0.920028
143566873	chr8:143566873:T:C	9.65047e-17	-3.51524e-10	-1.08456
143566986	chr8:143566986:G:A	1.41036e-17	-1.89599	-1.11174
143567206	chr8:143567206:C:T	1.99613e-16	-3.51524e-10	-0.35777
143567308	chr8:143567308:G:A	2.03355e-16	-3.51524e-10	-0.339196
143567380	chr8:143567380:A:G	9.06142e-16	-3.51524e-10	1.15505
143567431	chr8:143567431:A:G	1.07269e-15	-3.51524e-10	1.32378
143567520	chr8:143567520:C:T	1.67758e-17	-1.90558	-0.928631
143567831	chr8:143567831:G:A	1.01004e-16	-3.51524e-10	-1.03899
143568092	chr8:143568092:G:GT	8.91549e-17	-3.51524e-10	-1.16377
143568297	chr8:143568297:G:A	1.00151e-16	-3.51524e-10	-1.04747
143568333	chr8:143568333:G:A	5.46395e-17	-0.432528	-1.22087
143568377	chr8:143568377:G:A	2.51742e-17	-1.32366	-1.10467
143568538	chr8:143568538:C:G	1.0953e-16	-3.51524e-10	-0.95795
143568689	chr8:143568689:C:G	3.46861e-17	-2.10781	-2.67879e-10
143568892	chr8:143568892:A:G	2.53043e-17	-2.12703	-0.296147
143570111	chr8:143570111:T:A	1.51004e-17	-1.74261	-1.19682
143570610	chr8:143570610:T:A	1.2766e-16	-3.51524e-10	-0.804783
143570760	chr8:143570760:C:T	8.40592e-17	-3.51524e-10	-1.22263
143570962	chr8:143570962:C:T	9.3844e-17	-3.51524e-10	-1.11252
143571227	chr8:143571227:G:A	1.14213e-15	0.84105	0.545452
143571357	chr8:143571357:GC:G	1.93734e-14	5.34253	-1.12502
143572079	chr8:143572079:G:A	2.56854e-17	-1.39521	-1.01302
143572085	chr8:143572085:A:G	1.10123e-16	-1.74632	0.793767
143572416	chr8:143572416:G:C	1.39674e-16	-3.51524e-10	-0.714839
143572424	chr8:143572424:G:T	3.00065e-17	-1.32212	-0.930615
143572878	chr8:143572878:T:C	1.01955e-16	-3.51524e-10	-1.02962
143573145	chr8:143573145:A:C	5.48984e-17	-0.671808	-0.976859
143573413	chr8:143573413:G:A	5.15692e-17	-1.71122	-2.67879e-10
143573527	chr8:143573527:G:A	4.27274e-17	-1.89931	-2.67879e-10
143573546	chr8:143573546:G:A	9.02187e-17	-3.51524e-10	-1.15191
143573552	chr8:143573552:G:A	1.85281e-16	-3.51524e-10	-0.432277
143573643	chr8:143573643:G:C	8.4042e-17	-3.51524e-10	-1.22283
143573672	chr8:143573672:C:T	8.80459e-17	-3.51524e-10	-1.17629
143573733	chr8:143573733:CCCTGGGGGTG:C	8.67829e-17	-1.46021	0.269472
143574017	chr8:143574017:C:T	9.55291e-17	-1.4232	0.328482
143574086	chr8:143574086:C:T	9.61967e-17	-3.51524e-10	-1.08776
143574174	chr8:143574174:T:C	7.98331e-17	-1.71633	0.442114
143574584	chr8:143574584:T:C	8.42952e-17	-1.46382	0.243996
143574594	chr8:143574594:C:T	2.09477e-17	-1.96674	-0.64538
143574595	chr8:143574595:G:A	8.837e-17	-1.44336	0.270737
143574953	chr8:143574953:A:G	8.55282e-17	-3.51524e-10	-1.2053
143575242	chr8:143575242:C:G	9.21035e-17	-3.51524e-10	-1.13124
143575430	chr8:143575430:G:A	1.97425e-17	-1.93212	-0.739258
143575580	chr8:143575580:C:T	2.98424e-16	-3.51524e-10	0.0443663
143575631	chr8:143575631:G:A	1.46751e-17	-1.73889	-1.22911
143575766	chr8:143575766:C:T	8.41539e-17	-3.51524e-10	-1.2215
143576200	chr8:143576200:C:T	3.08198e-16	1.30208	-1.22549
143576291	chr8:143576291:G:A	9.70603e-17	-3.51524e-10	-1.07882
143576308	chr8:143576308:C:T	8.69426e-17	-3.51524e-10	-1.1889
143576560	chr8:143576560:G:A	3.6184e-17	-2.06553	-2.67879e-10
143577195	chr8:143577195:G:A	8.51824e-17	-3.51524e-10	-1.20936
143577438	chr8:143577438:A:G	1.75941e-17	-1.64586	-1.14073
143577728	chr8:143577728:C:T	3.54694e-16	-3.51524e-10	0.217104
143577876	chr8:143577876:G:A	1.96792e-17	-1.47178	-1.2028
143578019	chr8:143578019:A:G	9.99961e-18	-2.12259	-1.22901
143578375	chr8:143578375:A:G	1.80067e-17	-2.01057	-0.752835
143578405	chr8:143578405:C:G	1.64433e-17	-1.87691	-0.977328
143578544	chr8:143578544:A:T	2.08303e-16	-3.51524e-10	-0.315155
143578658	chr8:143578658:C:A	1.42003e-16	-3.51524e-10	-0.6983
143579041	chr8:143579041:T:C	8.83861e-17	-3.51524e-10	-1.17244
143579350	chr8:143579350:G:A	8.62088e-17	-3.51524e-10	-1.19738
143580060	chr8:143580060:C:T	4.7463e-17	-1.7942	-2.67879e-10
143580183	chr8:143580183:G:A	2.37153e-17	-1.26018	-1.22785
143580849	chr8:143580849:G:A	5.01317e-17	-1.7395	-2.67879e-10
143580858	chr8:143580858:T:G	8.42664e-17	-3.51524e-10	-1.22017
143580905	chr8:143580905:G:A	4.66119e-16	1.62514	-1.13485
143580948	chr8:143580948:C:T	3.46678e-17	-2.10834	-2.67879e-10
143580995	chr8:143580995:G:A	8.63377e-17	-3.51524e-10	-1.19588
143581017	chr8:143581017:G:A	9.38135e-17	-3.51524e-10	-1.11284
143581117	chr8:143581117:C:T	1.48825e-16	-3.51524e-10	-0.65138
143581463	chr8:143581463:A:AG	8.5862e-17	-3.51524e-10	-1.20141
143581491	chr8:143581491:G:A	2.67799e-17	-1.13774	-1.22876
143581540	chr8:143581540:G:A	3.92577e-17	-1.984	-2.67879e-10
143581847	chr8:143581847:G:A	1.51885e-15	-3.51524e-10	1.67156
143581877	chr8:143581877:T:C	1.37309e-16	-3.51524e-10	-0.73192
143581970	chr8:143581970:A:G	3.27092e-16	-3.51524e-10	0.13609
143582063	chr8:143582063:A:C	1.50281e-17	-1.90378	-1.04045
143582129	chr8:143582129:G:A	2.54068e-17	-1.91781	-0.501321
143582149	chr8:143582149:C:G	2.65734e-17	-1.19399	-1.18025
143582165	chr8:143582165:G:A	1.85819e-17	-1.93658	-0.79538
143582424	chr8:143582424:C:T	1.16088e-17	-1.9747	-1.22769
143582454	chr8:143582454:C:T	1.43111e-17	-1.96833	-1.02479
143582486	chr8:143582486:C:T	2.92102e-17	-1.92983	-0.349799
143582517	chr8:143582517:G:A	2.45869e-17	-1.85592	-0.596013
143582691	chr8:143582691:A:G	8.39882e-17	-3.51524e-10	-1.22347
143582805	chr8:143582805:G:C	1.8074e-17	-1.93242	-0.827255
143582886	chr8:143582886:C:T	1.19465e-16	-3.51524e-10	-0.871126
143583176	chr8:143583176:G:A	3.2995e-16	-3.51524e-10	0.14479
143583399	chr8:143583399:T:C	4.36682e-15	3.56122	-0.833579
143583481	chr8:143583481:T:C	2.26231e-16	-3.51524e-10	-0.232593
143583503	chr8:143583503:C:CTG	1.34901e-16	-3.51524e-10	-0.749606
143583510	chr8:143583510:C:A	1.52516e-17	-1.82648	-1.10298
143583592	chr8:143583592:G:A	1.04951e-15	2.33627	-1.03434
143583707	chr8:143583707:T:TGTGGCC	1.34703e-16	-3.51524e-10	-0.751081
143583952	chr8:143583952:G:A	1.03061e-15	2.31989	-1.03613
143584245	chr8:143584245:G:A	1.2886e-15	-3.51524e-10	1.50716
143584527	chr8:143584527:A:G	2.76919e-17	-2.09798	-0.235025
143584598	chr8:143584598:C:G	1.89001e-16	-3.51524e-10	-0.412399
143584616	chr8:143584616:C:T	8.54755e-17	-3.51524e-10	-1.20592
143584790	chr8:143584790:C:T	4.48364e-16	1.30035	-0.84889
143585097	chr8:143585097:A:C	3.40537e-17	-2.12621	-2.67879e-10
143585112	chr8:143585112:G:A	9.22867e-16	-3.51524e-10	1.17333
143585262	chr8:143585262:G:A	4.14351e-17	-1.88008	-0.0499392
143585585	chr8:143585585:C:T	1.38994e-15	2.77589	-1.19302
143585668	chr8:143585668:C:T	9.40058e-17	-3.51524e-10	-1.11079
143586420	chr8:143586420:T:C	1.12634e-15	2.56836	-1.19579
143586549	chr8:143586549:A:G	2.11271e-17	-1.87423	-0.729365
143586641	chr8:143586641:T:A	3.78832e-17	-2.01964	-2.67879e-10
143586768	chr8:143586768:G:A	2.95218e-16	-3.51524e-10	0.0335633
143586977	chr8:143586977:C:T	1.09476e-16	-3.51524e-10	-0.958441
143586994	chr8:143586994:G:A	2.28905e-17	-1.86179	-0.661643
143587101	chr8:143587101:G:A	8.4858e-17	-3.51524e-10	-1.21317
143587342	chr8:143587342:T:G	2.25829e-17	-2.05578	-0.48118
143587403	chr8:143587403:C:T	1.18263e-16	0.0847107	-0.965951
143587466	chr8:143587466:A:C	1.17501e-16	-1.64324	0.755532
143588470	chr8:143588470:C:T	1.40372e-15	2.82131	-1.22859
143588780	chr8:143588780:C:T	1.16137e-16	0.0332877	-0.932668
143589735	chr8:143589735:G:A	1.07186e-16	-3.51524e-10	-0.979581
143589752	chr8:143589752:G:A	1.07454e-16	-0.114613	-0.862472
143589785	chr8:143589785:C:T	8.55398e-17	-3.51524e-10	-1.20517
143589786	chr8:143589786:G:A	3.73271e-17	-1.87006	-0.164371
143589877	chr8:143589877:C:T	1.09408e-16	-3.51524e-10	-0.959064
143590371	chr8:143590371:T:C	1.17597e-15	2.64478	-1.22909
143590418	chr8:143590418:C:T	2.07737e-16	-3.51524e-10	-0.317878
143590463	chr8:143590463:T:C	2.54395e-16	-3.51524e-10	-0.115264
143590768	chr8:143590768:G:A	5.55709e-16	1.83016	-1.16407
143590788	chr8:143590788:T:A	1.03672e-16	-3.51524e-10	-1.01292
143590872	chr8:143590872:A:C	8.2464e-16	2.28969	-1.22889
143590895	chr8:143590895:G:A	3.97184e-17	-1.81777	-0.154562
143590927	chr8:143590927:G:A	2.91576e-17	-1.71936	-0.562073
143591001	chr8:143591001:C:T	1.97794e-16	-3.51524e-10	-0.366923
143591363	chr8:143591363:G:A	2.22964e-17	-1.87377	-0.675954
143591402	chr8:143591402:G:C	9.8458e-17	-3.51524e-10	-1.06452
143591493	chr8:143591493:G:A	2.01026e-16	-3.51524e-10	-0.350714
143591786	chr8:143591786:C:A	3.75414e-17	-1.79508	-0.233626
143591836	chr8:143591836:C:T	1.76105e-16	-3.51524e-10	-0.48307
143591912	chr8:143591912:C:A	9.40234e-17	-3.51524e-10	-1.11061
143592003	chr8:143592003:C:T	2.51555e-16	-3.51524e-10	-0.126488
143592174	chr8:143592174:T:C	1.53096e-16	-3.51524e-10	-0.623087
143592346	chr8:143592346:G:T	1.02087e-15	2.50232	-1.22806
143592388	chr8:143592388:T:C	1.00881e-15	2.4906	-1.22822
143592602	chr8:143592602:G:A	6.92933e-17	-0.28381	-1.13199
143592878	chr8:143592878:G:A	1.10544e-16	-0.00058033	-0.948157
143593249	chr8:143593249:T:TA	6.0619e-16	1.94177	-1.18873
143593320	chr8:143593320:C:T	8.53866e-17	-3.51524e-10	-1.20696
143593502	chr8:143593502:C:T	5.67795e-17	-1.61498	-2.67879e-10
143593635	chr8:143593635:G:A	1.13e-16	-3.51524e-10	-0.926759
143594064	chr8:143594064:G:C	5.0333e-17	-1.83905	0.103563
143594154	chr8:143594154:A:C	1.72606e-16	-3.51524e-10	-0.50314
143594162	chr8:143594162:C:T	8.48881e-17	-3.51524e-10	-1.21282
143594233	chr8:143594233:A:G	1.02121e-15	2.50295	-1.22836
143594566	chr8:143594566:C:T	1.04682e-15	2.52795	-1.22859
143594692	chr8:143594692:C:T	3.13109e-16	0.263083	-0.170681
143594933	chr8:143594933:T:C	8.51149e-17	-1.87277	0.662626
143595052	chr8:143595052:T:C	9.98963e-16	2.48086	-1.22829
143595348	chr8:143595348:G:T	1.0222e-16	-3.51524e-10	-1.02703
143596176	chr8:143596176:C:T	5.73161e-16	1.85697	-1.15995
143596638	chr8:143596638:C:A	1.13593e-16	-3.51524e-10	-0.921529
143596658	chr8:143596658:C:T	8.90584e-17	-3.51524e-10	-1.16486
143596704	chr8:143596704:C:T	2.15259e-17	-1.36742	-1.21747
143596724	chr8:143596724:T:C	2.45768e-16	-3.51524e-10	-0.149763
143597129	chr8:143597129:G:A	4.19781e-17	-1.93848	0.0214802
143597414	chr8:143597414:A:C	9.75127e-17	-3.51524e-10	-1.07417
143598687	chr8:143598687:G:A	1.02669e-17	-2.12013	-1.2051
143599481	chr8:143599481:G:A	8.61147e-17	-3.51524e-10	-1.19847
143599544	chr8:143599544:G:A	2.77785e-17	-1.84648	-0.48341
143599607	chr8:143599607:G:T	2.42465e-16	0.568292	-0.731584
143599834	chr8:143599834:C:T	6.19661e-17	-1.52756	-2.67879e-10
143599858	chr8:143599858:C:T	8.31912e-16	-3.51524e-10	1.06958
143600065	chr8:143600065:G:A	1.12837e-15	-3.51524e-10	1.37438
143600531	chr8:143600531:C:T	8.36755e-17	-3.51524e-10	-1.2272
143600578	chr8:143600578:C:T	4.93486e-17	-2.02867	0.273432
143600948	chr8:143600948:GC:G	8.36755e-17	-3.51524e-10	-1.2272
143601357	chr8:143601357:A:G	8.51935e-16	-3.51524e-10	1.09336
143601629	chr8:143601629:C:T	8.40537e-17	-3.51524e-10	-1.22269
143601764	chr8:143601764:C:T	9.37466e-16	0.623978	0.565052
143601796	chr8:143601796:T:C	8.41524e-17	-3.51524e-10	-1.22152
143601805	chr8:143601805:A:G	1.33086e-15	0.452698	1.08673
143602045	chr8:143602045:A:G	6.17939e-16	0.361152	0.411088
143602185	chr8:143602185:G:A	4.43884e-16	-3.51524e-10	0.441413
143602217	chr8:143602217:ATCT:A	8.9744e-16	0.553753	0.591643
143602275	chr8:143602275:G:A	6.76346e-17	-1.44003	-2.67879e-10
143602304	chr8:143602304:T:C	8.96835e-17	-2.04078	0.882917
143602344	chr8:143602344:C:T	3.39585e-17	-2.06826	-0.0607522
143602532	chr8:143602532:C:T	1.9223e-17	-1.97845	-0.719595
143602777	chr8:143602777:G:A	8.27975e-17	-1.0738	-0.163953
143603102	chr8:143603102:G:A	1.33279e-16	0.394132	-1.15584
143603183	chr8:143603183:G:C	4.95942e-16	-3.51524e-10	0.552308
143603392	chr8:143603392:G:A	2.69471e-16	-3.51524e-10	-0.0576888
143603407	chr8:143603407:G:A	3.42167e-17	-2.12144	-2.67879e-10
143603515	chr8:143603515:C:T	3.63219e-17	-1.93899	-0.122743
143604574	chr8:143604574:C:A	1.28294e-16	-3.51524e-10	-0.799824
143604828	chr8:143604828:T:C	3.89828e-17	-1.67031	-0.320719
143604922	chr8:143604922:T:C	8.79448e-17	-0.73765	-0.439791
143605551	chr8:143605551:C:T	6.19786e-17	-0.790728	-0.736634
143606976	chr8:143606976:C:T	7.94356e-17	-0.635764	-0.643439
143607028	chr8:143607028:C:T	1.23078e-16	-3.51524e-10	-0.841333
143607119	chr8:143607119:C:T	1.72881e-17	-1.88972	-0.91441
143607418	chr8:143607418:G:A	4.65753e-17	-0.742241	-1.07084
143607601	chr8:143607601:C:A	1.25733e-17	-1.89329	-1.22929
143607744	chr8:143607744:C:T	3.09264e-17	-1.00354	-1.219
143607785	chr8:143607785:G:A	8.37982e-17	-3.51524e-10	-1.22574
143607788	chr8:143607788:T:C	8.35052e-17	-3.51524e-10	-1.22924
143607826	chr8:143607826:C:T	1.36699e-16	-3.51524e-10	-0.736367
143607844	chr8:143607844:T:C	2.09702e-17	-2.10757	-0.503472
143608232	chr8:143608232:C:T	4.12168e-17	-1.9353	-2.67879e-10
143608478	chr8:143608478:G:C	7.60115e-17	-2.1261	0.802837
143608716	chr8:143608716:A:C	4.43098e-17	-0.926393	-0.936552
143609221	chr8:143609221:GC:G	3.40965e-17	-2.12495	-2.67879e-10
143609342	chr8:143609342:G:C	5.87504e-17	-1.83973	0.258876
143609728	chr8:143609728:G:A	1.0734e-16	-3.51524e-10	-0.978151
143609795	chr8:143609795:G:A	8.64147e-17	-3.51524e-10	-1.19499
143609838	chr8:143609838:G:A	5.64582e-16	-3.51524e-10	0.681936
143609971	chr8:143609971:T:C	8.46777e-17	-3.51524e-10	-1.2153
143610015	chr8:143610015:A:G	2.14693e-17	-1.36877	-1.21875
143610318	chr8:143610318:A:G	3.46608e-17	-2.10854	-2.67879e-10
143610425	chr8:143610425:A:G	1.20896e-15	-3.51524e-10	1.44336
143610800	chr8:143610800:A:C	3.53731e-17	-2.0882	-2.67879e-10
143610801	chr8:143610801:C:T	3.71547e-17	-0.862261	-1.1768
143611091	chr8:143611091:G:A	2.49739e-17	-1.57506	-0.861264
143611114	chr8:143611114:G:A	3.20031e-17	-2.03039	-0.157929
143611266	chr8:143611266:C:T	1.12461e-17	-2.12001	-1.11412
143611349	chr8:143611349:T:C	2.41651e-16	-3.51524e-10	-0.166657
143611351	chr8:143611351:T:C	2.23149e-16	0.0788531	-0.325162
143611438	chr8:143611438:CCAGA:C	1.17439e-17	-2.12608	-1.06473
143611475	chr8:143611475:C:T	8.59462e-17	-3.51524e-10	-1.20043
143611669	chr8:143611669:C:T	4.43066e-17	-0.71123	-1.15179
143611680	chr8:143611680:C:T	3.12359e-17	-1.10285	-1.10973
143611748	chr8:143611748:C:T	3.49947e-17	-2.09896	-2.67879e-10
143611897	chr8:143611897:C:T	1.24423e-16	0.282408	-1.11287
143611987	chr8:143611987:C:G	9.94446e-17	-3.51524e-10	-1.05455
143612191	chr8:143612191:G:A	8.51042e-17	-3.51524e-10	-1.21027
143612250	chr8:143612250:GCTGGCTCACTAGACGTTT:G	1.3433e-16	-3.51524e-10	-0.753853
143612452	chr8:143612452:C:T	1.35122e-16	-3.51524e-10	-0.747973
143612834	chr8:143612834:T:C	9.65719e-17	-3.51524e-10	-1.08386
143612883	chr8:143612883:G:A	2.39601e-16	-3.51524e-10	-0.175176
143613148	chr8:143613148:G:A	1.08543e-15	1.33558	-2.67879e-10
143613165	chr8:143613165:C:T	9.35853e-17	-3.51524e-10	-1.11528
143613396	chr8:143613396:C:T	1.18459e-17	-2.12233	-1.05984
143613445	chr8:143613445:C:T	9.62774e-17	-3.51524e-10	-1.08692
143613917	chr8:143613917:G:A	3.6187e-17	-2.06545	-2.67879e-10
143614019	chr8:143614019:G:C	8.55276e-17	-3.51524e-10	-1.20531
143614033	chr8:143614033:T:C	1.5742e-17	-2.12144	-0.776373
143614291	chr8:143614291:C:T	3.96356e-17	-1.97442	-2.67879e-10
143614555	chr8:143614555:G:A	3.46099e-17	-2.11001	-2.67879e-10
143614744	chr8:143614744:A:G	1.07829e-16	-3.51524e-10	-0.973604
143614871	chr8:143614871:A:G	9.78823e-17	0.134562	-1.20495
143615483	chr8:143615483:A:G	1.44851e-17	-2.12058	-0.86045
143615851	chr8:143615851:G:C	1.95546e-17	-1.58058	-1.10036
143615890	chr8:143615890:TG:T	2.01592e-16	-3.51524e-10	-0.347905
143616361	chr8:143616361:G:A	1.84356e-16	-3.51524e-10	-0.437281
143617254	chr8:143617254:G:C	1.28416e-15	1.36435	0.139356
143617431	chr8:143617431:G:A	6.60069e-17	-0.246172	-1.21822
143617438	chr8:143617438:G:A	1.14408e-16	-3.51524e-10	-0.914377
143617735	chr8:143617735:C:G	1.52467e-16	0.381444	-1.00864
143617787	chr8:143617787:C:G	1.20912e-16	0.212368	-1.07145
143618159	chr8:143618159:C:A	1.07375e-16	-3.51524e-10	-0.977826
143631760	chr8:143631760:A:G	1.0183e-16	-3.51524e-10	-1.03085
143632677	chr8:143632677:C:T	8.61963e-17	-3.51524e-10	-1.19752
143632815	chr8:143632815:T:C	4.083e-16	-3.51524e-10	0.357852
143632942	chr8:143632942:C:T	2.33013e-16	-3.51524e-10	-0.203058
143633179	chr8:143633179:G:A	1.02283e-17	-2.12392	-1.20507
143633397	chr8:143633397:T:C	4.96886e-16	-3.51524e-10	0.55421
143633436	chr8:143633436:A:T	1.00804e-16	-3.51524e-10	-1.04098
143634012	chr8:143634012:G:A	1.25421e-17	-1.97149	-1.15357
143634034	chr8:143634034:A:G	2.33959e-17	-1.91924	-0.582348
143634087	chr8:143634087:G:A	9.64394e-17	-3.51524e-10	-1.08524
143634142	chr8:143634142:C:T	3.40196e-17	-2.12721	-2.67879e-10
143634428	chr8:143634428:C:T	1.17006e-16	-3.51524e-10	-0.891927
143634440	chr8:143634440:G:C	4.73858e-17	-1.79583	-2.67879e-10
143634633	chr8:143634633:C:T	1.79545e-16	-3.51524e-10	-0.463723
143634649	chr8:143634649:C:T	3.63346e-16	-3.51524e-10	0.241205
143634859	chr8:143634859:TTTGC:T	9.48709e-17	-3.51524e-10	-1.10163
143634863	chr8:143634863:C:T	1.1712e-16	-3.51524e-10	-0.890954
143634985	chr8:143634985:C:T	8.91004e-17	0.0642129	-1.2286
143634996	chr8:143634996:A:C	7.86036e-16	-0.16273	1.17558
143635081	chr8:143635081:C:T	1.31707e-17	-2.04851	-1.02764
143635201	chr8:143635201:A:G	1.0646e-16	-3.51524e-10	-0.986384
143635484	chr8:143635484:G:A	1.27033e-16	-3.51524e-10	-0.8097
143635748	chr8:143635748:A:G	1.01515e-17	-2.10772	-1.22881
143636398	chr8:143636398:G:C	7.40346e-17	-0.244251	-1.10537
143636507	chr8:143636507:C:T	8.41875e-17	-3.51524e-10	-1.2211
143636579	chr8:143636579:C:T	3.56264e-17	-2.08106	-2.67879e-10
143637013	chr8:143637013:C:T	9.40391e-17	-3.51524e-10	-1.11044
143637133	chr8:143637133:G:A	9.67897e-17	-3.51524e-10	-1.08161
143637138	chr8:143637138:T:C	8.46614e-17	-3.51524e-10	-1.21549
143637379	chr8:143637379:G:T	1.92521e-15	1.90864	-2.67879e-10
143637410	chr8:143637410:T:A	1.88128e-17	-1.51865	-1.20096
143637775	chr8:143637775:C:G	8.31644e-17	-0.100291	-1.13304
143637882	chr8:143637882:C:A	1.4331e-16	-3.51524e-10	-0.689141
143638135	chr8:143638135:G:A	1.20986e-16	-3.51524e-10	-0.858478
143638201	chr8:143638201:T:C	9.39208e-17	-3.51524e-10	-1.1117
143638703	chr8:143638703:C:T	8.05734e-17	-0.037921	-1.22706
143638761	chr8:143638761:T:A	1.50156e-17	-2.03467	-0.910394
143639088	chr8:143639088:T:C	1.72531e-17	-1.57947	-1.22669
143639111	chr8:143639111:C:T	1.93872e-16	-0.386952	-2.67879e-10
143639570	chr8:143639570:G:A	9.2575e-17	0.0572569	-1.18339
143640022	chr8:143640022:A:G	9.12698e-17	0.0368414	-1.17717
143640250	chr8:143640250:T:C	3.30138e-16	0.145361	-2.67879e-10
143640585	chr8:143640585:C:T	1.17874e-17	-2.07107	-1.11605
143641180	chr8:143641180:A:G	1.00919e-16	-3.51524e-10	-1.03983
143641368	chr8:143641368:A:G	3.00531e-17	-1.06887	-1.18231
143641825	chr8:143641825:A:G	4.95811e-17	-0.536475	-1.21407
143642027	chr8:143642027:G:A	1.27478e-16	-3.51524e-10	-0.806208
143642172	chr8:143642172:C:T	1.96226e-17	-1.51035	-1.16712
143642280	chr8:143642280:C:G	2.52344e-17	-1.98614	-0.439805
143642361	chr8:143642361:T:C	1.75915e-17	-1.59847	-1.18826
143642834	chr8:143642834:C:T	1.3781e-17	-2.0284	-1.00247
143642893	chr8:143642893:C:T	3.53963e-17	-0.939292	-1.14825
143643149	chr8:143643149:G:A	4.6329e-17	-0.596708	-1.22167
143643267	chr8:143643267:A:G	5.00461e-17	-0.517283	-1.22392
143643377	chr8:143643377:C:T	1.16917e-17	-2.08986	-1.10541
143643588	chr8:143643588:T:G	3.80919e-17	-0.863722	-1.15043
143644000	chr8:143644000:C:T	1.13973e-16	-3.51524e-10	-0.918187
143644511	chr8:143644511:T:C	1.99019e-16	0.694073	-1.05482
143644609	chr8:143644609:G:A	1.04146e-16	-3.51524e-10	-1.00836
143644658	chr8:143644658:G:A	1.20832e-17	-1.99958	-1.16276
143644758	chr8:143644758:A:C	7.76629e-17	-0.25529	-1.04648
143644992	chr8:143644992:A:G	1.79789e-17	-1.55941	-1.20554
143645226	chr8:143645226:A:G	4.74361e-17	-1.79477	-2.67879e-10
143645232	chr8:143645232:A:G	5.50505e-17	-1.6459	-2.67879e-10
143645848	chr8:143645848:A:G	4.70574e-17	-0.634515	-1.16827
143645951	chr8:143645951:T:C	1.54602e-17	-2.08146	-0.834418
143645956	chr8:143645956:G:C	7.15603e-16	1.98071	-1.06173
143646271	chr8:143646271:G:A	1.26483e-17	-1.94005	-1.17657
143646925	chr8:143646925:C:T	8.42699e-17	-3.51524e-10	-1.22013
143647673	chr8:143647673:A:G	1.48087e-16	-3.51524e-10	-0.65635
143647878	chr8:143647878:G:A	1.11062e-17	-2.01751	-1.22914
143648089	chr8:143648089:T:G	1.38528e-16	-3.51524e-10	-0.723077
143648286	chr8:143648286:G:A	9.06585e-17	-3.51524e-10	-1.14705
143648545	chr8:143648545:T:A	8.54667e-17	-3.51524e-10	-1.20602
143649059	chr8:143649059:C:T	1.23525e-17	-1.95356	-1.18673
143649227	chr8:143649227:G:A	4.27898e-17	-1.89785	-2.67879e-10
143649293	chr8:143649293:AAAAC:A	1.27544e-17	-1.91958	-1.18869
143649338	chr8:143649338:C:T	1.19227e-17	-1.94759	-1.22812
143649580	chr8:143649580:C:T	9.24246e-17	-3.51524e-10	-1.12776
143649856	chr8:143649856:G:A	4.41691e-17	-0.656244	-1.20988
143650193	chr8:143650193:C:T	1.38528e-16	-3.51524e-10	-0.723077
143650248	chr8:143650248:G:A	1.04826e-16	-3.51524e-10	-1.00185
143650949	chr8:143650949:G:A	8.40827e-17	-3.51524e-10	-1.22235
143651479	chr8:143651479:TATAAA:T	1.08025e-16	-3.51524e-10	-0.971791
143651635	chr8:143651635:C:T	1.73901e-17	-2.02764	-0.770611
143652036	chr8:143652036:C:T	3.17848e-16	-3.51524e-10	0.107424
143652080	chr8:143652080:CTCGCCTTTGT:C	1.41847e-16	-3.51524e-10	-0.699403
143652159	chr8:143652159:T:C	4.58894e-17	-1.82792	-2.67879e-10
143652371	chr8:143652371:C:G	4.39864e-17	-1.87027	-2.67879e-10
143652557	chr8:143652557:A:G	3.40218e-17	-2.12715	-2.67879e-10
143652963	chr8:143652963:C:T	1.20682e-16	-3.51524e-10	-0.860993
143653177	chr8:143653177:C:T	1.17167e-17	-2.08855	-1.10459
143653259	chr8:143653259:C:T	1.1e-16	-3.51524e-10	-0.953672
143653289	chr8:143653289:T:A	3.56893e-17	-2.0793	-2.67879e-10
143653454	chr8:143653454:G:A	1.65133e-17	-1.84204	-1.00794
143653807	chr8:143653807:T:C	1.03683e-16	-3.51524e-10	-1.01281
143654062	chr8:143654062:G:C	1.29247e-17	-1.90613	-1.18888
143654244	chr8:143654244:TTCAG:T	8.53278e-17	-3.51524e-10	-1.20765
143654371	chr8:143654371:C:T	1.20321e-16	-3.51524e-10	-0.863989
143655154	chr8:143655154:GTGGT:G	1.11057e-16	-3.51524e-10	-0.944108
143655245	chr8:143655245:T:C	1.20256e-17	-1.94275	-1.22437
143655713	chr8:143655713:A:G	1.53054e-16	-3.51524e-10	-0.623358
143656637	chr8:143656637:C:T	1.14315e-16	-3.51524e-10	-0.915189
143656908	chr8:143656908:G:A	1.5334e-16	-3.51524e-10	-0.621492
143657128	chr8:143657128:G:A	1.33631e-17	-1.92099	-1.14066
143657214	chr8:143657214:G:A	1.53778e-16	-3.51524e-10	-0.618638
143657516	chr8:143657516:C:G	4.73749e-16	-3.51524e-10	0.506527
143657727	chr8:143657727:A:G	8.35271e-16	2.1695	-1.09589
143657997	chr8:143657997:C:T	4.14606e-17	-1.92941	-2.67879e-10
143658016	chr8:143658016:T:G	6.0892e-16	1.92361	-1.16607
143658209	chr8:143658209:A:G	8.94787e-17	-3.51524e-10	-1.16015
143658397	chr8:143658397:T:TC	1.56137e-16	-3.51524e-10	-0.603415
143658559	chr8:143658559:C:T	1.25898e-17	-1.92892	-1.19234
143658894	chr8:143658894:C:T	8.10926e-16	2.0148	-0.97077
143659008	chr8:143659008:T:C	1.00009e-16	0.148188	-1.19708
143659045	chr8:143659045:A:G	3.48718e-17	-2.10247	-2.67879e-10
143659713	chr8:143659713:G:A	8.42184e-17	-3.51524e-10	-1.22074
143659823	chr8:143659823:G:A	4.29263e-16	-3.51524e-10	0.407918
143660264	chr8:143660264:TG:T	3.46553e-17	-2.1087	-2.67879e-10
143660383	chr8:143660383:C:T	8.51677e-17	-3.51524e-10	-1.20953
143660437	chr8:143660437:C:T	3.48259e-17	-2.10379	-2.67879e-10
143660954	chr8:143660954:G:A	1.13761e-17	-1.99544	-1.22719
143661492	chr8:143661492:G:A	1.38363e-16	-3.51524e-10	-0.72427
143662824	chr8:143662824:A:C	1.7385e-16	-3.51524e-10	-0.495955
143663110	chr8:143663110:A:G	1.30096e-17	-1.87883	-1.20963
143663157	chr8:143663157:C:T	1.57748e-16	-3.51524e-10	-0.593149
143663477	chr8:143663477:A:G	1.74347e-16	-3.51524e-10	-0.493103
143664185	chr8:143664185:G:A	8.59147e-17	-3.51524e-10	-1.2008
143664694	chr8:143664694:A:G	1.05667e-16	-3.51524e-10	-0.993861
143664709	chr8:143664709:G:A	8.6887e-17	-3.51524e-10	-1.18954
143664757	chr8:143664757:T:C	1.52364e-16	-3.51524e-10	-0.627879
143665234	chr8:143665234:G:A	1.17999e-16	-3.51524e-10	-0.883478
143665799	chr8:143665799:G:A	8.41835e-17	-3.51524e-10	-1.22115
143665805	chr8:143665805:G:C	1.65895e-16	-3.51524e-10	-0.542794
143666304	chr8:143666304:C:T	6.58838e-17	-0.264453	-1.2018
143667096	chr8:143667096:C:T	8.35799e-17	-3.51524e-10	-1.22835
143667234	chr8:143667234:C:T	1.04594e-16	-3.51524e-10	-1.00407
143667248	chr8:143667248:A:G	9.43955e-17	-3.51524e-10	-1.10666
143667568	chr8:143667568:T:G	1.09438e-16	-3.51524e-10	-0.958796
143667702	chr8:143667702:A:G	8.37917e-17	-3.51524e-10	-1.22582
143667715	chr8:143667715:G:A	1.01227e-16	-3.51524e-10	-1.03678
143668378	chr8:143668378:C:T	8.78332e-17	-3.51524e-10	-1.17871
143668507	chr8:143668507:T:C	3.99957e-17	-1.96538	-2.67879e-10
143668641	chr8:143668641:C:T	9.8162e-17	-3.51524e-10	-1.06753
143668715	chr8:143668715:T:C	1.05544e-16	-3.51524e-10	-0.995019
143668840	chr8:143668840:G:A	1.16218e-16	-3.51524e-10	-0.898685
143668976	chr8:143668976:A:AC	1.09891e-16	-3.51524e-10	-0.954657
143669022	chr8:143669022:A:C	8.80285e-17	-3.51524e-10	-1.17649
143669351	chr8:143669351:C:T	8.35038e-17	-3.51524e-10	-1.22926
143669418	chr8:143669418:A:G	5.23184e-17	-0.661038	-1.03576
143669685	chr8:143669685:G:C	1.42493e-16	-3.51524e-10	-0.694859
143669728	chr8:143669728:C:G	3.527e-17	-1.56561	-0.52551
143669921	chr8:143669921:T:C	8.99624e-17	0.0555005	-1.21026
143670053	chr8:143670053:T:G	8.54288e-17	-3.51524e-10	-1.20647
143670086	chr8:143670086:G:A	1.12005e-16	-3.51524e-10	-0.93561
143670116	chr8:143670116:A:G	1.36612e-16	-3.51524e-10	-0.737007
143670164	chr8:143670164:T:A	1.10698e-16	-3.51524e-10	-0.947344
143670178	chr8:143670178:A:C	5.76331e-17	-0.461521	-1.13853
143670238	chr8:143670238:G:C	8.35247e-17	-0.00188177	-1.22713
143670239	chr8:143670239:G:T	8.19132e-17	-0.0205408	-1.22795
143670272	chr8:143670272:C:A	1.10841e-16	-3.51524e-10	-0.946055
143670290	chr8:143670290:A:G	1.41259e-16	-3.51524e-10	-0.703558
143670357	chr8:143670357:A:C	4.00484e-17	-1.96406	-2.67879e-10
143670801	chr8:143670801:A:G	1.43788e-16	-3.51524e-10	-0.685811
143670829	chr8:143670829:A:T	1.77037e-16	-3.51524e-10	-0.477794
143671085	chr8:143671085:T:C	1.00809e-17	-2.11787	-1.22564
143671111	chr8:143671111:G:A	9.42848e-17	-3.51524e-10	-1.10783
143671297	chr8:143671297:C:T	4.06473e-17	-0.73374	-1.21548
143671316	chr8:143671316:A:G	1.21671e-16	-3.51524e-10	-0.852829
143671368	chr8:143671368:T:C	1.1917e-16	-3.51524e-10	-0.873603
143671393	chr8:143671393:G:A	8.83621e-17	-3.51524e-10	-1.17271
143671524	chr8:143671524:G:A	4.23213e-17	-0.689247	-1.21961
143671780	chr8:143671780:G:C	1.19952e-17	-2.11122	-1.05842
143671787	chr8:143671787:T:G	1.17746e-16	-3.51524e-10	-0.885621
143672215	chr8:143672215:A:G	4.14909e-17	-0.738935	-1.18974
143672551	chr8:143672551:T:C	4.47069e-17	-1.85402	-2.67879e-10
143672659	chr8:143672659:G:A	9.00601e-17	-3.51524e-10	-1.15367
143672670	chr8:143672670:A:G	1.57995e-17	-2.05552	-0.838647
143672856	chr8:143672856:G:A	1.11963e-16	-3.51524e-10	-0.935984
143673387	chr8:143673387:G:A	1.2235e-16	-3.51524e-10	-0.847267
143673634	chr8:143673634:A:T	1.17912e-16	-3.51524e-10	-0.884216
143673644	chr8:143673644:A:T	8.68081e-17	-3.51524e-10	-1.19045
143673672	chr8:143673672:A:C	3.65612e-17	-2.05516	-2.67879e-10
143673732	chr8:143673732:T:C	1.65067e-16	-3.51524e-10	-0.547801
143674054	chr8:143674054:T:G	9.07204e-17	-3.51524e-10	-1.14637
143674462	chr8:143674462:T:C	4.92942e-17	-0.839176	-0.917167
143674655	chr8:143674655:G:A	1.14632e-17	-2.11519	-1.09982
143674750	chr8:143674750:A:G	8.63716e-17	-3.51524e-10	-1.19549
143674940	chr8:143674940:G:A	3.4074e-17	-2.12561	-2.67879e-10
143674970	chr8:143674970:T:C	8.94783e-17	-3.51524e-10	-1.16015
143674998	chr8:143674998:GCGGGTCCTCGGCGTGTGGTGCCTGGAGTGACGT:G	9.22529e-17	-3.51524e-10	-1.12962
143675063	chr8:143675063:C:T	6.61335e-17	-1.46247	-2.67879e-10
143675126	chr8:143675126:A:G	8.76105e-17	-3.51524e-10	-1.18125
143675159	chr8:143675159:C:T	8.84421e-17	-3.51524e-10	-1.1718
143675433	chr8:143675433:G:C	8.36558e-17	-3.51524e-10	-1.22744
143675437	chr8:143675437:T:G	8.3629e-17	-3.51524e-10	-1.22776
143675450	chr8:143675450:A:G	8.36565e-17	-3.51524e-10	-1.22743
143675665	chr8:143675665:C:T	8.80499e-17	-3.51524e-10	-1.17625
143675942	chr8:143675942:T:C	1.00862e-17	-2.12365	-1.21932
143675983	chr8:143675983:A:G	9.6775e-17	-3.51524e-10	-1.08176
143676183	chr8:143676183:C:T	1.19965e-16	-3.51524e-10	-0.866952
143676687	chr8:143676687:C:T	1.11829e-16	-3.51524e-10	-0.937177
143676929	chr8:143676929:C:T	8.45679e-17	-3.51524e-10	-1.2166
143677058	chr8:143677058:C:T	2.33245e-15	-3.51524e-10	2.10052
143677481	chr8:143677481:T:C	4.80076e-17	-0.553903	-1.22889
143677594	chr8:143677594:T:C	2.55189e-17	-2.00161	-0.413123
143677765	chr8:143677765:G:A	3.42325e-17	-0.9531	-1.16788
143677769	chr8:143677769:A:T	1.20963e-17	-2.09906	-1.06219
143677845	chr8:143677845:C:T	1.17854e-17	-2.08013	-1.10716
143677975	chr8:143677975:C:T	3.43871e-17	-2.11647	-2.67879e-10
143678137	chr8:143678137:C:T	1.14912e-15	2.34809	-0.955483
143678283	chr8:143678283:C:T	8.45507e-17	-3.51524e-10	-1.2168
143678318	chr8:143678318:G:A	9.86395e-17	-3.51524e-10	-1.06268
143678418	chr8:143678418:G:A	1.02955e-17	-2.12492	-1.19752
143678473	chr8:143678473:C:T	9.4623e-17	-3.51524e-10	-1.10425
143678497	chr8:143678497:T:C	8.47975e-17	-3.51524e-10	-1.21388
143678827	chr8:143678827:G:C	7.56862e-16	1.79944	-0.824406
143678978	chr8:143678978:T:C	1.91033e-16	-3.51524e-10	-0.401706
143678979	chr8:143678979:G:A	1.53087e-16	-3.51524e-10	-0.623145
143679075	chr8:143679075:C:G	1.23266e-17	-2.07684	-1.06555
143679125	chr8:143679125:G:A	1.05062e-16	-3.51524e-10	-0.9996
143679554	chr8:143679554:A:G	3.2326e-17	-1.89116	-0.287122
143679558	chr8:143679558:G:A	8.64427e-17	-3.51524e-10	-1.19467
143680087	chr8:143680087:CT:C	8.57015e-17	-3.51524e-10	-1.20328
143680098	chr8:143680098:G:A	8.35405e-17	-3.51524e-10	-1.22882
143680108	chr8:143680108:C:T	8.6064e-17	-3.51524e-10	-1.19906
143680320	chr8:143680320:G:A	1.91121e-17	-1.94247	-0.761359
143680395	chr8:143680395:G:T	8.51812e-17	-3.51524e-10	-1.20937
143680419	chr8:143680419:A:G	1.4633e-15	2.69529	-1.06099
143680563	chr8:143680563:GC:G	8.49688e-17	-3.51524e-10	-1.21187
143680694	chr8:143680694:C:T	8.49409e-17	-3.51524e-10	-1.21219
143680756	chr8:143680756:C:T	8.51579e-17	-3.51524e-10	-1.20964
143681032	chr8:143681032:A:G	4.69291e-17	-1.80551	-2.67879e-10
143681067	chr8:143681067:C:T	4.89917e-17	-1.88934	0.12684
143681102	chr8:143681102:G:C	8.49761e-17	-3.51524e-10	-1.21178
143681413	chr8:143681413:G:A	6.03431e-17	-1.87635	0.322251
143681491	chr8:143681491:G:T	9.69153e-17	-3.51524e-10	-1.08031
143681568	chr8:143681568:G:A	9.72639e-17	-3.51524e-10	-1.07672
143681603	chr8:143681603:C:T	5.45969e-17	-0.74007	-0.914103
143681630	chr8:143681630:A:G	9.01372e-17	-3.51524e-10	-1.15282
143681800	chr8:143681800:A:C	1.04479e-17	-2.11377	-1.19398
143681949	chr8:143681949:G:A	1.52439e-17	-2.07391	-0.856057
143682256	chr8:143682256:G:A	9.56781e-17	-3.51524e-10	-1.09316
143682450	chr8:143682450:T:C	9.49342e-17	-3.51524e-10	-1.10097
143682593	chr8:143682593:A:G	9.61304e-17	-3.51524e-10	-1.08845
143682679	chr8:143682679:G:A	5.61657e-16	-3.51524e-10	0.67674
143682785	chr8:143682785:G:A	1.47281e-15	2.73767	-1.09689
143682954	chr8:143682954:A:G	1.12454e-17	-2.12381	-1.11039
143683079	chr8:143683079:G:A	8.40138e-17	-3.51524e-10	-1.22317
143683146	chr8:143683146:G:C	9.24941e-17	-3.51524e-10	-1.12701
143683342	chr8:143683342:G:C	1.02879e-17	-2.11915	-1.20403
143683383	chr8:143683383:T:C	1.0166e-17	-2.12482	-1.21028
143683392	chr8:143683392:T:G	1.02105e-17	-2.12493	-1.20581
143683400	chr8:143683400:C:A	1.04375e-17	-2.11658	-1.19217
143683429	chr8:143683429:C:G	9.16098e-17	-3.51524e-10	-1.13661
143683430	chr8:143683430:C:G	1.64531e-17	-1.82704	-1.02659
143683551	chr8:143683551:C:T	1.14429e-16	-3.51524e-10	-0.914195
143683573	chr8:143683573:C:T	1.55487e-16	-3.51524e-10	-0.607589
143683770	chr8:143683770:C:T	1.02101e-16	-3.51524e-10	-1.02819
143683898	chr8:143683898:G:A	1.00092e-16	-3.51524e-10	-1.04806
143683927	chr8:143683927:C:G	8.90353e-17	-3.51524e-10	-1.16512
143684005	chr8:143684005:C:T	1.07284e-16	-3.51524e-10	-0.978673
143684098	chr8:143684098:C:T	1.04729e-16	-3.51524e-10	-1.00278
143684491	chr8:143684491:G:T	2.03713e-16	0.61631	-0.953747
143684494	chr8:143684494:A:C	8.39018e-17	-3.51524e-10	-1.2245
143684934	chr8:143684934:C:T	8.89815e-17	-3.51524e-10	-1.16572
143684999	chr8:143684999:G:A	1.20023e-16	-3.51524e-10	-0.866471
143685001	chr8:143685001:G:A	1.66842e-17	-1.6184	-1.22129
143685262	chr8:143685262:C:T	2.93396e-17	-1.09043	-1.18479
143685554	chr8:143685554:C:T	8.61746e-17	-3.51524e-10	-1.19777
143685759	chr8:143685759:C:G	8.36447e-17	-3.51524e-10	-1.22757
143686002	chr8:143686002:A:T	9.09576e-17	-3.51524e-10	-1.14376
143686087	chr8:143686087:T:G	7.62545e-16	2.09625	-1.11374
143686147	chr8:143686147:A:G	1.36362e-17	-2.10121	-0.940208
143686362	chr8:143686362:G:A	1.21339e-17	-2.11109	-1.04705
143686702	chr8:143686702:C:T	3.55346e-17	-2.08364	-2.67879e-10
143686786	chr8:143686786:G:A	9.51941e-17	0.131047	-1.22928
143686835	chr8:143686835:TAAAC:T	1.43616e-16	-3.51524e-10	-0.687007
143686941	chr8:143686941:G:A	1.20142e-17	-2.0898	-1.07826
143687063	chr8:143687063:G:A	1.23033e-16	-3.51524e-10	-0.841702
143687300	chr8:143687300:A:G	9.63047e-17	-3.51524e-10	-1.08663
143687384	chr8:143687384:G:A	8.42121e-17	-3.51524e-10	-1.22081
143687527	chr8:143687527:G:A	8.44148e-17	-3.51524e-10	-1.21841
143687919	chr8:143687919:G:A	8.57388e-17	-3.51524e-10	-1.20285
143687976	chr8:143687976:T:C	8.4995e-17	-3.51524e-10	-1.21156
143688278	chr8:143688278:T:A	1.28054e-16	-3.51524e-10	-0.801702
143688944	chr8:143688944:G:A	1.29082e-16	-3.51524e-10	-0.7937
143688973	chr8:143688973:A:C	9.36461e-17	-3.51524e-10	-1.11463
143689460	chr8:143689460:T:C	8.40032e-17	-3.51524e-10	-1.2233
143689548	chr8:143689548:C:T	4.57279e-17	-1.83144	-2.67879e-10
143689568	chr8:143689568:G:T	1.50213e-16	-3.51524e-10	-0.642094
143689767	chr8:143689767:G:A	1.18613e-16	-0.878284	-2.67879e-10
143690674	chr8:143690674:C:T	8.77954e-17	-3.51524e-10	-1.17914
143690826	chr8:143690826:C:T	1.25092e-16	-3.51524e-10	-0.825104
143690924	chr8:143690924:C:T	1.69621e-17	-1.82863	-0.994533
143690950	chr8:143690950:T:C	9.39809e-17	-3.51524e-10	-1.11106
143690977	chr8:143690977:C:T	1.51659e-17	-1.91287	-1.02223
143691275	chr8:143691275:C:T	2.02116e-16	-0.345309	-2.67879e-10
143691919	chr8:143691919:A:C	8.71992e-17	-3.51524e-10	-1.18596
143692063	chr8:143692063:T:C	8.40362e-17	-3.51524e-10	-1.2229
143692961	chr8:143692961:G:A	1.59947e-17	-1.95595	-0.925942
143692984	chr8:143692984:C:T	1.53917e-16	-3.51524e-10	-0.617737
143693114	chr8:143693114:G:T	1.24972e-16	-3.51524e-10	-0.826065
143693320	chr8:143693320:G:A	8.4447e-17	-3.51524e-10	-1.21803
143693436	chr8:143693436:C:T	8.83225e-17	-3.51524e-10	-1.17316
143693480	chr8:143693480:A:G	1.60712e-17	-1.80831	-1.06881
143693547	chr8:143693547:G:A	1.61935e-17	-1.80027	-1.06928
143693701	chr8:143693701:C:A	8.48643e-17	-3.51524e-10	-1.2131
143693759	chr8:143693759:G:T	1.1526e-16	-3.51524e-10	-0.906959
143694001	chr8:143694001:C:T	8.81709e-17	-3.51524e-10	-1.17487
143694543	chr8:143694543:A:C	8.43911e-17	-3.51524e-10	-1.21869
143694571	chr8:143694571:C:T	8.91008e-17	-3.51524e-10	-1.16438
143694737	chr8:143694737:G:A	2.77781e-17	-1.79934	-0.530559
143694811	chr8:143694811:C:G	2.05697e-16	-3.51524e-10	-0.327746
143695072	chr8:143695072:T:C	1.0218e-16	-3.51524e-10	-1.02741
143695119	chr8:143695119:C:G	1.84045e-17	-1.83638	-0.905172
143695196	chr8:143695196:T:C	8.35734e-17	-3.51524e-10	-1.22843
143695297	chr8:143695297:C:G	3.26042e-17	-1.75146	-0.418251
143695351	chr8:143695351:G:A	8.50134e-17	-3.51524e-10	-1.21134
143695658	chr8:143695658:T:C	8.35341e-17	-3.51524e-10	-1.2289
143695739	chr8:143695739:C:T	4.8107e-17	-1.78072	-2.67879e-10
143696463	chr8:143696463:A:G	1.05906e-16	-3.51524e-10	-0.991601
143696516	chr8:143696516:A:G	2.53325e-17	-1.83728	-0.584781
143696636	chr8:143696636:C:T	8.50132e-17	-3.51524e-10	-1.21134
143696661	chr8:143696661:G:A	1.09318e-16	-3.51524e-10	-0.959892
143696709	chr8:143696709:G:A	9.19331e-17	-3.51524e-10	-1.13309
143696768	chr8:143696768:C:T	8.35035e-17	-3.51524e-10	-1.22926
143696999	chr8:143696999:A:G	1.45141e-16	-3.51524e-10	-0.676445
143697078	chr8:143697078:C:T	1.38076e-17	-1.85214	-1.1768
143697085	chr8:143697085:C:T	1.83917e-17	-1.66328	-1.07898
143697654	chr8:143697654:T:C	2.95215e-16	-3.51524e-10	0.0335523
143698795	chr8:143698795:C:T	3.33269e-16	-3.51524e-10	0.1548
143698916	chr8:143698916:G:A	8.45228e-17	-3.51524e-10	-1.21713
143699107	chr8:143699107:A:C	1.13196e-16	-3.51524e-10	-0.925026
143699282	chr8:143699282:A:G	1.78115e-16	-3.51524e-10	-0.471722
143699306	chr8:143699306:T:A	8.83192e-17	-3.51524e-10	-1.17319
143699350	chr8:143699350:A:G	3.67642e-17	-0.876621	-1.173
143699371	chr8:143699371:T:C	1.13178e-16	-3.51524e-10	-0.925193
143699592	chr8:143699592:A:G	8.46828e-17	-3.51524e-10	-1.21524
143699813	chr8:143699813:C:G	9.03569e-17	-3.51524e-10	-1.15038
143699817	chr8:143699817:G:A	8.54853e-17	-3.51524e-10	-1.20581
143700761	chr8:143700761:T:C	1.1063e-16	-3.51524e-10	-0.947963
143700955	chr8:143700955:C:T	8.78127e-17	-3.51524e-10	-1.17894
143701578	chr8:143701578:C:G	9.24886e-17	-3.51524e-10	-1.12706
143701730	chr8:143701730:AC:A	1.1706e-17	-1.96676	-1.22729
143702206	chr8:143702206:C:T	8.3504e-17	-3.51524e-10	-1.22926
143702294	chr8:143702294:G:A	3.42769e-17	-2.11968	-2.67879e-10
143702486	chr8:143702486:G:A	1.91025e-16	0.388313	-0.79006
143703402	chr8:143703402:T:A	8.40212e-17	-3.51524e-10	-1.22308
143703513	chr8:143703513:G:A	4.60496e-17	-1.82443	-2.67879e-10
143703991	chr8:143703991:C:T	3.54134e-16	1.00188	-0.786355
143704116	chr8:143704116:A:G	9.24935e-17	-3.51524e-10	-1.12701
143704680	chr8:143704680:A:G	3.77834e-17	-1.03643	-0.985854
143705021	chr8:143705021:C:T	9.49434e-17	-3.51524e-10	-1.10087
143705274	chr8:143705274:G:A	8.9767e-17	-3.51524e-10	-1.15693
143705485	chr8:143705485:G:C	8.35022e-17	-3.51524e-10	-1.22928
143705548	chr8:143705548:G:A	2.58382e-17	-1.17696	-1.22533
143705823	chr8:143705823:G:A	1.02249e-16	-3.51524e-10	-1.02674
143706095	chr8:143706095:C:T	1.14552e-17	-2.1272	-1.08851
143706131	chr8:143706131:C:T	9.063e-17	-3.51524e-10	-1.14737
143706301	chr8:143706301:G:A	5.35582e-17	-1.67338	-2.67879e-10
143706374	chr8:143706374:C:G	9.66834e-17	-1.08271	-2.67879e-10
143706472	chr8:143706472:C:T	6.84595e-17	-1.42791	-2.67879e-10
143706778	chr8:143706778:A:T	8.93426e-17	-3.51524e-10	-1.16167
143706910	chr8:143706910:G:A	8.74152e-17	-3.51524e-10	-1.18348
143707803	chr8:143707803:C:A	3.70346e-17	-2.0423	-2.67879e-10
143708152	chr8:143708152:C:T	8.37078e-17	-3.51524e-10	-1.22682
143708827	chr8:143708827:A:G	8.79961e-17	-0.430064	-0.746794
143708939	chr8:143708939:G:A	8.74174e-17	-3.51524e-10	-1.18346
143709325	chr8:143709325:C:T	3.73035e-17	-1.04799	-0.987075
143709473	chr8:143709473:C:T	8.9335e-17	-3.51524e-10	-1.16176
143710127	chr8:143710127:G:A	8.61053e-17	-3.51524e-10	-1.19858
143710151	chr8:143710151:G:A	4.04322e-17	-1.01047	-0.944056
143710288	chr8:143710288:A:T	8.40793e-17	-3.51524e-10	-1.22239
143710640	chr8:143710640:C:G	8.40071e-17	-3.51524e-10	-1.22325
143711110	chr8:143711110:C:T	8.51638e-17	-3.51524e-10	-1.20957
143711239	chr8:143711239:C:T	8.93925e-17	-3.51524e-10	-1.16111
143711902	chr8:143711902:G:T	7.71725e-16	2.13252	-1.13804
143712261	chr8:143712261:G:A	9.75108e-17	-3.51524e-10	-1.07419
143712397	chr8:143712397:A:G	1.01668e-16	-3.51524e-10	-1.03244
143712901	chr8:143712901:G:A	1.10321e-16	-3.51524e-10	-0.950754
143713496	chr8:143713496:G:A	8.83063e-17	-3.51524e-10	-1.17334
143713825	chr8:143713825:C:T	8.47309e-17	-3.51524e-10	-1.21467
143714186	chr8:143714186:G:A	6.20561e-17	-0.643392	-0.88272
143714434	chr8:143714434:C:T	4.0317e-17	-1.08516	-0.872215
143714631	chr8:143714631:G:C	8.35871e-17	-3.51524e-10	-1.22826
143715464	chr8:143715464:A:C	9.51641e-17	-3.51524e-10	-1.09855
143715508	chr8:143715508:CT:C	8.70405e-17	-3.51524e-10	-1.18778
143715559	chr8:143715559:T:G	5.93057e-17	-1.57144	-2.67879e-10
143715838	chr8:143715838:C:T	3.57882e-17	-2.07653	-2.67879e-10
143716422	chr8:143716422:C:T	5.40029e-17	-0.684228	-0.980885
143717775	chr8:143717775:G:T	8.35744e-17	-3.51524e-10	-1.22841
143717834	chr8:143717834:G:A	1.96734e-16	0.846583	-1.21888
143717967	chr8:143717967:TC:T	5.09613e-17	-0.74223	-0.980854
143718250	chr8:143718250:C:T	4.81818e-17	-1.77917	-2.67879e-10
143718386	chr8:143718386:C:T	8.8614e-17	-3.51524e-10	-1.16986
143719073	chr8:143719073:C:T	1.41924e-16	0.489833	-1.18869
143719133	chr8:143719133:G:A	1.03114e-17	-2.10062	-1.22028
143719397	chr8:143719397:G:C	8.84589e-17	-3.51524e-10	-1.17161
143719511	chr8:143719511:G:A	1.9396e-16	0.83477	-1.22127
143719579	chr8:143719579:A:G	8.70534e-17	-3.51524e-10	-1.18763
143719825	chr8:143719825:G:C	8.48902e-17	-3.51524e-10	-1.21279
143719903	chr8:143719903:C:T	7.02167e-16	-3.51524e-10	0.900021
143720679	chr8:143720679:G:A	3.54427e-17	-2.08623	-2.67879e-10
143720808	chr8:143720808:G:A	1.02779e-16	-3.51524e-10	-1.02157
143720943	chr8:143720943:C:T	8.45912e-17	-3.51524e-10	-1.21632
143720967	chr8:143720967:C:T	8.46214e-17	-3.51524e-10	-1.21596
143721050	chr8:143721050:G:A	1.08802e-16	-3.51524e-10	-0.964621
143721361	chr8:143721361:G:A	7.46737e-17	-1.34102	-2.67879e-10
143721615	chr8:143721615:T:C	3.78583e-17	-2.0203	-2.67879e-10
143721960	chr8:143721960:C:T	1.16741e-16	-3.51524e-10	-0.894195
143722129	chr8:143722129:T:C	2.00897e-16	-0.351359	-2.67879e-10
143722258	chr8:143722258:C:G	3.69872e-17	-2.04358	-2.67879e-10
143722308	chr8:143722308:C:T	1.55656e-16	-0.606504	-2.67879e-10
143722756	chr8:143722756:T:C	1.03596e-16	-3.51524e-10	-1.01365
143722799	chr8:143722799:G:A	4.9625e-16	-3.51524e-10	0.552929
143722924	chr8:143722924:A:C	9.82014e-17	-3.51524e-10	-1.06713
143723484	chr8:143723484:G:A	9.375e-17	-3.51524e-10	-1.11352
143723534	chr8:143723534:C:T	8.39206e-17	-3.51524e-10	-1.22428
143723928	chr8:143723928:T:C	8.4292e-17	-3.51524e-10	-1.21986
143723946	chr8:143723946:G:T	1.13192e-16	-3.51524e-10	-0.925062
143724456	chr8:143724456:C:CA	2.51137e-17	-1.20292	-1.22781
143724490	chr8:143724490:C:T	1.12982e-16	-3.51524e-10	-0.926919
143724608	chr8:143724608:G:C	4.77718e-17	-0.901556	-0.886158
143724763	chr8:143724763:C:T	7.35044e-17	-0.175385	-1.18142
143724980	chr8:143724980:G:A	5.73149e-17	-1.60559	-2.67879e-10
143725368	chr8:143725368:G:A	8.81232e-17	-3.51524e-10	-1.17541
143725574	chr8:143725574:G:A	4.58624e-17	-0.691712	-1.13679
143725677	chr8:143725677:G:A	8.4926e-17	-3.51524e-10	-1.21237
143725759	chr8:143725759:C:G	1.26638e-16	-3.51524e-10	-0.812818
143725833	chr8:143725833:G:C	9.08579e-17	-3.51524e-10	-1.14485
143726123	chr8:143726123:G:A	8.35453e-17	-3.51524e-10	-1.22876
143726269	chr8:143726269:C:T	9.18122e-17	-3.51524e-10	-1.13441
143726344	chr8:143726344:G:A	8.98729e-17	-3.51524e-10	-1.15575
143726577	chr8:143726577:G:A	2.30259e-16	-0.152494	-0.0624511
143726756	chr8:143726756:C:T	7.1473e-17	-1.38483	-2.67879e-10
143726836	chr8:143726836:G:A	9.2959e-17	-3.51524e-10	-1.12199
143727098	chr8:143727098:C:T	3.44501e-17	-2.11464	-2.67879e-10
143727380	chr8:143727380:T:A	1.12189e-16	-3.51524e-10	-0.933966
143727551	chr8:143727551:G:A	4.74612e-17	-0.831468	-0.962769
143727634	chr8:143727634:G:A	1.61214e-16	-0.480487	-0.0909282
143727856	chr8:143727856:C:G	9.27547e-17	-3.51524e-10	-1.12419
143728152	chr8:143728152:G:A	5.35e-17	-0.551733	-1.12274
143728402	chr8:143728402:G:A	9.24509e-17	-3.51524e-10	-1.12747
143729525	chr8:143729525:A:G	1.01482e-16	-3.51524e-10	-1.03427
143729538	chr8:143729538:C:T	9.93882e-17	-3.51524e-10	-1.05512
143729641	chr8:143729641:C:T	1.02477e-16	-3.51524e-10	-1.02451
143729715	chr8:143729715:G:C	2.1166e-17	-1.3733	-1.22845
143730463	chr8:143730463:C:T	3.80307e-17	-2.01576	-2.67879e-10
143730499	chr8:143730499:G:A	8.55283e-17	-3.51524e-10	-1.2053
143730764	chr8:143730764:G:A	8.40897e-17	-3.51524e-10	-1.22227
143730815	chr8:143730815:G:T	1.0025e-16	-3.51524e-10	-1.04648
143731220	chr8:143731220:C:T	1.03122e-16	-3.51524e-10	-1.01824
143731272	chr8:143731272:A:C	8.36131e-17	-3.51524e-10	-1.22795
143731435	chr8:143731435:T:C	6.03029e-17	-0.671247	-0.883523
143731608	chr8:143731608:T:C	5.33229e-17	-0.781931	-0.895854
143731898	chr8:143731898:G:A	8.75718e-17	-3.51524e-10	-1.18169
143732072	chr8:143732072:G:A	2.72911e-16	-0.034169	-0.0108358
143732353	chr8:143732353:A:G	1.08699e-16	-0.600161	-0.36541
143732709	chr8:143732709:T:G	8.38523e-17	-3.51524e-10	-1.22509
143733121	chr8:143733121:A:G	1.08552e-16	-3.51524e-10	-0.966923
143733309	chr8:143733309:G:A	6.4375e-16	1.37174	-0.558583
143733348	chr8:143733348:G:A	3.1904e-17	-1.32428	-0.867145
143733633	chr8:143733633:G:T	3.50077e-17	-1.35161	-0.746974
143734056	chr8:143734056:A:T	8.35189e-17	-3.51524e-10	-1.22908
143734223	chr8:143734223:A:G	8.45464e-17	-3.51524e-10	-1.21685
143734418	chr8:143734418:C:T	1.04026e-16	-3.51524e-10	-1.00951
143734589	chr8:143734589:C:T	2.57864e-17	-1.31238	-1.09193
143734623	chr8:143734623:G:A	5.60288e-17	-0.6176	-1.01068
143735199	chr8:143735199:C:T	6.67069e-17	-0.553274	-0.900568
143735316	chr8:143735316:G:A	9.28387e-17	-3.51524e-10	-1.12329
143735734	chr8:143735734:G:A	1.96355e-16	-3.51524e-10	-0.374227
143736177	chr8:143736177:T:C	6.49653e-17	-0.554147	-0.92615
143736657	chr8:143736657:C:A	1.02626e-16	-3.51524e-10	-1.02306
143736782	chr8:143736782:C:T	9.31249e-17	-3.51524e-10	-1.12021
143737175	chr8:143737175:C:G	1.59094e-17	-1.667	-1.22024
143737450	chr8:143737450:G:C	6.49172e-17	-0.585636	-0.895402
143737734	chr8:143737734:G:A	3.46688e-17	-2.10831	-2.67879e-10
143737850	chr8:143737850:C:G	5.27062e-16	-3.51524e-10	0.613169
143738172	chr8:143738172:C:T	8.75577e-17	-3.51524e-10	-1.18185
143738519	chr8:143738519:G:A	1.12738e-16	-3.51524e-10	-0.929084
143738854	chr8:143738854:C:T	8.64048e-17	-3.51524e-10	-1.19511
143739112	chr8:143739112:C:T	1.11267e-16	-3.51524e-10	-0.942221
143739148	chr8:143739148:C:G	1.12678e-16	-3.51524e-10	-0.92962
143739175	chr8:143739175:A:G	8.86526e-17	-3.51524e-10	-1.16943
143739253	chr8:143739253:TG:T	1.69389e-16	-3.51524e-10	-0.521952
143739268	chr8:143739268:C:T	2.4507e-17	-1.4349	-1.02029
143739807	chr8:143739807:A:G	8.36269e-17	-3.51524e-10	-1.22779
143739894	chr8:143739894:G:A	1.12642e-16	-3.51524e-10	-0.929932
143739940	chr8:143739940:C:A	1.08586e-16	-3.51524e-10	-0.966612
143740421	chr8:143740421:C:T	1.34499e-17	-2.07354	-0.981637
143740479	chr8:143740479:C:T	8.44162e-17	-3.51524e-10	-1.21839
143740550	chr8:143740550:C:T	1.12438e-16	-3.51524e-10	-0.931751
143740652	chr8:143740652:C:T	8.63718e-17	-3.51524e-10	-1.19549
143740833	chr8:143740833:G:A	3.62376e-17	-1.59249	-0.471563
143741139	chr8:143741139:C:T	5.63089e-17	-0.706982	-0.916317
143741245	chr8:143741245:G:A	1.08579e-16	-3.51524e-10	-0.966669
143741249	chr8:143741249:G:T	9.23723e-17	-3.51524e-10	-1.12832
143741355	chr8:143741355:G:A	6.11484e-16	-3.51524e-10	0.761738
143741566	chr8:143741566:C:T	3.45855e-17	-2.11072	-2.67879e-10
143741725	chr8:143741725:G:A	3.14618e-16	-3.51524e-10	0.097208
143741741	chr8:143741741:C:T	8.24534e-17	-0.04888	-1.19304
143741778	chr8:143741778:A:T	1.62909e-17	-1.64185	-1.2217
143741857	chr8:143741857:T:C	3.40205e-17	-2.12719	-2.67879e-10
143741877	chr8:143741877:G:A	1.22575e-16	-0.845429	-2.67879e-10
143742037	chr8:143742037:C:T	4.46933e-16	0.448259	-2.67879e-10
143742119	chr8:143742119:G:A	1.12765e-16	-3.51524e-10	-0.928849
143742470	chr8:143742470:C:T	5.81075e-16	-3.51524e-10	0.710729
143742728	chr8:143742728:A:C	8.92767e-17	-3.51524e-10	-1.16241
143742770	chr8:143742770:G:GTGGC	1.0286e-16	-3.51524e-10	-1.02078
143743102	chr8:143743102:A:G	2.72951e-17	-1.11925	-1.22819
143743120	chr8:143743120:T:C	1.57114e-17	-1.67688	-1.22288
143743611	chr8:143743611:A:G	3.45715e-17	-2.11112	-2.67879e-10
143744053	chr8:143744053:C:T	1.7412e-16	-3.51524e-10	-0.494404
143744329	chr8:143744329:C:T	1.12738e-16	-3.51524e-10	-0.929084
143744352	chr8:143744352:A:G	1.591e-17	-1.66609	-1.22112
143744411	chr8:143744411:T:G	5.88903e-17	-0.669728	-0.908747
143744495	chr8:143744495:G:A	8.87002e-17	-3.51524e-10	-1.16889
143744501	chr8:143744501:A:G	2.61908e-17	-1.47329	-0.915458
143744723	chr8:143744723:T:C	1.04478e-16	-3.51524e-10	-1.00517
143744792	chr8:143744792:C:T	1.70152e-16	-3.51524e-10	-0.517457
143745035	chr8:143745035:C:CTT	1.58511e-17	-1.66788	-1.22304
143745107	chr8:143745107:C:T	1.58898e-17	-1.66735	-1.22112
143745309	chr8:143745309:A:G	1.64353e-17	-1.62948	-1.22523
143745316	chr8:143745316:A:G	2.07764e-16	-3.51524e-10	-0.317748
143745321	chr8:143745321:G:A	1.76143e-16	-0.482852	-2.67879e-10
143745411	chr8:143745411:C:T	1.72083e-16	-3.51524e-10	-0.506171
143745512	chr8:143745512:T:G	3.52114e-17	-2.09278	-2.67879e-10
143745785	chr8:143745785:G:A	4.42734e-17	-1.86377	-2.67879e-10
143745966	chr8:143745966:A:C	8.99693e-17	-3.51524e-10	-1.15468
143746074	chr8:143746074:A:G	8.35075e-17	-3.51524e-10	-1.22921
143746354	chr8:143746354:T:G	8.5595e-17	-3.51524e-10	-1.20452
143746513	chr8:143746513:G:C	8.39131e-17	-3.51524e-10	-1.22437
143746758	chr8:143746758:T:G	4.31562e-17	-1.88933	-2.67879e-10
143746980	chr8:143746980:C:T	1.84577e-16	-3.51524e-10	-0.436083
143747230	chr8:143747230:G:A	1.75012e-16	-3.51524e-10	-0.489294
143747237	chr8:143747237:T:G	1.3572e-16	0.455076	-1.19863
143749219	chr8:143749219:TATATAA:T	4.75809e-17	-0.743753	-1.04797
143749257	chr8:143749257:T:G	4.54599e-17	-1.83732	-2.67879e-10
143749405	chr8:143749405:TATC:T	8.43346e-17	-3.51524e-10	-1.21936
143749510	chr8:143749510:TATAAAAATATATATCAC:T	5.86546e-17	-1.58249	-2.67879e-10
143749551	chr8:143749551:TATATATC:T	1.07013e-16	-3.51524e-10	-0.9812
143749586	chr8:143749586:TA:T	1.16743e-16	-0.894175	-2.67879e-10
143749607	chr8:143749607:T:A	8.35844e-17	-3.51524e-10	-1.22829
143750155	chr8:143750155:C:T	1.75388e-16	-3.51524e-10	-0.48715
143750218	chr8:143750218:G:A	8.36893e-17	-3.51524e-10	-1.22704
143750522	chr8:143750522:A:G	4.63264e-17	-0.797252	-1.02119
143750574	chr8:143750574:G:A	4.65921e-17	-0.728883	-1.08384
143750717	chr8:143750717:G:A	1.82907e-17	-1.52107	-1.22669
143750771	chr8:143750771:A:C	9.7506e-17	-3.51524e-10	-1.07424
143751064	chr8:143751064:C:T	1.08635e-16	-3.51524e-10	-0.96616
143751383	chr8:143751383:C:T	6.74837e-16	-3.51524e-10	0.860321
143751568	chr8:143751568:T:C	8.67118e-17	-3.51524e-10	-1.19156
143752043	chr8:143752043:G:A	9.54436e-17	-3.51524e-10	-1.09561
143752090	chr8:143752090:C:T	1.69664e-17	-1.60133	-1.22159
143752245	chr8:143752245:C:T	8.35954e-17	-3.51524e-10	-1.22816
143752246	chr8:143752246:G:A	6.55662e-16	-3.51524e-10	0.831495
143752744	chr8:143752744:G:A	8.42045e-17	-3.51524e-10	-1.2209
143752810	chr8:143752810:A:G	8.02997e-17	-0.0428912	-1.22549
143753124	chr8:143753124:C:T	8.45068e-17	-3.51524e-10	-1.21732
143753267	chr8:143753267:G:T	2.81942e-16	-0.0124481	-2.67879e-10
143753566	chr8:143753566:G:A	1.01818e-16	-3.51524e-10	-1.03096
143754006	chr8:143754006:G:T	1.06257e-16	-3.51524e-10	-0.988286
143754051	chr8:143754051:TCC:T	9.13917e-17	0.0356981	-1.17469
143754309	chr8:143754309:G:A	1.4337e-17	-1.92791	-1.06339
143754438	chr8:143754438:C:T	9.28854e-17	0.0454067	-1.16819
143754526	chr8:143754526:A:G	9.01942e-17	-3.51524e-10	-1.15219
143754636	chr8:143754636:T:A	1.73891e-17	-1.56956	-1.22875
143754916	chr8:143754916:G:A	8.36993e-17	-3.51524e-10	-1.22692
143755160	chr8:143755160:G:C	1.35647e-17	-2.04086	-1.00582
143755578	chr8:143755578:G:C	8.43084e-17	-3.51524e-10	-1.21967
143755629	chr8:143755629:G:T	8.53413e-17	-3.51524e-10	-1.20749
143755759	chr8:143755759:G:A	1.80726e-16	-0.457168	-2.67879e-10
143756009	chr8:143756009:G:C	8.42045e-17	-3.51524e-10	-1.2209
143756014	chr8:143756014:T:C	8.52585e-17	-3.51524e-10	-1.20846
143756382	chr8:143756382:C:T	7.28979e-16	-3.51524e-10	0.937494
143756519	chr8:143756519:C:T	9.10718e-17	-3.51524e-10	-1.1425
143757002	chr8:143757002:A:G	2.10042e-16	-3.51524e-10	-0.306844
143757127	chr8:143757127:A:T	6.56926e-17	-0.279456	-1.18971
143757221	chr8:143757221:C:T	2.26575e-16	-3.51524e-10	-0.231073
143757238	chr8:143757238:A:G	9.77945e-17	-3.51524e-10	-1.07128
143757952	chr8:143757952:TG:T	8.42045e-17	-3.51524e-10	-1.2209
143758414	chr8:143758414:G:T	2.02195e-16	-3.51524e-10	-0.344919
143758519	chr8:143758519:C:T	1.15939e-16	-3.51524e-10	-0.901083
143758697	chr8:143758697:T:C	1.43844e-16	0.543055	-1.22848
143758966	chr8:143758966:G:A	8.97574e-17	-3.51524e-10	-1.15704
143759238	chr8:143759238:G:C	3.80891e-17	-2.01422	-2.67879e-10
143759269	chr8:143759269:G:T	5.62651e-17	-0.540665	-1.08341
143759270	chr8:143759270:C:T	5.64945e-17	-0.541044	-1.07896
143759281	chr8:143759281:C:T	6.03068e-17	-0.460542	-1.09416
143759572	chr8:143759572:A:G	8.64883e-17	-3.51524e-10	-1.19414
143759707	chr8:143759707:G:A	1.20821e-16	-3.51524e-10	-0.859844
143760637	chr8:143760637:G:A	6.21989e-17	-0.320508	-1.2033
143760770	chr8:143760770:C:G	7.43548e-17	-1.3453	-2.67879e-10
143761034	chr8:143761034:C:A	5.81846e-17	-0.39924	-1.19129
143761053	chr8:143761053:T:G	8.43139e-17	-3.51524e-10	-1.2196
143762172	chr8:143762172:G:A	3.40208e-17	-2.12718	-2.67879e-10
143762364	chr8:143762364:T:C	1.52997e-16	-0.623734	-2.67879e-10
143762785	chr8:143762785:A:G	9.54327e-17	0.0645139	-1.16024
143763024	chr8:143763024:TTTC:T	9.22203e-17	-3.51524e-10	-1.12997
143763245	chr8:143763245:A:C	1.06472e-16	-3.51524e-10	-0.986271
143763899	chr8:143763899:A:G	8.82513e-17	-3.51524e-10	-1.17396
143764095	chr8:143764095:CT:C	1.51556e-16	-3.51524e-10	-0.633195
143764175	chr8:143764175:C:A	1.53486e-16	-3.51524e-10	-0.62054
143764360	chr8:143764360:A:G	1.01469e-16	-3.51524e-10	-1.0344
143764431	chr8:143764431:A:G	8.92224e-17	-3.51524e-10	-1.16302
143764551	chr8:143764551:G:A	1.00024e-16	-3.51524e-10	-1.04874
143764661	chr8:143764661:A:G	9.78263e-17	0.0927471	-1.1637
143764769	chr8:143764769:A:G	1.25492e-17	-1.92714	-1.19736
143764959	chr8:143764959:T:C	1.0573e-16	-3.51524e-10	-0.993261
143765315	chr8:143765315:C:G	1.47516e-16	-3.51524e-10	-0.660214
143766477	chr8:143766477:C:T	9.34747e-17	-0.0229911	-1.09347
143766562	chr8:143766562:C:T	8.64177e-17	-0.0139998	-1.18096
143766585	chr8:143766585:C:T	1.11854e-16	-3.51524e-10	-0.936954
143766657	chr8:143766657:C:T	2.38253e-17	-1.31171	-1.17169
143766769	chr8:143766769:T:C	1.09451e-16	-3.51524e-10	-0.958678
143767292	chr8:143767292:A:G	4.98161e-16	-3.51524e-10	0.556773
143768088	chr8:143768088:G:A	8.46895e-17	-3.51524e-10	-1.21516
143768134	chr8:143768134:C:T	1.09202e-16	-3.51524e-10	-0.96095
143768505	chr8:143768505:C:T	1.09614e-16	-3.51524e-10	-0.957186
143768540	chr8:143768540:C:T	8.77491e-17	-3.51524e-10	-1.17967
143768595	chr8:143768595:A:G	1.08635e-16	-3.51524e-10	-0.966155
143768664	chr8:143768664:G:A	8.39036e-17	-3.51524e-10	-1.22448
143768711	chr8:143768711:A:C	1.11226e-16	-3.51524e-10	-0.942586
143768741	chr8:143768741:TC:T	1.09076e-16	-3.51524e-10	-0.96211
143768743	chr8:143768743:TG:T	1.06264e-16	-3.51524e-10	-0.988227
143768748	chr8:143768748:C:T	1.11414e-16	-3.51524e-10	-0.940893
143769095	chr8:143769095:C:T	3.41091e-17	-2.12459	-2.67879e-10
143769445	chr8:143769445:T:C	1.38484e-17	-1.82643	-1.19955
143769482	chr8:143769482:G:A	1.15227e-17	-2.10567	-1.10417
143769652	chr8:143769652:C:T	1.05262e-16	-3.51524e-10	-0.997698
143770320	chr8:143770320:C:T	1.10294e-16	-3.51524e-10	-0.951005
143770395	chr8:143770395:G:T	4.93278e-17	-0.539473	-1.21619
143770516	chr8:143770516:T:C	8.35788e-17	-3.51524e-10	-1.22836
143770638	chr8:143770638:G:A	2.31952e-17	-1.28667	-1.22354
143770709	chr8:143770709:G:A	1.25942e-17	-2.0133	-1.10762
143770746	chr8:143770746:G:T	1.03726e-16	-3.51524e-10	-1.0124
143771254	chr8:143771254:G:A	4.80078e-17	-1.78279	-2.67879e-10
143771521	chr8:143771521:A:G	2.98618e-17	-1.34749	-0.910083
143771614	chr8:143771614:A:G	2.39754e-17	-1.48035	-0.996772
143771644	chr8:143771644:G:T	2.40716e-17	-1.2947	-1.17842
143771709	chr8:143771709:G:A	9.42792e-16	-3.51524e-10	1.1947
143771710	chr8:143771710:A:G	1.11724e-16	-3.51524e-10	-0.938116
143772161	chr8:143772161:C:T	8.52069e-17	-3.51524e-10	-1.20907
143772183	chr8:143772183:A:G	8.46705e-17	-3.51524e-10	-1.21538
143772435	chr8:143772435:G:A	1.12866e-16	-0.386951	-0.540996
143772646	chr8:143772646:A:G	1.00829e-16	-3.51524e-10	-1.04072
143772875	chr8:143772875:T:C	8.65293e-17	-3.51524e-10	-1.19367
143772956	chr8:143772956:C:T	9.49092e-17	-3.51524e-10	-1.10123
143773015	chr8:143773015:T:C	8.55175e-17	-3.51524e-10	-1.20543
143773044	chr8:143773044:A:G	8.64302e-17	-3.51524e-10	-1.19481
143773470	chr8:143773470:A:G	1.11865e-16	-3.51524e-10	-0.936855
143773867	chr8:143773867:G:T	2.50639e-17	-1.2241	-1.20862
143774164	chr8:143774164:A:G	8.39011e-17	-3.51524e-10	-1.22451
143774232	chr8:143774232:T:C	1.23977e-15	-3.51524e-10	1.46853
143774273	chr8:143774273:G:T	1.49924e-17	-2.11375	-0.832852
143774611	chr8:143774611:T:C	8.43252e-17	-3.51524e-10	-1.21947
143774744	chr8:143774744:C:T	8.68624e-17	-3.51524e-10	-1.18983
143774989	chr8:143774989:C:T	9.10281e-17	-3.51524e-10	-1.14298
143775324	chr8:143775324:G:A	9.26659e-17	-3.51524e-10	-1.12515
143775526	chr8:143775526:C:T	1.2119e-15	-3.51524e-10	1.44579
143775673	chr8:143775673:A:G	9.34377e-17	-3.51524e-10	-1.11686
143775816	chr8:143775816:ACACACAC:A	8.43955e-17	-3.51524e-10	-1.21864
143775869	chr8:143775869:T:C	9.10118e-17	-3.51524e-10	-1.14316
143775919	chr8:143775919:A:G	8.45806e-17	-3.51524e-10	-1.21645
143775980	chr8:143775980:G:A	6.99483e-17	-0.220283	-1.18611
143776004	chr8:143776004:GGGCCGGGCGCGGTGGCTCACGCCTGTAATCCCAGC:G	9.2216e-17	-3.51524e-10	-1.13002
143776096	chr8:143776096:C:G	9.08281e-17	-3.51524e-10	-1.14518
143776101	chr8:143776101:T:C	9.20174e-17	-3.51524e-10	-1.13217
143776105	chr8:143776105:G:A	9.28895e-17	-3.51524e-10	-1.12274
143776118	chr8:143776118:A:G	9.36981e-17	-3.51524e-10	-1.11407
143776121	chr8:143776121:C:A	9.08861e-17	-3.51524e-10	-1.14454
143776213	chr8:143776213:C:T	9.52603e-17	-3.51524e-10	-1.09754
143776259	chr8:143776259:T:C	8.49668e-17	-3.51524e-10	-1.21189
143776425	chr8:143776425:A:G	2.14413e-17	-1.363	-1.22584
143776823	chr8:143776823:A:C	6.46633e-17	-1.48496	-2.67879e-10
143778349	chr8:143778349:G:A	8.3637e-17	-3.51524e-10	-1.22766
143778582	chr8:143778582:C:T	8.44774e-17	-3.51524e-10	-1.21767
143778627	chr8:143778627:G:A	1.50216e-17	-1.88915	-1.05551
143778827	chr8:143778827:C:T	4.70042e-17	-1.30605	-0.497865
143778871	chr8:143778871:C:A	5.14754e-17	-1.3414	-0.371641
143779453	chr8:143779453:C:T	1.6745e-16	-0.533464	-2.67879e-10
143779569	chr8:143779569:CTCAT:C	1.71317e-17	-1.7605	-1.05272
143779862	chr8:143779862:C:T	8.35422e-17	-3.51524e-10	-1.2288
143780076	chr8:143780076:A:G	8.61157e-17	-3.51524e-10	-1.19846
143780395	chr8:143780395:T:C	5.23278e-17	-1.35333	-0.343294
143781063	chr8:143781063:A:G	8.88383e-17	-3.51524e-10	-1.16733
143781193	chr8:143781193:A:G	8.81862e-17	-3.51524e-10	-1.1747
143781945	chr8:143781945:G:A	8.42853e-17	-3.51524e-10	-1.21994
143782061	chr8:143782061:T:C	8.89401e-17	-3.51524e-10	-1.16619
143782971	chr8:143782971:T:A	8.87474e-17	-3.51524e-10	-1.16836
143783304	chr8:143783304:T:G	9.55419e-17	-3.51524e-10	-1.09459
143783433	chr8:143783433:CTGATT:C	8.38462e-17	-3.51524e-10	-1.22517
143783472	chr8:143783472:A:G	8.83666e-17	-1.17266	-2.67879e-10
143783925	chr8:143783925:T:A	1.86536e-17	-1.51118	-1.21693
143784005	chr8:143784005:C:T	4.58249e-17	-1.44645	-0.382874
143784295	chr8:143784295:T:A	8.45857e-17	-3.51524e-10	-1.21639
143784613	chr8:143784613:A:G	8.35721e-17	-3.51524e-10	-1.22844
143784748	chr8:143784748:AACACTTCT:A	1.75531e-17	-1.56604	-1.22288
143784948	chr8:143784948:A:G	9.91542e-17	-3.51524e-10	-1.05747
143785107	chr8:143785107:CTCTT:C	9.0467e-17	-3.51524e-10	-1.14917
143786115	chr8:143786115:A:G	9.13305e-17	-3.51524e-10	-1.13967
143786196	chr8:143786196:A:G	3.72663e-17	-2.12198	0.0859228
143786266	chr8:143786266:C:T	3.77398e-17	-2.02344	-2.67879e-10
143786451	chr8:143786451:A:C	9.97094e-17	-3.51524e-10	-1.05189
143786456	chr8:143786456:T:G	8.66268e-17	-3.51524e-10	-1.19254
143786594	chr8:143786594:C:A	2.64364e-16	-3.51524e-10	-0.076823
143786812	chr8:143786812:T:G	1.13896e-17	-1.99431	-1.22714
143786816	chr8:143786816:G:A	9.01944e-17	-3.51524e-10	-1.15218
143786827	chr8:143786827:C:T	1.48566e-17	-1.89253	-1.06317
143786838	chr8:143786838:T:C	2.98131e-17	-2.00726	-0.251945
143786970	chr8:143786970:G:A	8.48358e-17	-3.51524e-10	-1.21343
143787141	chr8:143787141:C:T	9.27409e-17	-3.51524e-10	-1.12434
143787177	chr8:143787177:GGGTC:G	9.7796e-17	0.098133	-1.1694
143787372	chr8:143787372:G:A	8.38017e-17	-3.51524e-10	-1.2257
143787627	chr8:143787627:G:C	1.03783e-16	-3.51524e-10	-1.01185
143787846	chr8:143787846:G:A	1.45852e-16	-3.51524e-10	-0.671561
143787872	chr8:143787872:C:T	2.33262e-16	0.94047	-1.14246
143787940	chr8:143787940:A:G	5.4372e-16	1.7889	-1.14462
143788636	chr8:143788636:G:T	1.67506e-16	-3.51524e-10	-0.533131
143788686	chr8:143788686:T:TG	1.12701e-16	-3.51524e-10	-0.929412
143789148	chr8:143789148:G:A	4.48256e-16	1.66895	-1.21774
143789463	chr8:143789463:C:T	5.16839e-16	1.54397	-0.95039
143789480	chr8:143789480:C:T	1.13212e-16	-3.51524e-10	-0.924885
143790170	chr8:143790170:G:A	3.76377e-16	0.27644	-2.67879e-10
143790320	chr8:143790320:C:T	9.26315e-17	-3.51524e-10	-1.12552
143790424	chr8:143790424:T:TGCA	1.005e-16	-3.51524e-10	-1.044
143790647	chr8:143790647:G:A	8.41615e-17	-3.51524e-10	-1.22141
143790736	chr8:143790736:A:G	2.14419e-16	-3.51524e-10	-0.286219
143790878	chr8:143790878:G:A	1.10557e-16	-3.51524e-10	-0.948615
143791305	chr8:143791305:G:A	6.76347e-17	-1.44003	-2.67879e-10
143791319	chr8:143791319:G:A	8.73337e-17	-3.51524e-10	-1.18441
143791908	chr8:143791908:C:T	3.07725e-16	1.12748	-1.05242
143791931	chr8:143791931:G:A	2.026e-16	-3.51524e-10	-0.342916
143792196	chr8:143792196:T:C	1.26683e-16	-3.51524e-10	-0.812464
143792787	chr8:143792787:G:A	3.5152e-17	-2.09447	-2.67879e-10
143792856	chr8:143792856:A:C	1.00694e-16	-3.51524e-10	-1.04206
143792880	chr8:143792880:G:A	8.81026e-17	-3.51524e-10	-1.17565
143792944	chr8:143792944:G:A	9.52226e-17	-3.51524e-10	-1.09793
143793365	chr8:143793365:G:A	1.72419e-17	-1.87425	-0.932556
143793468	chr8:143793468:G:A	4.13002e-17	-1.93328	-2.67879e-10
143793724	chr8:143793724:C:T	9.77491e-17	-3.51524e-10	-1.07175
143793989	chr8:143793989:G:A	1.70836e-16	0.704589	-1.21803
143794248	chr8:143794248:C:T	9.21477e-17	-3.51524e-10	-1.13076
143794524	chr8:143794524:A:T	1.01541e-16	-3.51524e-10	-1.03369
143794529	chr8:143794529:C:G	1.25183e-17	-1.97227	-1.15469
143794585	chr8:143794585:T:A	1.04085e-16	-3.51524e-10	-1.00894
143794678	chr8:143794678:G:A	8.35011e-17	-3.51524e-10	-1.22929
143794989	chr8:143794989:A:T	8.37074e-17	-3.51524e-10	-1.22682
143795376	chr8:143795376:C:T	7.46361e-16	2.11581	-1.15475
143795484	chr8:143795484:T:G	7.06696e-17	-1.39613	-2.67879e-10
143795559	chr8:143795559:G:A	1.06887e-16	-3.51524e-10	-0.982382
143795572	chr8:143795572:C:T	9.36287e-17	-3.51524e-10	-1.11481
143795640	chr8:143795640:C:T	1.66473e-16	-3.51524e-10	-0.53932
143795641	chr8:143795641:G:A	5.34852e-17	-1.67474	-2.67879e-10
143795642	chr8:143795642:C:T	4.21634e-17	-1.9126	-2.67879e-10
143795665	chr8:143795665:G:A	7.33284e-16	2.03258	-1.0892
143795693	chr8:143795693:C:T	9.23067e-17	-3.51524e-10	-1.12903
143795694	chr8:143795694:G:A	9.73444e-17	-3.51524e-10	-1.0759
143795756	chr8:143795756:T:C	8.46952e-17	-3.51524e-10	-1.21509
143795765	chr8:143795765:C:T	1.01523e-16	-3.51524e-10	-1.03386
143795787	chr8:143795787:A:G	8.41571e-17	-3.51524e-10	-1.22146
143795918	chr8:143795918:G:A	1.53737e-15	1.68368	-2.67879e-10
143796244	chr8:143796244:C:T	9.98606e-17	-3.51524e-10	-1.05038
143796318	chr8:143796318:C:T	1.07356e-17	-2.05474	-1.22585
143796335	chr8:143796335:C:T	1.93704e-16	-3.51524e-10	-0.387819
143796580	chr8:143796580:C:T	3.67128e-17	-2.05102	-2.67879e-10
143796589	chr8:143796589:A:C	9.37476e-17	-3.51524e-10	-1.11354
143796605	chr8:143796605:C:T	3.41884e-17	-2.12226	-2.67879e-10
143796838	chr8:143796838:T:C	1.19795e-16	-3.51524e-10	-0.868367
143796963	chr8:143796963:G:A	5.86534e-17	-1.58251	-2.67879e-10
143797095	chr8:143797095:A:G	8.37873e-17	-3.51524e-10	-1.22587
143797276	chr8:143797276:A:G	5.68106e-17	-1.61443	-2.67879e-10
143797446	chr8:143797446:G:A	9.7273e-17	-3.51524e-10	-1.07663
143797845	chr8:143797845:G:A	6.26517e-16	0.786025	-2.67879e-10
143797847	chr8:143797847:C:T	2.8169e-17	-2.00678	-0.30915
143797941	chr8:143797941:A:G	4.63028e-17	-1.81895	-2.67879e-10
143798041	chr8:143798041:G:A	9.44232e-17	-3.51524e-10	-1.10636
143798562	chr8:143798562:A:G	1.12184e-16	-3.51524e-10	-0.934012
143798754	chr8:143798754:A:C	1.94482e-16	0.566464	-0.950278
143800253	chr8:143800253:T:C	8.2344e-17	-0.10194	-1.14131
143800505	chr8:143800505:A:G	9.52996e-17	0.0745418	-1.17167
143800540	chr8:143800540:C:T	7.56552e-17	-0.161578	-1.16639
143800791	chr8:143800791:G:A	8.57334e-17	-3.51524e-10	-1.20291
143800966	chr8:143800966:AT:A	7.03664e-17	-0.217363	-1.18307
143801207	chr8:143801207:G:C	3.71875e-16	0.0261562	0.238251
143801617	chr8:143801617:C:G	8.58995e-17	-3.51524e-10	-1.20097
143801691	chr8:143801691:G:A	1.68195e-16	-3.51524e-10	-0.529029
143801696	chr8:143801696:G:A	3.51685e-17	-2.094	-2.67879e-10
143801917	chr8:143801917:G:A	6.35689e-17	-0.283011	-1.21901
143802225	chr8:143802225:C:T	7.06597e-16	0.195937	0.710373
143802631	chr8:143802631:A:G	1.71638e-16	0.294501	-0.803262
143803410	chr8:143803410:A:G	1.45295e-16	0.0737802	-0.749167
143803431	chr8:143803431:G:A	8.51017e-17	-3.51524e-10	-1.2103
143803584	chr8:143803584:G:A	3.83044e-17	-2.00859	-2.67879e-10
143804458	chr8:143804458:C:T	3.95524e-17	-1.60579	-0.37074
143804639	chr8:143804639:C:T	1.1454e-17	-2.08531	-1.13051
143804905	chr8:143804905:G:A	8.36809e-17	-3.51524e-10	-1.22714
143805542	chr8:143805542:G:A	6.98876e-17	-0.185364	-1.2219
143805550	chr8:143805550:G:A	1.22713e-17	-1.92387	-1.22301
143805564	chr8:143805564:G:A	4.8415e-17	-1.38973	-0.384608
143805942	chr8:143805942:G:A	2.35443e-16	-3.51524e-10	-0.192683
143806647	chr8:143806647:G:A	5.26784e-16	0.215695	0.396946
143806897	chr8:143806897:G:A	1.01004e-16	-3.51524e-10	-1.03899
143807002	chr8:143807002:A:G	7.51236e-17	-0.217432	-1.11758
143807273	chr8:143807273:CT:C	2.65633e-16	-3.51524e-10	-0.0720357
143807826	chr8:143807826:G:A	3.47394e-17	-2.10628	-2.67879e-10
143807850	chr8:143807850:C:T	9.55309e-17	-3.51524e-10	-1.0947
143807893	chr8:143807893:A:G	8.7495e-17	-3.51524e-10	-1.18257
143808065	chr8:143808065:G:A	8.39183e-17	-3.51524e-10	-1.22431
143809011	chr8:143809011:G:A	8.35542e-17	-3.51524e-10	-1.22866
143809598	chr8:143809598:C:T	1.01516e-17	-2.10832	-1.22819
143809923	chr8:143809923:C:T	1.34741e-16	-3.51524e-10	-0.750799
143810041	chr8:143810041:A:C	8.66271e-17	-3.51524e-10	-1.19254
143810111	chr8:143810111:G:A	9.86838e-17	-3.51524e-10	-1.06223
143810295	chr8:143810295:G:A	3.52763e-17	-2.09094	-2.67879e-10
143810497	chr8:143810497:C:T	1.08429e-16	-0.968054	-2.67879e-10
143810533	chr8:143810533:C:A	8.65513e-17	-3.51524e-10	-1.19341
143810814	chr8:143810814:C:T	4.31561e-17	-1.88933	-2.67879e-10
143810914	chr8:143810914:G:A	2.53267e-16	0.975528	-1.09524
143811361	chr8:143811361:A:G	9.00188e-17	-3.51524e-10	-1.15413
143812088	chr8:143812088:C:T	3.54157e-17	-2.08699	-2.67879e-10
143812463	chr8:143812463:A:G	8.3973e-17	-3.51524e-10	-1.22366
143812471	chr8:143812471:C:T	8.67542e-17	-3.51524e-10	-1.19107
143812844	chr8:143812844:G:A	3.48916e-17	-2.1019	-2.67879e-10
143812848	chr8:143812848:C:T	9.60644e-17	-1.08913	-2.67879e-10
143813121	chr8:143813121:A:G	1.03673e-16	-3.51524e-10	-1.01291
143813212	chr8:143813212:C:T	8.5277e-17	-3.51524e-10	-1.20825
143813383	chr8:143813383:G:A	5.01584e-17	-1.2662	-0.472763
143813499	chr8:143813499:G:A	6.66962e-16	0.456118	0.392464
143814501	chr8:143814501:T:G	4.24631e-17	-1.90551	-2.67879e-10
143814688	chr8:143814688:A:G	9.00981e-17	-3.51524e-10	-1.15325
143815893	chr8:143815893:G:A	2.88061e-17	-1.66406	-0.629505
143819046	chr8:143819046:G:A	8.35072e-17	-3.51524e-10	-1.22922
143819177	chr8:143819177:G:A	1.32851e-16	0.278824	-1.04375
143819337	chr8:143819337:C:A	1.01898e-17	-2.10352	-1.22924
143819339	chr8:143819339:C:A	1.01502e-17	-2.10741	-1.22925
143819903	chr8:143819903:C:G	8.47496e-17	-3.51524e-10	-1.21445
143820076	chr8:143820076:C:T	1.12192e-17	-2.01636	-1.22016
143820333	chr8:143820333:G:T	2.03461e-16	-0.338676	-2.67879e-10
143820512	chr8:143820512:T:C	1.69587e-16	0.605545	-1.12633
143820544	chr8:143820544:C:T	5.29595e-17	-1.68462	-2.67879e-10
143820944	chr8:143820944:G:A	9.86365e-17	-3.51524e-10	-1.06271
143821031	chr8:143821031:G:A	6.98011e-17	-0.346931	-1.06157
143821212	chr8:143821212:T:C	1.226e-16	-3.51524e-10	-0.84522
143822087	chr8:143822087:G:C	8.6451e-17	-3.51524e-10	-1.19457
143822511	chr8:143822511:G:A	9.00141e-17	-3.51524e-10	-1.15418
143823175	chr8:143823175:C:A	8.40488e-17	-3.51524e-10	-1.22275
143823777	chr8:143823777:C:T	3.57556e-17	-1.53741	-0.540031
143823942	chr8:143823942:C:A	1.01741e-16	0.0295578	-1.06128
143824144	chr8:143824144:G:A	3.42359e-17	-2.12088	-2.67879e-10
143824539	chr8:143824539:C:T	8.94279e-17	-3.51524e-10	-1.16072
143825221	chr8:143825221:A:G	8.39305e-17	-3.51524e-10	-1.22416
143825462	chr8:143825462:C:T	3.72943e-17	-2.03531	-2.67879e-10
143825644	chr8:143825644:G:A	6.32312e-17	-0.634373	-0.87298
143825753	chr8:143825753:C:T	1.4436e-15	1.62074	-2.67879e-10
143825897	chr8:143825897:A:G	8.39156e-17	-3.51524e-10	-1.22434
143826551	chr8:143826551:C:G	2.58923e-16	1.04673	-1.14435
143827032	chr8:143827032:G:A	3.45246e-17	-2.11248	-2.67879e-10
143827895	chr8:143827895:A:T	1.72836e-16	0.637149	-1.13896
143827911	chr8:143827911:C:CA	1.38324e-16	-3.51524e-10	-0.724551
143828195	chr8:143828195:C:T	8.60045e-17	-3.51524e-10	-1.19975
143828493	chr8:143828493:C:G	1.04902e-16	-3.51524e-10	-1.00112
143828860	chr8:143828860:C:T	8.39482e-17	-3.51524e-10	-1.22395
143829202	chr8:143829202:C:T	8.75274e-17	-3.51524e-10	-1.1822
143830125	chr8:143830125:A:G	9.85828e-17	-3.51524e-10	-1.06325
143830133	chr8:143830133:T:C	2.0137e-16	0.745365	-1.09437
143830317	chr8:143830317:G:A	1.24547e-16	-3.51524e-10	-0.829464
143830473	chr8:143830473:G:A	1.38302e-16	-3.51524e-10	-0.724709
143830497	chr8:143830497:C:T	4.31214e-16	-3.51524e-10	0.412454
143831526	chr8:143831526:T:TGG	8.53211e-17	-3.51524e-10	-1.20773
143831619	chr8:143831619:T:G	9.45543e-17	-3.51524e-10	-1.10498
143831771	chr8:143831771:A:G	1.80577e-16	-3.51524e-10	-0.457994
143832067	chr8:143832067:T:C	6.12731e-17	-0.423471	-1.11534
143832243	chr8:143832243:C:G	8.59377e-17	-3.51524e-10	-1.20053
143832310	chr8:143832310:A:G	1.20712e-16	-0.860744	-2.67879e-10
143834569	chr8:143834569:G:A	8.4443e-17	-3.51524e-10	-1.21807
143834728	chr8:143834728:G:A	9.45821e-17	-3.51524e-10	-1.10468
143835044	chr8:143835044:G:A	1.83117e-16	-3.51524e-10	-0.444026
143835215	chr8:143835215:T:C	3.36817e-16	0.165388	-2.67879e-10
143835290	chr8:143835290:C:T	8.445e-17	-3.51524e-10	-1.21799
143835363	chr8:143835363:G:A	2.15293e-16	0.781811	-1.06396
143835473	chr8:143835473:C:A	9.39829e-17	-3.51524e-10	-1.11104
143835620	chr8:143835620:A:G	1.96378e-16	0.84931	-1.22342
143835710	chr8:143835710:G:A	2.50148e-16	-0.0765313	-0.0555679
143835782	chr8:143835782:G:A	1.1648e-16	-1.03712	0.140692
143835896	chr8:143835896:G:A	1.65598e-16	-3.51524e-10	-0.544585
143836051	chr8:143836051:G:A	1.51461e-16	-0.633823	-2.67879e-10
143836231	chr8:143836231:C:T	1.39688e-16	-3.51524e-10	-0.71474
143836421	chr8:143836421:A:G	8.35296e-17	-3.51524e-10	-1.22895
143836510	chr8:143836510:T:C	1.8612e-17	-1.62368	-1.10667
143837222	chr8:143837222:G:A	8.36879e-17	-3.51524e-10	-1.22706
143837514	chr8:143837514:G:A	1.05716e-16	-3.51524e-10	-0.993397
143837936	chr8:143837936:C:G	1.10055e-16	-3.51524e-10	-0.953174
143838325	chr8:143838325:T:TG	8.35693e-17	-3.51524e-10	-1.22847
143839465	chr8:143839465:TG:T	8.51957e-17	-3.51524e-10	-1.2092
143840674	chr8:143840674:G:A	9.31326e-17	-3.51524e-10	-1.12013
143841562	chr8:143841562:G:C	4.87838e-17	-1.76675	-2.67879e-10
143842197	chr8:143842197:C:G	9.74499e-17	-3.51524e-10	-1.07481
143842277	chr8:143842277:C:A	8.43331e-17	-3.51524e-10	-1.21938
143842438	chr8:143842438:T:C	5.4535e-17	-1.65531	-2.67879e-10
143842681	chr8:143842681:C:T	8.68974e-17	-1.18942	-2.67879e-10
143842897	chr8:143842897:TAATA:T	6.58811e-17	-0.248688	-1.21761
143842916	chr8:143842916:C:T	4.15856e-17	-1.44946	-0.476934
143843622	chr8:143843622:C:T	1.2645e-16	-0.814301	-2.67879e-10
143843746	chr8:143843746:A:G	1.04367e-16	-3.51524e-10	-1.00624
143843860	chr8:143843860:G:A	1.64178e-16	-3.51524e-10	-0.553197
143844059	chr8:143844059:G:A	1.57248e-16	-3.51524e-10	-0.596326
143844082	chr8:143844082:G:C	5.16914e-17	-1.28746	-0.421402
143844098	chr8:143844098:C:T	8.68518e-17	-3.51524e-10	-1.18995
143844149	chr8:143844149:C:T	1.3859e-16	-3.51524e-10	-0.722633
143844371	chr8:143844371:G:A	1.1966e-16	-3.51524e-10	-0.869496
143844387	chr8:143844387:A:G	6.16093e-17	-1.20106	-0.332275
143844397	chr8:143844397:C:T	1.9177e-16	-3.51524e-10	-0.397854
143844674	chr8:143844674:G:A	1.01218e-16	-3.51524e-10	-1.03687
143844881	chr8:143844881:G:A	1.50793e-16	-3.51524e-10	-0.638242
143845100	chr8:143845100:T:C	3.60099e-17	-1.5748	-0.495553
143845183	chr8:143845183:G:A	3.71923e-17	-2.03805	-2.67879e-10
143845371	chr8:143845371:A:C	3.85462e-17	-1.5222	-0.480091
143845380	chr8:143845380:G:A	3.45497e-17	-2.11175	-2.67879e-10
143845548	chr8:143845548:A:C	1.04618e-16	-3.51524e-10	-1.00383
143845634	chr8:143845634:G:A	1.12855e-16	-3.51524e-10	-0.928044
143846230	chr8:143846230:A:G	8.39155e-17	-3.51524e-10	-1.22434
143846419	chr8:143846419:G:A	2.30337e-16	-3.51524e-10	-0.214609
143846488	chr8:143846488:C:T	5.79618e-17	-0.381199	-1.21317
143848284	chr8:143848284:G:A	1.00647e-16	-3.51524e-10	-1.04254
143848679	chr8:143848679:G:A	1.00231e-16	-1.17875	0.132074
143848710	chr8:143848710:A:G	1.46791e-17	-2.0201	-0.947632
143849065	chr8:143849065:G:T	8.39848e-17	-3.51524e-10	-1.22351
143849489	chr8:143849489:G:T	6.1427e-17	-0.386566	-1.14974
143851084	chr8:143851084:C:T	5.14332e-17	-1.71387	-2.67879e-10
143851281	chr8:143851281:C:T	6.91501e-17	-0.189075	-1.2288
143852072	chr8:143852072:C:T	4.78754e-17	-1.36795	-0.417597
143852162	chr8:143852162:A:G	8.41392e-17	-3.51524e-10	-1.22168
143852351	chr8:143852351:C:T	8.40024e-17	-3.51524e-10	-1.2233
143852954	chr8:143852954:C:G	1.50842e-17	-1.72483	-1.21567
143853388	chr8:143853388:T:C	1.06882e-16	-3.51524e-10	-0.982428
143853720	chr8:143853720:T:C	6.39049e-17	-1.49676	-2.67879e-10
143854029	chr8:143854029:G:A	1.04875e-16	-3.51524e-10	-1.00138
143854315	chr8:143854315:C:T	3.47125e-17	-2.10705	-2.67879e-10
143855158	chr8:143855158:T:C	1.92059e-17	-1.92943	-0.769502
143857038	chr8:143857038:C:A	8.58421e-17	-3.51524e-10	-1.20164
143857285	chr8:143857285:G:C	1.09866e-16	-3.51524e-10	-0.954887
143857366	chr8:143857366:T:G	1.50186e-17	-1.85948	-1.08538
143857500	chr8:143857500:G:A	3.8345e-17	-2.00753	-2.67879e-10
143857596	chr8:143857596:G:A	3.40774e-17	-2.12552	-2.67879e-10
143857769	chr8:143857769:G:A	1.93103e-16	-3.51524e-10	-0.390928
143857824	chr8:143857824:T:A	1.49765e-16	-3.51524e-10	-0.645081
143858050	chr8:143858050:A:C	1.02996e-17	-2.10205	-1.22
143858128	chr8:143858128:G:A	8.76913e-17	-1.18033	-2.67879e-10
143866543	chr8:143866543:G:A	8.5979e-17	-3.51524e-10	-1.20005
143866695	chr8:143866695:G:A	1.23687e-16	-3.51524e-10	-0.836395
143867191	chr8:143867191:G:A	1.59903e-16	-3.51524e-10	-0.579585
143867251	chr8:143867251:C:T	1.28704e-17	-2.05237	-1.04686
143867772	chr8:143867772:G:A	2.23103e-16	-3.51524e-10	-0.246518
143867929	chr8:143867929:G:A	1.3574e-16	-3.51524e-10	-0.743412
143868245	chr8:143868245:T:C	3.47991e-17	-2.10456	-2.67879e-10
143869055	chr8:143869055:T:C	9.53568e-17	-3.51524e-10	-1.09653
143869216	chr8:143869216:G:A	1.23638e-16	-3.51524e-10	-0.836793
143869475	chr8:143869475:G:A	9.72965e-17	-3.51524e-10	-1.07639
143869792	chr8:143869792:G:A	1.02379e-16	-3.51524e-10	-1.02547
143869899	chr8:143869899:C:T	2.07714e-16	-3.51524e-10	-0.317988
143869980	chr8:143869980:G:A	3.70689e-16	-3.51524e-10	0.261213
143869993	chr8:143869993:C:T	4.32586e-17	-0.829032	-1.05792
143870008	chr8:143870008:T:C	1.7203e-17	-1.57998	-1.22908
143870057	chr8:143870057:C:T	8.47936e-17	-1.21393	-2.67879e-10
143870058	chr8:143870058:G:A	3.42463e-17	-2.12057	-2.67879e-10
143870470	chr8:143870470:G:A	1.48229e-17	-1.73006	-1.22792
143870491	chr8:143870491:G:A	1.67031e-16	-3.51524e-10	-0.53597
143870696	chr8:143870696:C:T	9.69323e-17	-3.51524e-10	-1.08014
143871023	chr8:143871023:T:C	2.29535e-17	-1.69249	-0.828191
143871367	chr8:143871367:G:A	1.24242e-16	-3.51524e-10	-0.831917
143871574	chr8:143871574:A:AAAGGTGACCCTG	8.3507e-17	-3.51524e-10	-1.22922
143871776	chr8:143871776:G:A	1.17931e-16	-3.51524e-10	-0.884053
143872020	chr8:143872020:G:A	8.99484e-17	-1.15491	-2.67879e-10
143872084	chr8:143872084:C:T	2.34194e-17	-1.29543	-1.20515
143872103	chr8:143872103:C:T	9.08192e-17	-3.51524e-10	-1.14528
143872177	chr8:143872177:G:A	1.11968e-17	-2.1105	-1.12802
143872894	chr8:143872894:C:T	1.2716e-16	-3.51524e-10	-0.808701
143873422	chr8:143873422:A:T	1.00966e-17	-2.12662	-1.21533
143873462	chr8:143873462:C:T	1.31628e-16	-3.51524e-10	-0.774167
143873546	chr8:143873546:C:T	1.39297e-16	-3.51524e-10	-0.717545
143874060	chr8:143874060:C:T	9.31917e-17	-3.51524e-10	-1.11949
143874291	chr8:143874291:C:G	8.37241e-17	-3.51524e-10	-1.22662
143874495	chr8:143874495:G:A	1.21788e-16	-3.51524e-10	-0.851867
143874803	chr8:143874803:A:T	9.26962e-17	-3.51524e-10	-1.12482
143874909	chr8:143874909:C:G	3.06331e-17	-1.67967	-0.552401
143875120	chr8:143875120:G:A	1.82005e-16	-3.51524e-10	-0.450118
143875687	chr8:143875687:T:C	8.35829e-17	-3.51524e-10	-1.22831
143875775	chr8:143875775:A:G	4.40981e-17	-1.86773	-2.67879e-10
143876052	chr8:143876052:C:T	8.35722e-17	-3.51524e-10	-1.22844
143876108	chr8:143876108:A:G	5.19637e-17	-2.11654	0.41294
143876480	chr8:143876480:G:T	3.5203e-17	-2.09302	-2.67879e-10
143876547	chr8:143876547:T:C	1.19508e-17	-1.97883	-1.19452
143877056	chr8:143877056:G:A	8.36103e-17	-3.51524e-10	-1.22798
143877154	chr8:143877154:T:A	1.08986e-15	-3.51524e-10	1.33966
143877814	chr8:143877814:C:G	8.69767e-17	-3.51524e-10	-1.18851
143877873	chr8:143877873:C:T	3.18578e-17	-2.0846	-0.108267
143878085	chr8:143878085:C:T	2.75118e-17	-1.11179	-1.22774
143878091	chr8:143878091:A:C	5.52564e-17	-0.64594	-0.996227
143878203	chr8:143878203:ACTCGGAG:A	2.77859e-16	0.926196	-0.953234
143878518	chr8:143878518:T:C	9.84226e-17	-1.3321	0.267216
143878528	chr8:143878528:C:T	1.04172e-16	-3.51524e-10	-1.00811
143878841	chr8:143878841:C:T	1.09883e-16	-3.51524e-10	-0.954731
143879114	chr8:143879114:A:G	1.38399e-16	-3.51524e-10	-0.724007
143879707	chr8:143879707:G:A	6.37824e-17	-1.49867	-2.67879e-10
143879850	chr8:143879850:G:A	5.38021e-17	-1.66884	-2.67879e-10
143879909	chr8:143879909:T:C	1.5916e-16	-3.51524e-10	-0.58424
143880099	chr8:143880099:C:T	1.78477e-16	-3.51524e-10	-0.469691
143881015	chr8:143881015:G:C	1.41801e-16	-3.51524e-10	-0.699725
143881105	chr8:143881105:G:C	2.45822e-16	-3.51524e-10	-0.149542
143881231	chr8:143881231:G:A	8.35725e-17	-3.51524e-10	-1.22844
143881250	chr8:143881250:G:A	2.34559e-16	-3.51524e-10	-0.196443
143881603	chr8:143881603:C:T	1.48609e-17	-1.95914	-0.996278
143881636	chr8:143881636:T:C	1.07967e-16	-3.51524e-10	-0.972324
143882132	chr8:143882132:C:T	9.18795e-17	-3.51524e-10	-1.13367
143882232	chr8:143882232:C:A	2.92467e-17	-1.59364	-0.684745
143882271	chr8:143882271:C:T	8.3605e-17	-3.51524e-10	-1.22805
143882296	chr8:143882296:G:A	1.82008e-17	-2.05602	-0.696666
143882404	chr8:143882404:C:G	9.12467e-17	-3.51524e-10	-1.14058
143882441	chr8:143882441:C:T	2.27965e-16	-3.51524e-10	-0.224959
143882621	chr8:143882621:C:T	1.16743e-16	-3.51524e-10	-0.894179
143882848	chr8:143882848:A:C	1.11469e-17	-2.10571	-1.13727
143883269	chr8:143883269:A:G	1.17828e-17	-2.12562	-1.06189
143883456	chr8:143883456:TCCTTGGGGGTCCAGCCA:T	1.16897e-16	-3.51524e-10	-0.892861
143883690	chr8:143883690:G:A	2.11315e-17	-1.97212	-0.631269
143883783	chr8:143883783:T:C	1.50652e-17	-1.88947	-1.0523
143884379	chr8:143884379:G:A	2.90666e-17	-1.5564	-0.728164
143884516	chr8:143884516:A:G	2.08629e-16	-3.51524e-10	-0.313591
143884700	chr8:143884700:T:C	9.04321e-17	-3.51524e-10	-1.14955
143884789	chr8:143884789:A:G	1.31183e-16	-3.51524e-10	-0.777559
143884807	chr8:143884807:C:T	9.84977e-17	-3.51524e-10	-1.06412
143884892	chr8:143884892:G:C	8.52596e-17	-3.51524e-10	-1.20845
143885457	chr8:143885457:C:T	1.0903e-16	-3.51524e-10	-0.962526
143885623	chr8:143885623:G:A	8.35055e-17	-3.51524e-10	-1.22924
143885899	chr8:143885899:C:A	8.39994e-17	-3.51524e-10	-1.22334
143886135	chr8:143886135:C:T	3.73195e-15	2.57053	-2.67879e-10
143886319	chr8:143886319:C:T	1.05467e-17	-2.0784	-1.21994
143886640	chr8:143886640:C:T	5.06718e-17	-1.72878	-2.67879e-10
143886938	chr8:143886938:C:T	2.7723e-17	-1.16671	-1.16518
143887299	chr8:143887299:G:T	2.48805e-16	-3.51524e-10	-0.137483
143887531	chr8:143887531:T:C	5.23178e-17	-0.798277	-0.898537
143887590	chr8:143887590:G:A	1.01565e-17	-2.12652	-1.20952
143887605	chr8:143887605:A:G	2.15317e-17	-2.00674	-0.577882
143888320	chr8:143888320:C:T	8.60481e-17	-3.51524e-10	-1.19924
143888673	chr8:143888673:C:T	8.646e-17	-3.51524e-10	-1.19447
143888691	chr8:143888691:A:G	8.58959e-17	-3.51524e-10	-1.20101
143888756	chr8:143888756:G:A	8.45671e-17	-3.51524e-10	-1.21661
143888864	chr8:143888864:AC:A	1.4063e-16	-3.51524e-10	-0.708017
143888885	chr8:143888885:G:A	8.62424e-17	-3.51524e-10	-1.19699
143889068	chr8:143889068:G:C	1.9857e-16	-3.51524e-10	-0.363007
143889098	chr8:143889098:A:G	1.12592e-17	-2.05437	-1.1786
143889163	chr8:143889163:G:T	8.66458e-17	-3.51524e-10	-1.19232
143889190	chr8:143889190:G:A	2.82579e-16	-3.51524e-10	-0.0101918
143889392	chr8:143889392:C:T	3.81201e-17	-2.01341	-2.67879e-10
143889570	chr8:143889570:C:T	6.80993e-17	-1.43318	-2.67879e-10
143889583	chr8:143889583:G:A	8.35017e-17	-3.51524e-10	-1.22928
143890021	chr8:143890021:C:T	9.12793e-17	-3.51524e-10	-1.14023
143890073	chr8:143890073:C:T	9.25441e-17	-3.51524e-10	-1.12647
143890140	chr8:143890140:C:A	1.12935e-16	-3.51524e-10	-0.927334
143890287	chr8:143890287:T:C	1.2211e-17	-2.11314	-1.03868
143890494	chr8:143890494:C:G	9.81905e-17	-3.51524e-10	-1.06724
143890620	chr8:143890620:G:A	2.49527e-16	-3.51524e-10	-0.134584
143890649	chr8:143890649:C:T	1.36435e-16	-3.51524e-10	-0.738301
143890746	chr8:143890746:G:A	1.62475e-17	-2.04976	-0.816454
143890861	chr8:143890861:C:T	1.29239e-17	-2.12143	-0.973641
143890936	chr8:143890936:G:A	1.1057e-17	-2.10716	-1.14392
143891074	chr8:143891074:C:T	8.96908e-17	-3.51524e-10	-1.15778
143891127	chr8:143891127:A:G	8.61564e-17	-3.51524e-10	-1.19799
143891323	chr8:143891323:T:C	8.39568e-17	-3.51524e-10	-1.22385
143891651	chr8:143891651:C:T	9.60839e-17	-3.51524e-10	-1.08893
143891697	chr8:143891697:CCAAT:C	1.2092e-17	-2.09716	-1.06445
143891725	chr8:143891725:T:G	1.55372e-16	-3.51524e-10	-0.608326
143891803	chr8:143891803:T:C	1.05903e-17	-2.12279	-1.17142
143891943	chr8:143891943:T:A	2.27283e-16	-3.51524e-10	-0.227953
143892284	chr8:143892284:C:T	9.25228e-17	-3.51524e-10	-1.1267
143892313	chr8:143892313:C:T	6.91118e-17	-1.41842	-2.67879e-10
143892324	chr8:143892324:A:G	4.80762e-17	-1.78136	-2.67879e-10
143892778	chr8:143892778:C:T	6.30761e-16	-3.51524e-10	0.792777
143892790	chr8:143892790:C:T	1.99507e-17	-1.48993	-1.17095
143892951	chr8:143892951:T:C	1.44688e-17	-2.05029	-0.931862
143893132	chr8:143893132:G:A	8.47781e-17	-3.51524e-10	-1.21411
143893426	chr8:143893426:C:T	1.51174e-16	-3.51524e-10	-0.635717
143893497	chr8:143893497:C:G	1.5296e-17	-1.70667	-1.21989
143893506	chr8:143893506:T:C	3.47923e-17	-2.10475	-2.67879e-10
143893825	chr8:143893825:T:C	6.02804e-17	-0.496629	-1.05851
143893838	chr8:143893838:A:G	5.39074e-17	-1.66688	-2.67879e-10
143893954	chr8:143893954:G:A	1.54361e-17	-1.70276	-1.21469
143894462	chr8:143894462:T:C	4.96223e-17	-1.63066	-0.119051
143894892	chr8:143894892:C:T	5.86835e-16	-3.51524e-10	0.720593
143895043	chr8:143895043:A:AG	9.8247e-17	-3.51524e-10	-1.06667
143895159	chr8:143895159:G:A	1.38362e-15	-3.51524e-10	1.57831
143895269	chr8:143895269:T:C	3.91672e-17	-1.98631	-2.67879e-10
143895407	chr8:143895407:G:T	9.09738e-17	-3.51524e-10	-1.14358
143895431	chr8:143895431:CCTTAA:C	4.04671e-16	0.574639	-0.225716
143895467	chr8:143895467:G:A	2.34622e-17	-2.11067	-0.388088
143896245	chr8:143896245:T:A	9.45664e-17	-3.51524e-10	-1.10485
143896563	chr8:143896563:T:G	4.04529e-16	-0.203846	0.55242
143896568	chr8:143896568:C:T	8.62854e-17	-1.19649	-2.67879e-10
143896610	chr8:143896610:T:C	1.09485e-16	-3.51524e-10	-0.958362
143896912	chr8:143896912:G:C	3.00571e-15	3.1806	-0.826483
143896994	chr8:143896994:C:T	9.39708e-17	-3.51524e-10	-1.11117
143897172	chr8:143897172:G:A	1.84042e-14	4.90779	-0.741604
143897265	chr8:143897265:G:GT	8.50418e-17	-3.51524e-10	-1.21101
143897356	chr8:143897356:C:T	9.32113e-17	-3.51524e-10	-1.11928
143897370	chr8:143897370:C:A	3.49543e-13	8.32206	-1.21183
143897718	chr8:143897718:C:T	8.47093e-17	-3.51524e-10	-1.21493
143898152	chr8:143898152:G:A	1.50352e-16	-3.51524e-10	-0.641172
143898275	chr8:143898275:T:C	1.26262e-16	-3.51524e-10	-0.815788
143898286	chr8:143898286:T:C	4.76018e-11	11.1111	0.913175
143898305	chr8:143898305:G:A	6.3243e-13	8.92617	-1.22299
143898424	chr8:143898424:G:A	1.31076e-16	-3.51524e-10	-0.778373
143898585	chr8:143898585:C:T	9.69208e-17	-3.51524e-10	-1.08026
143898639	chr8:143898639:T:C	3.44548e-17	-2.1145	-2.67879e-10
143898705	chr8:143898705:C:T	1.13154e-15	1.37718	-2.67879e-10
143898933	chr8:143898933:G:A	8.65348e-17	-3.51524e-10	-1.1936
143899013	chr8:143899013:T:TA	8.46873e-17	-3.51524e-10	-1.21519
143899015	chr8:143899015:A:T	4.65436e-10	14.2628	0.0415548
143899081	chr8:143899081:T:C	3.15198e-10	14.1092	-0.194612
143899214	chr8:143899214:A:G	1.09538e-16	-3.51524e-10	-0.957875
143899508	chr8:143899508:C:T	3.71404e-17	-2.03945	-2.67879e-10
143899734	chr8:143899734:T:C	3.31485e-10	13.9904	-0.0254362
143899974	chr8:143899974:A:G	6.58812e-13	7.35453	0.389515
143900010	chr8:143900010:C:T	1.59674e-16	-3.51524e-10	-0.581016
143900493	chr8:143900493:A:C	1.59906e-16	0.460765	-1.04033
143900795	chr8:143900795:G:A	2.50516e-10	14.5085	-0.823638
143900801	chr8:143900801:T:C	9.81999e-17	-3.51524e-10	-1.06715
143900900	chr8:143900900:G:A	1.13154e-16	-3.51524e-10	-0.925399
143901268	chr8:143901268:G:A	1.10463e-16	-3.51524e-10	-0.949474
143901452	chr8:143901452:C:T	9.43527e-17	-3.51524e-10	-1.10711
143901696	chr8:143901696:C:T	4.41611e-17	-1.86631	-2.67879e-10
143901726	chr8:143901726:A:C	9.04285e-17	-3.51524e-10	-1.14959
143901813	chr8:143901813:G:A	1.06014e-16	-3.51524e-10	-0.990581
143901908	chr8:143901908:G:A	1.08835e-16	-3.51524e-10	-0.964315
143902021	chr8:143902021:G:A	8.35589e-17	-3.51524e-10	-1.2286
143902204	chr8:143902204:T:C	1.56416e-16	0.338651	-0.940282
143902345	chr8:143902345:C:A	1.00696e-16	-3.51524e-10	-1.04204
143902404	chr8:143902404:A:G	0.00024381	28.6985	-1.2252
143902714	chr8:143902714:C:T	1.10197e-16	-3.51524e-10	-0.951881
143902982	chr8:143902982:T:C	3.64493e-17	-0.834143	-1.22409
143903111	chr8:143903111:T:C	4.50416e-08	19.9255	-1.0488
143903184	chr8:143903184:G:A	9.28725e-17	-3.51524e-10	-1.12292
143903707	chr8:143903707:C:T	1.50037e-16	-3.51524e-10	-0.643266
143903837	chr8:143903837:G:T	8.56458e-17	-3.51524e-10	-1.20393
143904056	chr8:143904056:A:G	6.63181e-17	-0.276867	-1.18282
143904125	chr8:143904125:G:A	1.50313e-16	-3.51524e-10	-0.64143
143904185	chr8:143904185:C:T	8.511e-17	-3.51524e-10	-1.21021
143904724	chr8:143904724:G:A	4.21445e-16	1.60057	-1.21103
143905001	chr8:143905001:A:G	4.71892e-16	-1.12212	1.62472
143905064	chr8:143905064:T:A	5.73398e-17	-0.470939	-1.13422
143905117	chr8:143905117:A:G	5.15182e-17	-0.5544	-1.15781
143905257	chr8:143905257:C:T	1.66877e-16	-3.51524e-10	-0.536894
143905342	chr8:143905342:A:G	1.38201e-16	-3.51524e-10	-0.725442
143905581	chr8:143905581:G:T	1.50801e-16	-3.51524e-10	-0.638191
143905652	chr8:143905652:C:T	1.48677e-16	-3.51524e-10	-0.652372
143905921	chr8:143905921:T:C	8.3561e-17	-3.51524e-10	-1.22857
143906003	chr8:143906003:A:G	8.36696e-17	-3.51524e-10	-1.22728
143906004	chr8:143906004:T:C	8.3512e-17	-3.51524e-10	-1.22916
143906046	chr8:143906046:C:T	2.87331e-16	1.10916	-1.10267
143906213	chr8:143906213:T:A	8.51501e-17	-3.51524e-10	-1.20973
143906234	chr8:143906234:G:A	8.46487e-17	-3.51524e-10	-1.21564
143906586	chr8:143906586:G:A	3.43543e-17	-2.11742	-2.67879e-10
143907009	chr8:143907009:T:C	8.55051e-17	-3.51524e-10	-1.20557
143907167	chr8:143907167:A:G	2.16972e-16	-3.51524e-10	-0.274382
143907271	chr8:143907271:T:C	1.58738e-16	-3.51524e-10	-0.586898
143907320	chr8:143907320:G:A	1.13689e-16	-0.920686	-2.67879e-10
143907896	chr8:143907896:C:T	6.88053e-15	-3.51524e-10	3.1823
143908245	chr8:143908245:G:A	8.44931e-17	-3.51524e-10	-1.21748
143908588	chr8:143908588:C:T	8.37122e-17	-3.51524e-10	-1.22677
143908663	chr8:143908663:A:T	1.02697e-15	1.28021	-2.67879e-10
143908991	chr8:143908991:C:T	5.81954e-17	-1.59034	-2.67879e-10
143910115	chr8:143910115:T:C	3.62373e-07	22.1135	-1.15166
143910351	chr8:143910351:G:A	4.20054e-16	0.386232	-2.67879e-10
143910788	chr8:143910788:A:G	2.00074e-07	21.249	-0.881183
143911032	chr8:143911032:A:G	2.56655e-07	21.5212	-0.904352
143911054	chr8:143911054:T:C	8.35396e-17	-3.51524e-10	-1.22883
143911528	chr8:143911528:C:T	1.27844e-15	-0.640911	2.14015
143911610	chr8:143911610:C:T	1.98188e-15	-0.556075	2.49373
143911936	chr8:143911936:C:A	9.77958e-16	1.23132	-2.67879e-10
143911940	chr8:143911940:A:G	1.19389e-09	16.0758	-0.829446
143912060	chr8:143912060:CA:C	8.46626e-17	-3.51524e-10	-1.21548
143912074	chr8:143912074:A:G	1.07405e-16	-3.51524e-10	-0.977541
143912087	chr8:143912087:G:A	1.36989e-16	-3.51524e-10	-0.73425
143912403	chr8:143912403:G:A	8.35868e-17	-3.51524e-10	-1.22826
143912432	chr8:143912432:ACGGCACGATACCAGACACGGCAGGATGATGCCAGACCCAGCACGATGCCAGGCACGGCACGATACCAGACCCAGCACGATACCAGGCC:A	7.62806e-16	-0.245046	1.2279
143912450	chr8:143912450:C:T	9.73889e-17	-3.51524e-10	-1.07544
143912487	chr8:143912487:C:T	1.4663e-16	-3.51524e-10	-0.666241
143912510	chr8:143912510:G:A	0.00101902	30.0425	-1.13907
143912625	chr8:143912625:C:T	0.00281276	31.1431	-1.22431
143913053	chr8:143913053:C:T	0.00229108	30.9413	-1.22768
143913166	chr8:143913166:C:T	1.51815e-16	-3.51524e-10	-0.631491
143913454	chr8:143913454:C:T	1.29182e-16	-3.51524e-10	-0.79293
143913507	chr8:143913507:G:A	4.02171e-16	1.53012	-1.1874
143913713	chr8:143913713:C:T	2.74279e-17	-1.59236	-0.750225
143913766	chr8:143913766:A:T	3.12442e-17	-1.5987	-0.613619
143914090	chr8:143914090:GC:G	8.69867e-17	-3.51524e-10	-1.1884
143914177	chr8:143914177:T:C	6.14006e-16	-3.51524e-10	0.765854
143914310	chr8:143914310:C:T	8.40044e-17	-3.51524e-10	-1.22328
143914397	chr8:143914397:C:T	8.72177e-17	-3.51524e-10	-1.18574
143914454	chr8:143914454:G:A	3.73783e-16	-3.51524e-10	0.269526
143914700	chr8:143914700:G:A	6.28384e-16	-3.51524e-10	0.789001
143915294	chr8:143915294:A:G	0.00792096	32.1711	-1.21697
143915423	chr8:143915423:G:A	8.61274e-17	-3.51524e-10	-1.19832
143915865	chr8:143915865:AC:A	8.24942e-15	-3.51524e-10	3.36375
143915891	chr8:143915891:G:A	1.1733e-16	-3.51524e-10	-0.889161
143916419	chr8:143916419:C:T	1.68341e-16	-3.51524e-10	-0.528159
143916573	chr8:143916573:C:T	8.35536e-17	-3.51524e-10	-1.22866
143916616	chr8:143916616:G:A	1.53915e-16	-0.617748	-2.67879e-10
143916711	chr8:143916711:G:A	3.63635e-17	-2.06058	-2.67879e-10
143917008	chr8:143917008:T:C	0.00473701	31.6639	-1.2239
143917908	chr8:143917908:C:T	1.63113e-15	-3.51524e-10	1.74288
143917935	chr8:143917935:T:C	0.000354267	29.0414	-1.19445
143918101	chr8:143918101:G:A	8.67042e-17	-1.19165	-2.67879e-10
143918193	chr8:143918193:T:C	4.70536e-05	27.0348	-1.20664
143918222	chr8:143918222:C:G	2.72041e-15	-3.51524e-10	2.25439
143918694	chr8:143918694:A:G	0.00779951	31.3374	-0.398675
143918901	chr8:143918901:G:A	1.43831e-17	-2.12242	-0.865677
143919156	chr8:143919156:C:T	0.0452094	33.9239	-1.228
143919483	chr8:143919483:G:A	9.66693e-17	-3.51524e-10	-1.08285
143919775	chr8:143919775:G:A	1.34272e-16	-3.51524e-10	-0.754286
143919807	chr8:143919807:G:A	9.13597e-17	-3.51524e-10	-1.13935
143919855	chr8:143919855:G:A	5.31705e-16	-3.51524e-10	0.621938
143919876	chr8:143919876:G:A	2.02229e-16	-3.51524e-10	-0.34475
143919926	chr8:143919926:G:A	2.47693e-16	-3.51524e-10	-0.141959
143920044	chr8:143920044:A:T	1.95633e-17	-1.6328	-1.04769
143920386	chr8:143920386:G:A	1.68169e-16	-3.51524e-10	-0.52918
143920748	chr8:143920748:C:T	9.28487e-17	-3.51524e-10	-1.12318
143921001	chr8:143921001:G:C	1.19297e-17	-1.98565	-1.18947
143921326	chr8:143921326:C:T	0.0287156	33.3827	-1.14063
143921502	chr8:143921502:G:A	8.66557e-17	-3.51524e-10	-1.19221
143921796	chr8:143921796:G:A	7.35666e-16	1.75801	-0.811384
143921809	chr8:143921809:C:T	1.2797e-16	-3.51524e-10	-0.802358
143921861	chr8:143921861:A:G	0.0241243	33.258	-1.19017
143921941	chr8:143921941:G:C	1.12213e-16	-3.51524e-10	-0.933749
143922095	chr8:143922095:G:A	9.1001e-17	-3.51524e-10	-1.14328
143922240	chr8:143922240:T:G	0.10724	34.7376	-1.17793
143922430	chr8:143922430:G:A	0.147905	35.0568	-1.17565
143922663	chr8:143922663:G:A	1.08929e-15	1.33913	-2.67879e-10
143922669	chr8:143922669:C:T	8.69903e-17	-3.51524e-10	-1.18835
143923172	chr8:143923172:C:T	1.1498e-16	-3.51524e-10	-0.909393
143923352	chr8:143923352:G:A	1.70797e-16	-3.51524e-10	-0.513675
143923488	chr8:143923488:C:T	0.0268076	33.3821	-1.2088
143923615	chr8:143923615:G:A	5.63497e-17	-1.62257	-2.67879e-10
143923759	chr8:143923759:G:A	0.035555	33.685	-1.22929
143924001	chr8:143924001:C:T	0.0382191	33.7542	-1.22624
143924022	chr8:143924022:A:G	0.0362071	33.6819	-1.208
143924064	chr8:143924064:C:T	9.03301e-17	-3.51524e-10	-1.15068
143924346	chr8:143924346:C:T	1.8178e-17	-1.74376	-1.01018
143924613	chr8:143924613:C:T	8.40174e-17	-3.51524e-10	-1.22313
143924764	chr8:143924764:G:A	4.12066e-16	-3.51524e-10	0.367032
143925249	chr8:143925249:C:T	0.0262177	33.3599	-1.20887
143925285	chr8:143925285:C:T	8.54376e-17	-3.51524e-10	-1.20636
143925294	chr8:143925294:C:T	2.83268e-16	-3.51524e-10	-0.00775699
143925453	chr8:143925453:C:T	0.00481415	31.684	-1.22782
143925706	chr8:143925706:G:A	9.65056e-17	-3.51524e-10	-1.08455
143926153	chr8:143926153:C:T	0.0301524	33.5156	-1.2247
143926434	chr8:143926434:T:C	0.0307569	33.5219	-1.21113
143926489	chr8:143926489:G:A	1.47902e-16	-3.51524e-10	-0.657598
143926572	chr8:143926572:G:A	0.0336755	33.6135	-1.21214
143926641	chr8:143926641:G:A	0.0317547	33.5515	-1.2088
143926722	chr8:143926722:T:C	1.35816e-16	-3.51524e-10	-0.742846
143926768	chr8:143926768:G:A	1.04064e-16	-3.51524e-10	-1.00915
143926863	chr8:143926863:T:C	0.00530285	31.7082	-1.15534
143927053	chr8:143927053:T:C	1.08307e-16	-3.51524e-10	-0.969184
143927138	chr8:143927138:G:A	8.40685e-17	-3.51524e-10	-1.22252
143927143	chr8:143927143:T:C	0.0390209	33.754	-1.20524
143927204	chr8:143927204:T:C	0.0317882	33.5527	-1.20896
143927341	chr8:143927341:T:C	0.0331318	33.5905	-1.20537
143927420	chr8:143927420:C:T	0.0234634	33.2492	-1.20913
143927449	chr8:143927449:G:A	2.42612e-17	-1.27321	-1.19207
143927616	chr8:143927616:A:G	0.0325712	33.5794	-1.21138
143927792	chr8:143927792:C:T	1.15944e-16	-0.901044	-2.67879e-10
143927875	chr8:143927875:C:T	1.14084e-17	-1.99113	-1.22867
143928005	chr8:143928005:C:T	1.32888e-17	-1.91073	-1.1565
143928115	chr8:143928115:A:G	0.00446782	31.5579	-1.1764
143928227	chr8:143928227:C:T	1.89905e-16	-3.51524e-10	-0.407625
143928368	chr8:143928368:G:A	0.0316396	33.5575	-1.21843
143928704	chr8:143928704:T:C	1.13673e-16	-3.51524e-10	-0.920829
143928779	chr8:143928779:G:A	1.94297e-17	-1.49757	-1.18978
143929171	chr8:143929171:G:A	1.63913e-16	-3.51524e-10	-0.554816
143929338	chr8:143929338:T:C	1.35692e-16	-3.51524e-10	-0.743761
143929609	chr8:143929609:G:A	0.000963077	30.0234	-1.17635
143929737	chr8:143929737:G:A	9.93101e-15	3.54927	-2.67879e-10
143930017	chr8:143930017:C:T	8.38861e-17	-3.51524e-10	-1.22469
143930208	chr8:143930208:C:T	2.86764e-16	-3.51524e-10	0.00450823
143930378	chr8:143930378:G:A	3.79204e-16	1.50842	-1.2245
143930692	chr8:143930692:G:A	9.1038e-17	-3.51524e-10	-1.14287
143930908	chr8:143930908:G:A	8.35705e-17	-3.51524e-10	-1.22846
143931061	chr8:143931061:G:A	1.13439e-17	-2.1272	-1.09827
143931621	chr8:143931621:C:T	8.69675e-17	-3.51524e-10	-1.18862
143932277	chr8:143932277:C:T	8.95795e-17	-3.51524e-10	-1.15902
143932622	chr8:143932622:T:C	0.00388688	31.2594	-1.01719
143932824	chr8:143932824:C:T	3.54905e-17	-2.08489	-2.67879e-10
143933019	chr8:143933019:G:A	0.00112963	30.2356	-1.22913
143933157	chr8:143933157:G:A	9.02903e-17	-3.51524e-10	-1.15112
143933241	chr8:143933241:G:A	9.55214e-17	-3.51524e-10	-1.0948
143933366	chr8:143933366:C:T	0.00116959	30.1763	-1.13503
143933712	chr8:143933712:T:C	1.04953e-16	-3.51524e-10	-1.00064
143933779	chr8:143933779:G:A	0.000338732	29.0282	-1.22613
143933821	chr8:143933821:A:G	0.00180722	30.7051	-1.22869
143933844	chr8:143933844:C:T	8.52185e-17	-3.51524e-10	-1.20893
143934025	chr8:143934025:C:T	1.03622e-16	-3.51524e-10	-1.0134
143934275	chr8:143934275:A:T	0.00118329	30.2747	-1.22179
143934392	chr8:143934392:A:G	0.00096203	30.0744	-1.22845
143934516	chr8:143934516:C:T	8.80552e-17	-3.51524e-10	-1.17619
143934538	chr8:143934538:C:T	0.00165527	30.6122	-1.22358
143934868	chr8:143934868:C:T	3.45274e-17	-2.1124	-2.67879e-10
143934901	chr8:143934901:C:T	3.18957e-16	-3.51524e-10	0.110907
143935188	chr8:143935188:G:A	3.40862e-17	-2.12526	-2.67879e-10
143935442	chr8:143935442:A:G	0.00127691	30.272	-1.14296
143935718	chr8:143935718:G:A	7.42998e-16	-3.51524e-10	0.956542
143936137	chr8:143936137:A:G	0.000980555	29.8096	-0.944587
143936167	chr8:143936167:C:T	8.84317e-16	-3.51524e-10	1.13066
143936177	chr8:143936177:T:C	1.32449e-16	-3.51524e-10	-0.767956
143936312	chr8:143936312:G:A	9.55757e-17	-3.51524e-10	-1.09423
143936346	chr8:143936346:T:C	0.000679434	29.6927	-1.19453
143936658	chr8:143936658:G:T	6.91725e-17	-1.41755	-2.67879e-10
143937152	chr8:143937152:C:T	8.65685e-17	-3.51524e-10	-1.19321
143937258	chr8:143937258:G:C	9.61669e-17	-3.51524e-10	-1.08807
143938038	chr8:143938038:G:A	0.00106125	29.8858	-0.94174
143938246	chr8:143938246:G:A	3.31516e-16	-3.51524e-10	0.149526
143938298	chr8:143938298:A:G	0.0026387	31.0841	-1.22915
143939561	chr8:143939561:G:A	3.62744e-17	-2.06304	-2.67879e-10
143939781	chr8:143939781:C:T	0.00501848	31.6564	-1.15866
143940026	chr8:143940026:G:A	1.00344e-16	-3.51524e-10	-1.04555
143940256	chr8:143940256:C:G	0.0846677	34.5453	-1.22194
143940481	chr8:143940481:C:G	8.64569e-17	-3.51524e-10	-1.1945
143940564	chr8:143940564:C:T	0.00188449	30.7326	-1.21436
143940866	chr8:143940866:C:T	1.03394e-16	-3.51524e-10	-1.01561
143940876	chr8:143940876:C:T	8.44431e-17	-3.51524e-10	-1.21807
143941853	chr8:143941853:G:A	2.263e-16	-3.51524e-10	-0.23229
143942047	chr8:143942047:T:C	1.11947e-16	-3.51524e-10	-0.936124
143942712	chr8:143942712:A:C	1.17935e-14	3.72115	-2.67879e-10
143942850	chr8:143942850:G:A	1.01821e-16	-3.51524e-10	-1.03093
143943111	chr8:143943111:T:G	2.92098e-16	-3.51524e-10	0.0229388
143943116	chr8:143943116:C:T	3.01496e-16	-3.51524e-10	0.054606
143943719	chr8:143943719:G:A	3.9555e-17	-1.97646	-2.67879e-10
143944186	chr8:143944186:C:T	1.19292e-16	-0.872572	-2.67879e-10
143944923	chr8:143944923:C:G	7.11237e-15	3.21544	-2.67879e-10
143945448	chr8:143945448:C:T	4.07009e-17	-1.9479	-2.67879e-10
143945570	chr8:143945570:G:A	9.46653e-17	-3.51524e-10	-1.1038
143945857	chr8:143945857:G:A	0.00446732	31.6008	-1.21943
143946468	chr8:143946468:G:A	0.00381894	31.4268	-1.20216
143946599	chr8:143946599:A:G	2.74093e-15	-3.51524e-10	2.2619
143946641	chr8:143946641:C:T	8.5095e-17	-3.51524e-10	-1.21038
143947074	chr8:143947074:G:A	1.15026e-16	-3.51524e-10	-0.908988
143947846	chr8:143947846:C:T	7.4122e-17	-1.34844	-2.67879e-10
143948088	chr8:143948088:C:T	2.20221e-15	-3.51524e-10	2.04306
143948378	chr8:143948378:C:T	1.839e-16	-3.51524e-10	-0.439757
143948904	chr8:143948904:C:T	1.25443e-16	-3.51524e-10	-0.822297
143948920	chr8:143948920:T:A	1.28802e-16	-3.51524e-10	-0.795877
143949203	chr8:143949203:C:T	8.39011e-17	-3.51524e-10	-1.22451
143949516	chr8:143949516:C:T	9.78977e-16	-3.51524e-10	1.23236
143949571	chr8:143949571:A:G	0.00113568	30.2177	-1.20581
143949652	chr8:143949652:G:A	1.11866e-16	-3.51524e-10	-0.936851
143949654	chr8:143949654:C:T	2.18515e-15	2.03529	-2.67879e-10
143949955	chr8:143949955:T:G	1.05775e-17	-2.11459	-1.18082
143949987	chr8:143949987:G:A	8.42412e-17	-3.51524e-10	-1.22047
143951130	chr8:143951130:C:T	2.82322e-13	6.9218	-0.0251487
143952282	chr8:143952282:T:C	0.000680577	29.7291	-1.22927
143952396	chr8:143952396:G:T	1.06319e-16	-3.51524e-10	-0.987702
143952414	chr8:143952414:G:A	0.00120643	30.2712	-1.19888
143953704	chr8:143953704:G:C	5.21422e-16	-3.51524e-10	0.602409
143953830	chr8:143953830:G:A	4.07483e-17	-1.94674	-2.67879e-10
143953835	chr8:143953835:G:A	3.6082e-17	-2.06836	-2.67879e-10
143953899	chr8:143953899:G:A	2.76472e-17	-1.15527	-1.17936
143954419	chr8:143954419:T:C	0.000147479	28.164	-1.19344
143954606	chr8:143954606:A:G	8.37909e-17	-3.51524e-10	-1.22583
143955220	chr8:143955220:G:C	4.20335e-17	-1.91568	-2.67879e-10
143955609	chr8:143955609:TG:T	1.26111e-16	-3.51524e-10	-0.816991
143956275	chr8:143956275:G:A	1.90818e-17	-1.83	-0.875418
143956612	chr8:143956612:G:A	8.54823e-17	-3.51524e-10	-1.20584
143956732	chr8:143956732:TC:T	0.00019101	28.2566	-1.02744
143957254	chr8:143957254:C:A	8.93197e-17	-3.51524e-10	-1.16193
143957307	chr8:143957307:G:A	8.51408e-17	-3.51524e-10	-1.20984
143957492	chr8:143957492:C:T	8.49352e-17	-3.51524e-10	-1.21226
143957630	chr8:143957630:T:C	1.81553e-17	-1.5415	-1.21369
143957759	chr8:143957759:C:T	8.60924e-17	-3.51524e-10	-1.19873
143957897	chr8:143957897:C:T	1.06148e-16	-3.51524e-10	-0.989313
143957989	chr8:143957989:C:T	1.42451e-16	-3.51524e-10	-0.695154
143958164	chr8:143958164:C:CTG	1.83347e-05	26.1149	-1.22921
143958236	chr8:143958236:G:A	1.44101e-16	-3.51524e-10	-0.683637
143958433	chr8:143958433:G:A	1.09137e-16	-3.51524e-10	-0.961548
143958463	chr8:143958463:C:T	7.24634e-17	-1.37107	-2.67879e-10
143958499	chr8:143958499:C:G	1.37757e-16	-3.51524e-10	-0.728658
143958643	chr8:143958643:T:TC	1.64718e-16	-3.51524e-10	-0.549914
143959566	chr8:143959566:G:A	1.57885e-12	9.27935	-0.661294
143959591	chr8:143959591:G:A	1.14082e-17	-2.09334	-1.12647
143959608	chr8:143959608:C:T	9.58676e-14	7.03762	-1.22104
143959768	chr8:143959768:G:A	1.92246e-16	-3.51524e-10	-0.395374
143960684	chr8:143960684:G:A	2.4974e-05	26.4201	-1.22544
143960942	chr8:143960942:G:A	1.01946e-16	-3.51524e-10	-1.02971
143960948	chr8:143960948:G:A	3.40276e-17	-2.12698	-2.67879e-10
143961042	chr8:143961042:A:G	1.00378e-16	-1.04521	-2.67879e-10
143961174	chr8:143961174:A:G	3.0951e-05	26.5938	-1.18453
143961251	chr8:143961251:A:G	1.1216e-16	-3.51524e-10	-0.93422
143961311	chr8:143961311:C:T	4.12051e-17	-1.93559	-2.67879e-10
143961315	chr8:143961315:T:G	2.03163e-16	-3.51524e-10	-0.340144
143962447	chr8:143962447:T:C	1.371e-05	25.6732	-1.07821
143963400	chr8:143963400:G:A	6.31605e-17	-1.50847	-2.67879e-10
143963405	chr8:143963405:T:A	1.04407e-05	25.5513	-1.22868
143964794	chr8:143964794:C:G	3.80724e-16	-3.51524e-10	0.287923
143965232	chr8:143965232:T:C	1.33559e-05	25.7977	-1.22885
143965912	chr8:143965912:G:A	5.76372e-17	-1.59998	-2.67879e-10
143965940	chr8:143965940:T:C	9.90382e-06	25.3917	-1.12189
143966162	chr8:143966162:A:G	8.66832e-17	-3.51524e-10	-1.19189
143966399	chr8:143966399:C:G	2.62001e-06	24.1693	-1.22922
143966639	chr8:143966639:C:T	1.98557e-16	-3.51524e-10	-0.363076
143967636	chr8:143967636:A:G	1.28503e-15	-3.51524e-10	1.50439
143967775	chr8:143967775:T:C	1.579e-16	0.380187	-0.972375
143967833	chr8:143967833:A:G	2.28533e-16	-0.222469	-2.67879e-10
143968168	chr8:143968168:T:C	3.19369e-17	-1.91861	-0.27178
143968636	chr8:143968636:T:C	1.85176e-16	-3.51524e-10	-0.432846
143968832	chr8:143968832:A:G	1.58991e-16	-3.51524e-10	-0.585301
143969375	chr8:143969375:A:G	1.49203e-07	20.4923	-0.417863
143969405	chr8:143969405:C:T	1.09005e-15	-3.51524e-10	1.33983
143969713	chr8:143969713:G:A	1.04034e-16	-3.51524e-10	-1.00944
143969806	chr8:143969806:G:A	8.57495e-17	-3.51524e-10	-1.20272
143969819	chr8:143969819:C:T	8.36748e-17	-3.51524e-10	-1.22721
143969936	chr8:143969936:C:T	9.9947e-06	25.208	-0.929105
143970182	chr8:143970182:C:T	1.12897e-16	-3.51524e-10	-0.927674
143970581	chr8:143970581:A:G	6.36822e-06	24.9737	-1.14548
143971089	chr8:143971089:C:T	1.59928e-15	-3.51524e-10	1.72316
143971628	chr8:143971628:C:T	2.62018e-16	-3.51524e-10	-0.085737
143972419	chr8:143972419:G:A	7.19869e-16	-3.51524e-10	0.924919
143972494	chr8:143972494:C:T	1.95099e-05	24.4019	0.545935
143972679	chr8:143972679:T:A	1.13419e-16	-3.51524e-10	-0.923063
143973019	chr8:143973019:A:G	9.86465e-06	25.2743	-1.00843
143973125	chr8:143973125:C:T	8.59751e-17	-3.51524e-10	-1.20009
143973911	chr8:143973911:C:T	8.37622e-17	-3.51524e-10	-1.22617
143975344	chr8:143975344:C:T	1.01735e-16	-3.51524e-10	-1.03178
143975883	chr8:143975883:C:T	1.677e-16	-3.51524e-10	-0.531973
143976072	chr8:143976072:C:G	2.26472e-16	-3.51524e-10	-0.231531
143976168	chr8:143976168:A:C	4.09645e-05	26.6362	-0.9466
143976177	chr8:143976177:G:A	4.74947e-05	26.8461	-1.00857
143976626	chr8:143976626:G:C	8.39063e-17	-3.51524e-10	-1.22445
143976946	chr8:143976946:G:T	5.54845e-17	-0.995053	-0.642993
143977310	chr8:143977310:G:A	8.44677e-05	27.1637	-0.750456
143977553	chr8:143977553:G:A	1.61575e-16	-3.51524e-10	-0.569181
143977857	chr8:143977857:G:T	1.02076e-16	-3.51524e-10	-1.02843
143978315	chr8:143978315:G:T	2.36827e-16	-3.51524e-10	-0.186821
143980087	chr8:143980087:C:T	2.56781e-16	0.727685	-0.833613
143980218	chr8:143980218:G:T	8.36938e-17	-3.51524e-10	-1.22699
143980519	chr8:143980519:C:T	1.18348e-16	-3.51524e-10	-0.880523
143980866	chr8:143980866:C:A	1.81034e-17	-1.91504	-0.843015
143981192	chr8:143981192:G:A	8.77019e-17	-3.51524e-10	-1.18021
143982085	chr8:143982085:G:A	7.58051e-06	24.7571	-0.754686
143982332	chr8:143982332:GGCGT:G	6.53287e-16	0.827866	-2.67879e-10
143982469	chr8:143982469:G:A	1.05717e-16	-3.51524e-10	-0.993383
143982563	chr8:143982563:G:A	2.88268e-16	0.00973862	-2.67879e-10
143983531	chr8:143983531:G:A	2.56979e-16	-3.51524e-10	-0.105156
143983684	chr8:143983684:C:T	2.75107e-16	0.845362	-0.882353
143983700	chr8:143983700:A:G	3.50232e-09	17.526	-1.20344
143983746	chr8:143983746:G:A	1.15006e-16	-3.51524e-10	-0.909168
143983869	chr8:143983869:A:G	4.51992e-05	26.7858	-0.997856
143984145	chr8:143984145:G:A	2.40785e-16	-3.51524e-10	-0.170244
143984184	chr8:143984184:G:T	2.04346e-15	0.827496	1.14075
143984371	chr8:143984371:T:C	4.32077e-16	0.560708	-0.146255
143984498	chr8:143984498:G:T	1.01864e-16	-3.51524e-10	-1.03051
143984818	chr8:143984818:A:G	4.73943e-08	19.6779	-0.750323
143985257	chr8:143985257:T:C	3.34435e-05	26.4612	-0.974505
143985270	chr8:143985270:G:A	1.73797e-16	-3.51524e-10	-0.496262
143985944	chr8:143985944:G:A	4.00106e-05	26.6525	-0.986446
143987456	chr8:143987456:C:T	5.58581e-05	26.9609	-0.961225
143987661	chr8:143987661:G:A	4.01139e-05	26.7746	-1.10599
143988060	chr8:143988060:A:G	3.7217e-09	17.454	-1.07073
143989244	chr8:143989244:T:C	7.61228e-08	20.3063	-0.90481
143989490	chr8:143989490:G:T	3.29702e-16	-3.51524e-10	0.144037
143989817	chr8:143989817:G:A	2.57111e-16	-3.51524e-10	-0.104643
143990799	chr8:143990799:C:T	2.86127e-15	0.76545	1.53942
143990936	chr8:143990936:G:A	1.03636e-16	-3.51524e-10	-1.01326
143992119	chr8:143992119:T:C	3.18704e-16	-3.51524e-10	0.110112
143992685	chr8:143992685:C:T	5.05969e-05	26.7282	-0.827455
143992920	chr8:143992920:A:G	2.22305e-16	-3.51524e-10	-0.250101
143993299	chr8:143993299:G:T	3.24225e-05	26.2718	-0.816124
143993680	chr8:143993680:G:A	1.08424e-15	2.32224	-0.987758
143993701	chr8:143993701:C:T	6.33817e-16	-3.51524e-10	0.797609
143994321	chr8:143994321:AG:A	5.32193e-05	26.7956	-0.844306
143994386	chr8:143994386:C:T	9.17461e-17	-3.51524e-10	-1.13513
143994428	chr8:143994428:A:G	3.40465e-17	-2.12642	-2.67879e-10
143994563	chr8:143994563:T:A	1.13094e-16	-3.51524e-10	-0.92593
143994763	chr8:143994763:G:T	2.1081e-16	-0.930899	0.627708
143995366	chr8:143995366:C:T	3.24458e-07	19.4913	1.35996
143995393	chr8:143995393:G:A	1.67955e-17	-2.03739	-0.795649
143995638	chr8:143995638:G:A	3.3933e-07	19.4313	1.46474
143995957	chr8:143995957:C:T	6.30713e-16	-3.51524e-10	0.792701
143995983	chr8:143995983:G:A	3.91211e-05	26.5324	-0.888862
143996067	chr8:143996067:C:T	2.21788e-16	-3.51524e-10	-0.252429
143996212	chr8:143996212:CTA:C	1.0059e-16	-3.51524e-10	-1.0431
143996235	chr8:143996235:T:C	2.55234e-05	26.421	-1.20448
143996726	chr8:143996726:T:C	1.48769e-16	-3.51524e-10	-0.651753
143997343	chr8:143997343:C:T	1.76449e-15	0.863793	0.957672
143997574	chr8:143997574:TC:T	5.03454e-08	19.7877	-0.799703
143997820	chr8:143997820:T:C	5.13947e-05	25.8545	0.061857
143998254	chr8:143998254:G:A	1.28857e-16	-3.51524e-10	-0.795449
143999580	chr8:143999580:G:A	1.76326e-16	-3.51524e-10	-0.481817
144000141	chr8:144000141:C:T	8.80911e-17	-3.51524e-10	-1.17578
144000186	chr8:144000186:G:A	8.48129e-17	-3.51524e-10	-1.2137
144000188	chr8:144000188:G:A	5.25937e-16	-3.51524e-10	0.611031
144000392	chr8:144000392:A:G	2.03533e-16	-3.51524e-10	-0.338322
144000513	chr8:144000513:A:G	2.72669e-05	26.1065	-0.823975
144000608	chr8:144000608:C:T	3.29622e-16	-3.51524e-10	0.143797
144000863	chr8:144000863:G:A	8.65083e-17	-3.51524e-10	-1.19391
144001249	chr8:144001249:T:C	3.58146e-07	19.5402	1.40984
144001463	chr8:144001463:T:C	2.25725e-05	25.839	-0.745355
144001535	chr8:144001535:C:T	3.19628e-07	19.2396	1.59664
144001577	chr8:144001577:G:A	9.23341e-17	-3.51524e-10	-1.12874
144001645	chr8:144001645:A:G	2.90969e-05	26.1852	-0.837735
144001871	chr8:144001871:TAC:T	1.1151e-16	-0.940034	-2.67879e-10
144002406	chr8:144002406:T:G	2.6121e-05	25.9283	-0.688656
144003386	chr8:144003386:G:A	1.14956e-16	-0.909601	-2.67879e-10
144003627	chr8:144003627:A:G	3.45232e-17	-2.11252	-2.67879e-10
144005133	chr8:144005133:T:C	3.5126e-05	26.3341	-0.798332
144005300	chr8:144005300:C:A	4.01256e-16	-3.51524e-10	0.340449
144005367	chr8:144005367:A:C	1.74132e-16	-3.51524e-10	-0.494339
144006034	chr8:144006034:G:T	9.23766e-17	-3.51524e-10	-1.12828
144006278	chr8:144006278:C:T	8.96359e-17	-3.51524e-10	-1.15839
144006763	chr8:144006763:C:T	1.26017e-16	-3.51524e-10	-0.81773
144006934	chr8:144006934:C:T	6.46792e-16	-3.51524e-10	0.817874
144007080	chr8:144007080:A:G	3.4447e-05	26.299	-0.78272
144007818	chr8:144007818:G:A	2.21788e-16	-3.51524e-10	-0.252429
144008445	chr8:144008445:A:T	8.73397e-17	-3.51524e-10	-1.18435
144009252	chr8:144009252:C:G	6.57061e-16	-3.51524e-10	0.833626
144010325	chr8:144010325:T:C	7.12079e-05	27.0467	-0.804257
144010938	chr8:144010938:A:T	2.11861e-16	-3.51524e-10	-0.298219
144011175	chr8:144011175:C:T	1.71132e-16	-3.51524e-10	-0.511713
144011613	chr8:144011613:T:C	1.27794e-16	-3.51524e-10	-0.803735
144012439	chr8:144012439:G:A	8.42168e-17	-3.51524e-10	-1.22076
144012448	chr8:144012448:T:C	1.09791e-16	-3.51524e-10	-0.95557
144012708	chr8:144012708:T:C	5.60169e-16	1.35944	-0.685348
144012839	chr8:144012839:G:T	2.16286e-16	-3.51524e-10	-0.277547
144013155	chr8:144013155:C:CCTAG	2.16097e-16	-3.51524e-10	-0.278423
144013511	chr8:144013511:C:T	1.05258e-16	-3.51524e-10	-0.997733
144013586	chr8:144013586:T:C	1.01956e-16	-3.51524e-10	-1.02961
144013616	chr8:144013616:T:C	8.35015e-17	-3.51524e-10	-1.22929
144013864	chr8:144013864:G:A	2.95125e-16	1.10619	-1.07295
144014819	chr8:144014819:G:A	1.03581e-16	-3.51524e-10	-1.0138
144015043	chr8:144015043:T:A	8.35674e-17	-3.51524e-10	-1.2285
144015994	chr8:144015994:G:A	1.08204e-16	-3.51524e-10	-0.97013
144016018	chr8:144016018:C:T	2.05274e-16	-3.51524e-10	-0.329805
144016387	chr8:144016387:G:A	1.86703e-16	-3.51524e-10	-0.424631
144016432	chr8:144016432:C:T	7.88925e-16	0.180925	0.835596
144016697	chr8:144016697:G:A	1.89142e-16	-3.51524e-10	-0.411654
144016760	chr8:144016760:C:T	9.03705e-17	-3.51524e-10	-1.15023
144016883	chr8:144016883:C:T	1.312e-15	0.0299546	1.4952
144017034	chr8:144017034:T:C	8.38797e-17	-3.51524e-10	-1.22477
144017157	chr8:144017157:C:T	1.12407e-16	-3.51524e-10	-0.932029
144017249	chr8:144017249:C:G	2.21788e-16	-3.51524e-10	-0.252429
144018265	chr8:144018265:G:A	1.13098e-16	0.168229	-1.09412
144018377	chr8:144018377:G:A	1.04536e-16	-3.51524e-10	-1.00462
144018407	chr8:144018407:A:G	1.00872e-16	-3.51524e-10	-1.0403
144018458	chr8:144018458:G:A	1.59994e-16	-3.51524e-10	-0.579015
144018482	chr8:144018482:C:T	1.03409e-16	-3.51524e-10	-1.01546
144018484	chr8:144018484:T:C	4.15695e-16	-3.51524e-10	0.3758
144018497	chr8:144018497:G:A	1.03455e-16	-3.51524e-10	-1.01502
144018632	chr8:144018632:C:T	7.57467e-16	-3.51524e-10	0.975829
144018753	chr8:144018753:T:C	1.77294e-05	25.0061	-0.15398
144018939	chr8:144018939:G:A	1.03624e-16	-3.51524e-10	-1.01338
144019288	chr8:144019288:C:G	8.38699e-17	-3.51524e-10	-1.22488
144019290	chr8:144019290:C:T	9.43184e-17	-3.51524e-10	-1.10747
144020250	chr8:144020250:C:T	5.20135e-16	-3.51524e-10	0.599939
144020809	chr8:144020809:C:G	9.823e-17	-3.51524e-10	-1.06684
144024628	chr8:144024628:C:T	2.35338e-16	-3.51524e-10	-0.193128
144025146	chr8:144025146:C:T	1.31602e-16	-3.51524e-10	-0.774367
144025789	chr8:144025789:G:A	1.07949e-17	-2.12445	-1.15063
144025851	chr8:144025851:CT:C	1.10832e-16	-3.51524e-10	-0.946137
144026187	chr8:144026187:T:C	1.56464e-17	-2.08524	-0.818674
144026795	chr8:144026795:ATTTC:A	1.25105e-16	-3.51524e-10	-0.824995
144027068	chr8:144027068:A:T	1.1714e-17	-2.09038	-1.10299
144027475	chr8:144027475:G:A	1.90101e-16	-3.51524e-10	-0.406593
144027495	chr8:144027495:G:A	1.7535e-17	-1.59172	-1.19823
144027721	chr8:144027721:A:G	9.96018e-17	-3.51524e-10	-1.05297
144027729	chr8:144027729:A:C	2.0475e-13	5.75722	0.818181
144028326	chr8:144028326:C:T	9.46361e-17	-3.51524e-10	-1.10411
144028406	chr8:144028406:G:A	1.55815e-16	-3.51524e-10	-0.605482
144029516	chr8:144029516:G:A	5.57654e-16	-3.51524e-10	0.669588
144029830	chr8:144029830:T:C	9.61364e-17	-3.51524e-10	-1.08838
144029845	chr8:144029845:T:G	1.9021e-16	-3.51524e-10	-0.406021
144030162	chr8:144030162:A:G	1.07957e-17	-2.10168	-1.17333
144030434	chr8:144030434:C:T	1.05726e-17	-2.1047	-1.19119
144030444	chr8:144030444:C:T	8.49336e-17	-3.51524e-10	-1.21228
144030476	chr8:144030476:C:T	1.17691e-17	-2.09313	-1.09554
144031200	chr8:144031200:G:A	9.60094e-17	-3.51524e-10	-1.0897
144031261	chr8:144031261:A:C	9.17866e-17	-3.51524e-10	-1.13468
144032741	chr8:144032741:A:G	1.90447e-16	-3.51524e-10	-0.404779
144033404	chr8:144033404:A:C	1.24816e-16	-3.51524e-10	-0.82731
144033885	chr8:144033885:T:C	8.41476e-17	-3.51524e-10	-1.22158
144033959	chr8:144033959:G:C	8.38659e-17	-3.51524e-10	-1.22493
144034375	chr8:144034375:C:T	8.58387e-17	-3.51524e-10	-1.20168
144034462	chr8:144034462:A:G	8.84599e-17	-3.51524e-10	-1.1716
144034766	chr8:144034766:C:G	1.57404e-15	1.70725	-2.67879e-10
144035078	chr8:144035078:A:C	8.38689e-17	-3.51524e-10	-1.2249
144035265	chr8:144035265:T:C	1.0912e-17	-2.08582	-1.17847
144035614	chr8:144035614:C:A	1.86008e-15	0.590264	1.28396
144036706	chr8:144036706:G:A	9.14299e-17	-0.604755	-0.533823
144037534	chr8:144037534:C:T	6.10258e-15	4.27292	-1.2106
144037658	chr8:144037658:C:G	8.35983e-17	-3.51524e-10	-1.22813
144037679	chr8:144037679:C:T	1.81632e-16	-3.51524e-10	-0.452167
144037680	chr8:144037680:A:G	1.81278e-16	-3.51524e-10	-0.45412
144038002	chr8:144038002:G:A	2.45693e-16	-3.51524e-10	-0.150068
144038103	chr8:144038103:G:A	2.55139e-16	-3.51524e-10	-0.112342
144038163	chr8:144038163:A:G	1.16748e-16	-0.584539	-0.30959
144038186	chr8:144038186:G:C	8.75605e-17	-3.51524e-10	-1.18182
144038503	chr8:144038503:A:G	8.98949e-17	-3.51524e-10	-1.15551
144038611	chr8:144038611:A:G	7.19335e-17	-0.289807	-1.0886
144038622	chr8:144038622:G:A	6.15344e-17	-0.445687	-1.08887
144038631	chr8:144038631:G:T	6.06661e-17	-0.428985	-1.11978
144038635	chr8:144038635:C:T	6.11189e-17	-0.392836	-1.14849
144038636	chr8:144038636:A:G	6.0155e-17	-0.415879	-1.14135
144038665	chr8:144038665:T:C	1.05239e-16	-3.51524e-10	-0.997912
144038975	chr8:144038975:A:G	9.06186e-17	-3.51524e-10	-1.14749
144039438	chr8:144039438:C:G	2.24525e-14	5.58605	-1.22105
144039849	chr8:144039849:A:G	8.37726e-17	-3.51524e-10	-1.22604
144040026	chr8:144040026:C:T	8.35032e-17	-3.51524e-10	-1.22927
144040385	chr8:144040385:C:T	1.16964e-16	-3.51524e-10	-0.892288
144040506	chr8:144040506:C:CAG	2.41842e-16	-3.51524e-10	-0.165867
144040626	chr8:144040626:G:A	2.65126e-16	-3.51524e-10	-0.073945
144040676	chr8:144040676:C:T	5.25423e-17	-1.69253	-2.67879e-10
144041121	chr8:144041121:C:T	1.24298e-16	-3.51524e-10	-0.831471
144041523	chr8:144041523:G:A	7.07634e-16	-3.51524e-10	0.907776
144042466	chr8:144042466:T:C	1.5497e-16	-3.51524e-10	-0.610919
144042630	chr8:144042630:G:A	2.317e-16	-3.51524e-10	-0.208707
144042771	chr8:144042771:C:T	8.46215e-17	-3.51524e-10	-1.21596
144042774	chr8:144042774:C:T	5.87541e-17	-1.58079	-2.67879e-10
144042819	chr8:144042819:T:C	7.69172e-16	1.49637	-0.505208
144043842	chr8:144043842:G:A	6.36334e-17	-1.50101	-2.67879e-10
144044028	chr8:144044028:G:A	9.39203e-17	-3.51524e-10	-1.1117
144044214	chr8:144044214:A:T	8.95724e-17	-3.51524e-10	-1.1591
144044224	chr8:144044224:T:C	9.31422e-17	-3.51524e-10	-1.12002
144044395	chr8:144044395:G:A	1.45439e-16	-3.51524e-10	-0.674392
144044483	chr8:144044483:C:A	7.90092e-16	1.018	-2.67879e-10
144044822	chr8:144044822:G:A	9.72266e-17	-3.51524e-10	-1.07711
144044975	chr8:144044975:G:A	9.71989e-17	-3.51524e-10	-1.07739
144044978	chr8:144044978:G:A	8.7153e-17	-3.51524e-10	-1.18649
144045083	chr8:144045083:G:C	8.52198e-17	-3.51524e-10	-1.20892
144045320	chr8:144045320:C:T	1.28826e-17	-1.94854	-1.14973
144046150	chr8:144046150:G:A	1.14993e-15	-3.51524e-10	1.3933
144046480	chr8:144046480:T:C	2.30581e-17	-1.46644	-1.04969
144046494	chr8:144046494:G:A	1.69422e-16	-3.51524e-10	-0.521759
144046789	chr8:144046789:G:C	1.37138e-16	-3.51524e-10	-0.733165
144047263	chr8:144047263:T:C	1.80428e-16	-3.51524e-10	-0.458821
144047402	chr8:144047402:C:A	1.8777e-16	-3.51524e-10	-0.418932
144047611	chr8:144047611:G:A	1.01814e-15	-3.51524e-10	1.27158
144047959	chr8:144047959:A:G	2.0098e-17	-2.02816	-0.625366
144048488	chr8:144048488:A:G	2.40184e-17	-1.94875	-0.526584
144048542	chr8:144048542:G:T	1.38559e-16	-3.51524e-10	-0.722855
144048569	chr8:144048569:T:A	8.38194e-17	-3.51524e-10	-1.22549
144048782	chr8:144048782:G:A	3.43475e-17	-2.11762	-2.67879e-10
144049096	chr8:144049096:C:T	1.24247e-16	-3.51524e-10	-0.831878
144049772	chr8:144049772:A:G	1.52353e-15	-3.51524e-10	1.67463
144050549	chr8:144050549:A:G	9.73875e-17	-3.51524e-10	-1.07545
144050690	chr8:144050690:C:T	4.34792e-17	-1.88187	-2.67879e-10
144051279	chr8:144051279:T:C	1.67027e-17	-1.74528	-1.0933
144051721	chr8:144051721:G:A	1.77668e-16	-3.51524e-10	-0.474233
144051967	chr8:144051967:G:A	1.18686e-16	-3.51524e-10	-0.877673
144052085	chr8:144052085:G:A	9.67436e-17	-1.08209	-2.67879e-10
144053248	chr8:144053248:G:A	4.65518e-17	-1.81359	-2.67879e-10
144053358	chr8:144053358:G:A	1.24055e-16	-3.51524e-10	-0.833422
144053753	chr8:144053753:G:A	1.32008e-16	-3.51524e-10	-0.771285
144054107	chr8:144054107:T:C	1.13742e-16	-1.88594	0.965725
144054407	chr8:144054407:G:A	9.27568e-17	-3.51524e-10	-1.12417
144054611	chr8:144054611:G:A	8.96969e-17	-3.51524e-10	-1.15771
144055415	chr8:144055415:A:G	8.1629e-16	-0.637376	1.688
144055885	chr8:144055885:G:A	8.63292e-17	-3.51524e-10	-1.19598
144055998	chr8:144055998:G:A	1.73491e-17	-1.67964	-1.12097
144056447	chr8:144056447:G:A	1.30542e-16	-3.51524e-10	-0.782454
144056712	chr8:144056712:C:A	6.23441e-17	-1.52148	-2.67879e-10
144056903	chr8:144056903:T:G	2.63566e-16	-3.51524e-10	-0.0798472
144057076	chr8:144057076:G:A	1.87695e-17	-1.64326	-1.07866
144057241	chr8:144057241:C:T	1.11776e-16	-3.51524e-10	-0.937652
144057818	chr8:144057818:G:A	1.04706e-16	-3.51524e-10	-1.003
144057952	chr8:144057952:T:C	9.9311e-17	-3.51524e-10	-1.05589
144058080	chr8:144058080:C:T	9.72481e-15	4.61758	-1.08929
144058383	chr8:144058383:G:A	9.17744e-17	-3.51524e-10	-1.13482
144059041	chr8:144059041:C:T	9.11204e-17	-3.51524e-10	-1.14197
144059941	chr8:144059941:C:T	1.23594e-14	4.65878	-0.890764
144060256	chr8:144060256:C:T	1.11449e-15	-3.51524e-10	1.362
144060562	chr8:144060562:C:T	2.97605e-14	5.59654	-0.949757
144060846	chr8:144060846:A:G	9.27472e-17	-3.51524e-10	-1.12427
144060998	chr8:144060998:G:A	5.63964e-15	3.91026	-0.926833
144061160	chr8:144061160:C:T	9.38732e-17	-3.51524e-10	-1.11221
144061299	chr8:144061299:G:A	9.60052e-17	-3.51524e-10	-1.08975
144061363	chr8:144061363:C:A	1.10815e-16	-3.51524e-10	-0.946289
144061942	chr8:144061942:C:T	2.34877e-16	-3.51524e-10	-0.19509
144061975	chr8:144061975:G:A	8.45188e-17	-3.51524e-10	-1.21718
144062144	chr8:144062144:T:C	1.37694e-15	-3.51524e-10	1.57347
144062255	chr8:144062255:C:T	8.3713e-17	-3.51524e-10	-1.22676
144062367	chr8:144062367:C:T	8.9897e-17	-3.51524e-10	-1.15549
144062998	chr8:144062998:C:T	1.10796e-14	3.72466	-0.0659529
144063598	chr8:144063598:A:G	5.53723e-16	1.4757	-0.813186
144063603	chr8:144063603:G:A	1.86011e-16	-3.51524e-10	-0.428347
144063740	chr8:144063740:T:C	8.43795e-17	-3.51524e-10	-1.21883
144063745	chr8:144063745:A:G	6.48401e-16	1.69194	-0.871576
144063776	chr8:144063776:G:A	3.58683e-17	-2.0743	-2.67879e-10
144063951	chr8:144063951:C:T	1.76824e-16	-3.51524e-10	-0.478997
144063965	chr8:144063965:G:A	2.16224e-16	-3.51524e-10	-0.277836
144064032	chr8:144064032:G:A	5.91988e-17	-1.57325	-2.67879e-10
144064690	chr8:144064690:A:AG	1.06939e-16	-3.51524e-10	-0.981892
144064765	chr8:144064765:C:T	8.45723e-17	-3.51524e-10	-1.21654
144064779	chr8:144064779:G:A	8.43472e-17	-3.51524e-10	-1.21921
144065087	chr8:144065087:T:C	9.98195e-18	-2.1241	-1.22927
144065249	chr8:144065249:TGTTTGATGGTCTA:T	8.99887e-17	-3.51524e-10	-1.15447
144066605	chr8:144066605:C:A	8.15597e-17	-1.25281	-2.67879e-10
144066731	chr8:144066731:A:G	9.63174e-17	-3.51524e-10	-1.0865
144066753	chr8:144066753:G:A	3.18792e-16	0.110388	-2.67879e-10
144066863	chr8:144066863:G:A	2.98725e-16	0.0453745	-2.67879e-10
144067136	chr8:144067136:T:G	1.56128e-16	-0.603477	-2.67879e-10
144067863	chr8:144067863:G:A	9.87154e-17	-1.06191	-2.67879e-10
144068808	chr8:144068808:G:A	8.99887e-17	-3.51524e-10	-1.15447
144068850	chr8:144068850:C:T	9.29617e-17	-3.51524e-10	-1.12196
144068945	chr8:144068945:C:T	8.47126e-17	-3.51524e-10	-1.21489
144069415	chr8:144069415:G:A	8.99887e-17	-3.51524e-10	-1.15447
144069890	chr8:144069890:T:A	1.8272e-15	2.49033	-0.633942
144070264	chr8:144070264:A:G	8.35497e-17	-3.51524e-10	-1.22871
144070360	chr8:144070360:A:C	8.45602e-16	2.02418	-0.93828
144070608	chr8:144070608:C:T	8.97657e-17	-3.51524e-10	-1.15695
144070705	chr8:144070705:G:A	9.41952e-17	-3.51524e-10	-1.10878
144071008	chr8:144071008:C:CATT	8.36969e-17	-3.51524e-10	-1.22695
144071117	chr8:144071117:A:G	1.12832e-16	-3.51524e-10	-0.92825
144071472	chr8:144071472:G:A	1.31304e-16	0.377779	-1.15442
144073555	chr8:144073555:A:C	4.97028e-15	3.45245	-0.595364
144073838	chr8:144073838:G:A	8.8166e-17	-3.51524e-10	-1.17493
144073889	chr8:144073889:A:G	8.41043e-17	-3.51524e-10	-1.22209
144073987	chr8:144073987:A:G	1.4529e-15	2.31614	-0.688976
144073993	chr8:144073993:T:A	9.50297e-16	2.18849	-0.985864
144074998	chr8:144074998:T:A	8.62828e-17	-3.51524e-10	-1.19652
144075037	chr8:144075037:G:T	4.17532e-16	-3.51524e-10	0.380211
144075125	chr8:144075125:T:C	8.61929e-17	-3.51524e-10	-1.19756
144075226	chr8:144075226:T:C	8.89956e-17	-3.51524e-10	-1.16556
144075371	chr8:144075371:T:C	8.73858e-17	-3.51524e-10	-1.18382
144075664	chr8:144075664:C:T	1.01885e-16	-3.51524e-10	-1.0303
144075910	chr8:144075910:A:T	1.31269e-14	4.07521	-0.246939
144076639	chr8:144076639:G:A	1.08502e-17	-2.07823	-1.19174
144076742	chr8:144076742:A:G	9.0886e-17	-3.51524e-10	-1.14454
144076815	chr8:144076815:C:T	8.54125e-17	-3.51524e-10	-1.20666
144076902	chr8:144076902:C:G	8.62816e-17	-3.51524e-10	-1.19653
144076939	chr8:144076939:T:C	8.63141e-17	-3.51524e-10	-1.19616
144077064	chr8:144077064:A:G	8.99895e-17	-3.51524e-10	-1.15446
144077170	chr8:144077170:T:A	8.86042e-17	-3.51524e-10	-1.16997
144077391	chr8:144077391:G:A	8.45501e-17	-3.51524e-10	-1.21681
144077443	chr8:144077443:T:C	8.57566e-17	-3.51524e-10	-1.20264
144077486	chr8:144077486:A:G	2.68036e-14	5.6868	-1.14466
144077621	chr8:144077621:T:C	9.00421e-17	-3.51524e-10	-1.15387
144077656	chr8:144077656:C:T	8.90258e-17	-3.51524e-10	-1.16522
144077730	chr8:144077730:T:C	2.27679e-14	4.196	0.182954
144077963	chr8:144077963:T:C	1.34547e-15	-3.51524e-10	1.55035
144078069	chr8:144078069:C:T	8.66362e-17	-3.51524e-10	-1.19243
144078103	chr8:144078103:CA:C	1.23281e-14	4.0598	-0.294315
144078770	chr8:144078770:G:A	8.65414e-17	-3.51524e-10	-1.19353
144078873	chr8:144078873:C:T	8.41068e-17	-3.51524e-10	-1.22206
144079028	chr8:144079028:C:T	8.41079e-17	-3.51524e-10	-1.22205
144079102	chr8:144079102:C:T	8.3651e-17	-3.51524e-10	-1.2275
144079109	chr8:144079109:C:T	1.04956e-16	-3.51524e-10	-1.00061
144079250	chr8:144079250:G:C	2.58212e-14	4.75403	-0.249233
144079375	chr8:144079375:C:T	9.15014e-17	-3.51524e-10	-1.1378
144080211	chr8:144080211:C:G	9.10853e-17	-3.51524e-10	-1.14235
144080860	chr8:144080860:G:A	1.36422e-16	-3.51524e-10	-0.738397
144081316	chr8:144081316:C:T	1.5057e-14	4.15291	-0.18746
144081463	chr8:144081463:T:C	9.24788e-17	-3.51524e-10	-1.12717
144081509	chr8:144081509:C:A	2.08236e-16	-0.315478	-2.67879e-10
144082184	chr8:144082184:ACT:A	8.50095e-17	-3.51524e-10	-1.21139
144082531	chr8:144082531:G:A	8.37003e-17	-3.51524e-10	-1.22691
144082918	chr8:144082918:G:A	9.19587e-17	-3.51524e-10	-1.13281
144083655	chr8:144083655:C:G	8.69784e-17	-3.51524e-10	-1.18849
144083718	chr8:144083718:T:C	1.0409e-16	-3.51524e-10	-1.0089
144084146	chr8:144084146:C:T	1.64589e-15	-3.51524e-10	1.75188
144084619	chr8:144084619:C:G	3.70426e-14	4.90849	-0.0428204
144084824	chr8:144084824:C:T	2.33841e-14	4.5159	-0.110243
144085313	chr8:144085313:G:A	1.44326e-16	-3.51524e-10	-0.682078
144085569	chr8:144085569:A:G	2.31339e-14	4.67129	-0.276384
144085598	chr8:144085598:A:G	1.22823e-15	-3.51524e-10	1.45918
144085882	chr8:144085882:G:A	1.13827e-16	-3.51524e-10	-0.919467
144086200	chr8:144086200:GTC:G	3.65305e-14	4.87389	-0.0221387
144086240	chr8:144086240:G:A	7.62394e-15	3.66419	-0.379293
144086656	chr8:144086656:G:A	8.65104e-17	-3.51524e-10	-1.19389
144086760	chr8:144086760:C:T	8.47552e-17	-1.21438	-2.67879e-10
144086777	chr8:144086777:C:T	8.68191e-17	-3.51524e-10	-1.19032
144087303	chr8:144087303:G:A	1.67249e-14	4.59128	-0.520779
144087520	chr8:144087520:A:G	1.48129e-16	-3.51524e-10	-0.656064
144087629	chr8:144087629:A:G	9.42875e-17	-3.51524e-10	-1.1078
144087872	chr8:144087872:C:T	1.16051e-16	-3.51524e-10	-0.90012
144087875	chr8:144087875:A:G	1.16062e-16	-3.51524e-10	-0.900022
144087960	chr8:144087960:G:A	1.16197e-16	-3.51524e-10	-0.898865
144087969	chr8:144087969:C:T	4.66407e-14	6.06541	-0.969329
144088180	chr8:144088180:A:G	1.19737e-16	-3.51524e-10	-0.868857
144088286	chr8:144088286:T:TTC	8.80968e-17	-3.51524e-10	-1.17571
144088474	chr8:144088474:A:G	4.08792e-17	-1.94353	-2.67879e-10
144088899	chr8:144088899:G:A	3.2901e-14	5.1387	-0.391589
144088905	chr8:144088905:A:G	1.18103e-16	-3.51524e-10	-0.88259
144090159	chr8:144090159:C:T	8.63266e-17	-3.51524e-10	-1.19601
144090315	chr8:144090315:C:A	2.35329e-15	-3.51524e-10	2.10942
144090506	chr8:144090506:C:T	1.19197e-16	-3.51524e-10	-0.873372
144090604	chr8:144090604:T:C	1.28106e-16	-3.51524e-10	-0.801295
144090747	chr8:144090747:A:G	2.53551e-16	-3.51524e-10	-0.118584
144090784	chr8:144090784:A:C	1.78464e-14	4.93603	-0.80062
144091130	chr8:144091130:G:C	8.74541e-17	-3.51524e-10	-1.18304
144091527	chr8:144091527:C:T	1.2718e-14	5.02453	-1.22791
144091568	chr8:144091568:T:C	8.67921e-17	-3.51524e-10	-1.19063
144091657	chr8:144091657:T:G	8.82238e-17	-3.51524e-10	-1.17427
144092050	chr8:144092050:G:A	1.18728e-16	-3.51524e-10	-0.877319
144092073	chr8:144092073:C:T	1.18772e-16	-3.51524e-10	-0.876947
144092266	chr8:144092266:G:A	3.64661e-14	5.35623	-0.506241
144092715	chr8:144092715:C:A	4.10601e-17	-1.93911	-2.67879e-10
144092970	chr8:144092970:C:T	8.82481e-17	-3.51524e-10	-1.174
144093143	chr8:144093143:G:C	8.77566e-17	-3.51524e-10	-1.17958
144093926	chr8:144093926:G:A	1.36569e-15	-3.51524e-10	1.56527
144094283	chr8:144094283:C:T	1.13252e-16	-3.51524e-10	-0.924534
144094957	chr8:144094957:A:G	3.50216e-14	5.54182	-0.732249
144095929	chr8:144095929:A:G	9.5342e-17	-3.51524e-10	-1.09668
144096921	chr8:144096921:G:A	8.67953e-17	-3.51524e-10	-1.1906
144097467	chr8:144097467:T:C	8.79503e-17	-3.51524e-10	-1.17738
144097549	chr8:144097549:A:G	3.56334e-14	5.47188	-0.644996
144097552	chr8:144097552:G:A	3.50321e-16	-3.51524e-10	0.2047
144097557	chr8:144097557:C:G	1.73108e-14	4.81473	-0.709795
144097803	chr8:144097803:A:C	2.26992e-16	-3.51524e-10	-0.229237
144097992	chr8:144097992:T:C	1.32921e-15	-3.51524e-10	1.53819
144098235	chr8:144098235:A:G	5.70194e-15	3.87894	-0.884524
144098292	chr8:144098292:G:A	1.48335e-14	5.17929	-1.2288
144099319	chr8:144099319:G:A	4.0803e-17	-1.94539	-2.67879e-10
144099354	chr8:144099354:C:G	2.6737e-17	-1.46092	-0.907188
144099669	chr8:144099669:G:A	1.0576e-16	-3.51524e-10	-0.99298
144100505	chr8:144100505:C:T	2.11977e-14	5.11374	-0.806242
144100889	chr8:144100889:G:A	8.78205e-17	-3.51524e-10	-1.17886
144100939	chr8:144100939:G:A	1.38299e-16	-3.51524e-10	-0.724734
144100993	chr8:144100993:G:A	1.33372e-16	-3.51524e-10	-0.761008
144101541	chr8:144101541:T:C	1.1726e-16	-3.51524e-10	-0.889756
144101671	chr8:144101671:C:T	5.76656e-16	-3.51524e-10	0.703096
144102364	chr8:144102364:C:G	1.13093e-16	-3.51524e-10	-0.925943
144102365	chr8:144102365:C:T	1.10735e-16	-3.51524e-10	-0.947011
144102568	chr8:144102568:C:T	1.31141e-16	-3.51524e-10	-0.777877
144103600	chr8:144103600:G:T	1.676e-14	4.97917	-0.906574
144103704	chr8:144103704:G:A	8.49337e-16	1.85782	-0.767515
144104142	chr8:144104142:C:A	8.45557e-17	-3.51524e-10	-1.21674
144104401	chr8:144104401:G:A	5.29798e-14	6.02621	-0.802693
144104805	chr8:144104805:AC:A	1.56332e-14	4.85976	-0.856761
144104881	chr8:144104881:G:T	4.62878e-17	-1.81927	-2.67879e-10
144105074	chr8:144105074:C:T	1.18709e-16	-3.51524e-10	-0.877479
144105644	chr8:144105644:T:C	9.59278e-17	-3.51524e-10	-1.09055
144105743	chr8:144105743:T:C	9.12768e-17	-3.51524e-10	-1.14025
144106895	chr8:144106895:G:A	3.3549e-16	-3.51524e-10	0.161442
144106920	chr8:144106920:G:A	1.89223e-14	5.11209	-0.918141
144107469	chr8:144107469:C:T	4.56591e-14	6.08295	-1.00815
144108511	chr8:144108511:C:G	1.60522e-14	4.84327	-0.813816
144108525	chr8:144108525:G:A	8.50934e-17	-3.51524e-10	-1.2104
144108718	chr8:144108718:A:G	3.51757e-17	-2.09379	-2.67879e-10
144108744	chr8:144108744:T:C	3.8542e-14	5.47847	-0.573118
144109587	chr8:144109587:T:G	9.17449e-17	-3.51524e-10	-1.13514
144109615	chr8:144109615:C:A	1.85356e-17	-2.05053	-0.683927
144109944	chr8:144109944:A:G	2.85795e-14	5.19968	-0.593386
144110132	chr8:144110132:G:A	8.47038e-17	-3.51524e-10	-1.21499
144110174	chr8:144110174:G:A	3.00019e-16	-3.51524e-10	0.049695
144110180	chr8:144110180:T:G	8.96652e-17	-3.51524e-10	-1.15807
144110854	chr8:144110854:G:A	1.06563e-16	-3.51524e-10	-0.98541
144111231	chr8:144111231:C:G	5.88978e-17	-1.70202	0.123675
144111400	chr8:144111400:C:T	8.52518e-17	-3.51524e-10	-1.20854
144111743	chr8:144111743:G:C	9.35827e-17	-3.51524e-10	-1.11531
144112475	chr8:144112475:A:C	8.97101e-17	-3.51524e-10	-1.15757
144112719	chr8:144112719:C:T	4.94256e-17	-1.75368	-2.67879e-10
144112874	chr8:144112874:G:A	8.91076e-17	-3.51524e-10	-1.16431
144112952	chr8:144112952:G:A	3.50877e-17	-1.61224	-0.484061
144113452	chr8:144113452:C:T	1.8984e-16	-3.51524e-10	-0.407969
144113593	chr8:144113593:G:A	4.65172e-16	-3.51524e-10	0.488257
144113708	chr8:144113708:A:G	1.03628e-16	-3.51524e-10	-1.01334
144113921	chr8:144113921:T:C	1.16294e-14	4.81212	-1.10498
144114206	chr8:144114206:A:C	9.26753e-17	-3.51524e-10	-1.12505
144114292	chr8:144114292:G:A	1.23392e-16	-3.51524e-10	-0.838787
144114379	chr8:144114379:A:C	1.08118e-16	-3.51524e-10	-0.970929
144114542	chr8:144114542:C:T	2.43848e-16	-3.51524e-10	-0.157604
144114582	chr8:144114582:T:C	3.15994e-16	0.101572	-2.67879e-10
144114764	chr8:144114764:G:A	1.05008e-16	-3.51524e-10	-1.00012
144114782	chr8:144114782:C:T	1.93826e-16	-3.51524e-10	-0.387192
144114964	chr8:144114964:C:T	1.27542e-16	-3.51524e-10	-0.805701
144115125	chr8:144115125:TG:T	2.7962e-14	5.71392	-1.12946
144115421	chr8:144115421:C:T	3.72569e-16	-3.51524e-10	0.266272
144115450	chr8:144115450:T:A	4.37253e-14	5.56725	-0.535721
144115632	chr8:144115632:G:A	8.52223e-17	-3.51524e-10	-1.20889
144116084	chr8:144116084:C:T	9.60474e-17	-3.51524e-10	-1.08931
144116100	chr8:144116100:G:C	3.73757e-17	-2.03313	-2.67879e-10
144116298	chr8:144116298:A:G	1.74511e-17	-2.12714	-0.667608
144116586	chr8:144116586:A:C	8.49225e-14	6.02459	-0.329248
144116774	chr8:144116774:C:A	4.69828e-15	3.58425	-0.783446
144116811	chr8:144116811:T:C	1.06128e-15	-3.51524e-10	1.31308
144116906	chr8:144116906:C:T	1.98866e-17	-2.12685	-0.53726
144116932	chr8:144116932:G:T	1.06128e-15	-3.51524e-10	1.31308
144116956	chr8:144116956:T:C	4.12912e-14	5.37109	-0.396832
144117072	chr8:144117072:CT:C	8.99134e-17	-3.51524e-10	-1.1553
144117290	chr8:144117290:C:T	1.10918e-16	-3.51524e-10	-0.945362
144117429	chr8:144117429:T:G	1.16362e-16	-3.51524e-10	-0.897443
144117904	chr8:144117904:T:C	3.86154e-15	3.42009	-0.815422
144118266	chr8:144118266:A:G	3.52985e-17	-2.09031	-2.67879e-10
144118329	chr8:144118329:T:A	1.31975e-16	-3.51524e-10	-0.77154
144118624	chr8:144118624:A:C	2.37416e-15	3.15221	-1.03396
144118848	chr8:144118848:C:T	8.37712e-17	-3.51524e-10	-1.22606
144118863	chr8:144118863:T:G	1.00813e-16	-3.51524e-10	-1.04088
144119054	chr8:144119054:G:A	5.3797e-14	6.42933	-1.1905
144119056	chr8:144119056:C:T	3.51043e-13	7.90643	-0.791919
144119134	chr8:144119134:T:C	2.88572e-16	-3.51524e-10	0.0107943
144119421	chr8:144119421:C:T	1.71817e-16	-3.51524e-10	-0.50772
144119539	chr8:144119539:G:A	1.01917e-16	-3.51524e-10	-1.02999
144120053	chr8:144120053:G:A	2.36047e-17	-2.11842	-0.374284
144120110	chr8:144120110:C:T	1.12595e-14	4.58961	-0.91479
144120161	chr8:144120161:A:G	1.10976e-16	-3.51524e-10	-0.944835
144120270	chr8:144120270:T:C	2.9193e-15	3.01962	-0.69467
144120801	chr8:144120801:C:T	1.37265e-16	-3.51524e-10	-0.73224
144121317	chr8:144121317:G:A	9.55369e-14	6.48986	-0.676743
144121520	chr8:144121520:T:C	2.40945e-15	2.79206	-0.659062
144121714	chr8:144121714:T:C	1.08701e-14	4.60003	-0.960409
144121840	chr8:144121840:A:T	2.81934e-17	-2.10581	-0.209252
144122480	chr8:144122480:AG:A	2.64517e-17	-2.1186	-0.26023
144122639	chr8:144122639:A:G	1.86775e-16	-3.51524e-10	-0.424245
144123100	chr8:144123100:G:A	8.3831e-17	-3.51524e-10	-1.22535
144123130	chr8:144123130:T:C	1.29741e-14	4.73233	-0.915768
144123972	chr8:144123972:G:A	1.97109e-14	5.16758	-0.932803
144124100	chr8:144124100:A:T	1.31432e-14	4.75083	-0.921326
144124185	chr8:144124185:C:T	8.50853e-17	-3.51524e-10	-1.2105
144124499	chr8:144124499:A:G	3.12182e-15	3.04247	-0.650445
144125348	chr8:144125348:G:A	2.95457e-17	-1.66978	-0.598428
144125424	chr8:144125424:A:G	6.22089e-16	1.76455	-0.985615
144126114	chr8:144126114:G:T	5.54515e-14	5.26911	-2.67879e-10
144126789	chr8:144126789:T:C	1.4246e-16	-3.51524e-10	-0.695087
144126983	chr8:144126983:A:G	9.6126e-17	-3.51524e-10	-1.08849
144127038	chr8:144127038:A:G	1.26597e-14	4.99753	-1.2055
144127202	chr8:144127202:G:A	9.6952e-17	-3.51524e-10	-1.07993
144127372	chr8:144127372:T:C	9.22005e-17	-3.51524e-10	-1.13019
144127465	chr8:144127465:A:G	7.69832e-16	0.992022	-2.67879e-10
144127616	chr8:144127616:T:C	1.10013e-14	4.86242	-1.2108
144127824	chr8:144127824:A:G	9.79147e-14	7.03924	-1.20154
144128109	chr8:144128109:G:A	4.27232e-17	-1.89941	-2.67879e-10
144128354	chr8:144128354:C:A	3.01051e-14	5.88315	-1.22485
144128483	chr8:144128483:C:T	1.12638e-16	-3.51524e-10	-0.929975
144128528	chr8:144128528:A:G	9.90429e-17	-3.51524e-10	-1.0586
144128543	chr8:144128543:T:C	2.76694e-14	5.80322	-1.22928
144128559	chr8:144128559:T:C	2.65048e-14	5.75934	-1.22841
144128562	chr8:144128562:C:T	3.32457e-14	5.98575	-1.22822
144128593	chr8:144128593:G:A	8.41488e-17	-3.51524e-10	-1.22156
144128648	chr8:144128648:T:C	1.14823e-14	4.91279	-1.21838
144129043	chr8:144129043:T:A	8.39568e-17	-3.51524e-10	-1.22385
144129184	chr8:144129184:C:T	8.49116e-17	-3.51524e-10	-1.21254
144129350	chr8:144129350:T:C	9.58145e-17	-3.51524e-10	-1.09174
144129642	chr8:144129642:G:T	1.16524e-16	-3.51524e-10	-0.896053
144129899	chr8:144129899:G:A	8.3983e-17	-3.51524e-10	-1.22354
144130040	chr8:144130040:G:A	1.15441e-16	-3.51524e-10	-0.905393
144130133	chr8:144130133:T:C	1.80696e-16	-3.51524e-10	-0.457334
144130239	chr8:144130239:T:A	9.36521e-17	-3.51524e-10	-1.11456
144130602	chr8:144130602:A:G	1.25456e-17	-1.91859	-1.20619
144130753	chr8:144130753:C:T	9.91138e-17	-3.51524e-10	-1.05788
144130754	chr8:144130754:G:A	1.7322e-16	-3.51524e-10	-0.499585
144131236	chr8:144131236:T:C	2.53116e-16	-3.51524e-10	-0.120302
144131379	chr8:144131379:T:G	1.15441e-16	-3.51524e-10	-0.905393
144132009	chr8:144132009:G:A	8.99565e-17	-3.51524e-10	-1.15482
144132893	chr8:144132893:AAAT:A	1.78521e-16	-3.51524e-10	-0.469444
144132921	chr8:144132921:G:A	2.31098e-17	-1.59778	-0.916115
144133162	chr8:144133162:G:A	9.00063e-17	-3.51524e-10	-1.15427
144133459	chr8:144133459:G:A	1.34787e-17	-1.8538	-1.19924
144133904	chr8:144133904:C:T	3.63833e-15	-3.51524e-10	2.54513
144134028	chr8:144134028:A:G	1.81175e-16	-3.51524e-10	-0.454688
144134167	chr8:144134167:A:G	9.19401e-17	-3.51524e-10	-1.13301
144134305	chr8:144134305:A:G	9.96481e-17	-3.51524e-10	-1.05251
144134330	chr8:144134330:G:A	3.40532e-17	-2.12623	-2.67879e-10
144134779	chr8:144134779:G:A	9.17104e-17	-3.51524e-10	-1.13551
144134875	chr8:144134875:T:A	1.23163e-16	-3.51524e-10	-0.840646
144134889	chr8:144134889:G:A	1.94683e-16	-3.51524e-10	-0.382779
144134926	chr8:144134926:T:A	1.09392e-16	-3.51524e-10	-0.959211
144135080	chr8:144135080:G:A	3.41688e-17	-2.12284	-2.67879e-10
144135419	chr8:144135419:G:A	1.0739e-17	-2.1113	-1.16897
144135787	chr8:144135787:A:G	1.7336e-16	-3.51524e-10	-0.498778
144135907	chr8:144135907:TTTTC:T	9.26803e-17	-3.51524e-10	-1.125
144136173	chr8:144136173:G:A	9.12309e-17	-3.51524e-10	-1.14076
144136612	chr8:144136612:G:C	9.56096e-17	-3.51524e-10	-1.09388
144137290	chr8:144137290:C:A	8.37057e-17	-3.51524e-10	-1.22684
144137720	chr8:144137720:G:C	8.3712e-17	-3.51524e-10	-1.22677
144137817	chr8:144137817:C:T	8.88801e-17	-3.51524e-10	-1.16686
144137833	chr8:144137833:G:C	1.12172e-16	-3.51524e-10	-0.934118
144137996	chr8:144137996:G:T	5.94049e-14	6.42713	-1.08915
144138057	chr8:144138057:C:T	8.35932e-17	-3.51524e-10	-1.22819
144138502	chr8:144138502:A:G	9.09108e-17	-3.51524e-10	-1.14427
144138810	chr8:144138810:G:C	1.02933e-17	-2.10264	-1.22002
144139373	chr8:144139373:C:T	9.01872e-17	-3.51524e-10	-1.15226
144139374	chr8:144139374:T:C	1.50682e-17	-1.73934	-1.20222
144139629	chr8:144139629:G:A	1.35744e-17	-1.83909	-1.20687
144139855	chr8:144139855:TC:T	1.46792e-17	-1.95125	-1.01646
144139874	chr8:144139874:A:C	1.5095e-17	-1.92433	-1.01545
144139927	chr8:144139927:C:A	1.07278e-17	-2.10817	-1.17314
144140337	chr8:144140337:A:C	1.50732e-17	-1.92422	-1.01702
144140485	chr8:144140485:G:A	9.06602e-17	-3.51524e-10	-1.14703
144140551	chr8:144140551:A:G	1.45443e-17	-1.77856	-1.19839
144140911	chr8:144140911:G:A	1.69902e-16	-3.51524e-10	-0.518929
144140959	chr8:144140959:G:A	5.35835e-14	6.27768	-1.04283
144141126	chr8:144141126:A:T	1.51787e-17	-1.91028	-1.02398
144141495	chr8:144141495:C:T	1.4109e-16	-3.51524e-10	-0.704754
144141671	chr8:144141671:C:T	1.50583e-17	-1.92328	-1.01894
144141868	chr8:144141868:TG:T	3.88973e-16	-3.51524e-10	0.309358
144142083	chr8:144142083:C:G	4.92104e-14	6.24045	-1.09074
144142350	chr8:144142350:T:C	1.07839e-17	-2.12295	-1.15314
144142925	chr8:144142925:A:G	1.75761e-16	-3.51524e-10	-0.485028
144143090	chr8:144143090:T:C	1.79321e-16	-3.51524e-10	-0.464971
144143462	chr8:144143462:A:G	2.09675e-16	-3.51524e-10	-0.308591
144143565	chr8:144143565:T:C	8.59891e-17	-3.51524e-10	-1.19993
144143567	chr8:144143567:ATCT:A	8.35856e-17	-3.51524e-10	-1.22828
144143706	chr8:144143706:C:G	1.36856e-16	-3.51524e-10	-0.73522
144144596	chr8:144144596:C:G	1.87304e-17	-1.51966	-1.20434
144144710	chr8:144144710:A:C	8.35038e-17	-3.51524e-10	-1.22926
144144888	chr8:144144888:G:C	5.43377e-14	6.28052	-1.0317
144145977	chr8:144145977:A:T	1.81044e-16	-3.51524e-10	-0.455413
144146168	chr8:144146168:G:A	1.11341e-16	-3.51524e-10	-0.94155
144146415	chr8:144146415:A:G	1.87888e-16	-3.51524e-10	-0.418305
144146486	chr8:144146486:C:A	9.01978e-17	-3.51524e-10	-1.15215
144146688	chr8:144146688:G:A	1.08422e-16	-3.51524e-10	-0.968115
144146809	chr8:144146809:G:A	8.37696e-17	-3.51524e-10	-1.22608
144146825	chr8:144146825:G:A	2.98348e-16	-3.51524e-10	0.044111
144147806	chr8:144147806:T:G	8.54342e-17	-3.51524e-10	-1.2064
144147898	chr8:144147898:G:T	8.35027e-17	-3.51524e-10	-1.22927
144147906	chr8:144147906:C:T	8.35028e-17	-3.51524e-10	-1.22927
144147975	chr8:144147975:AG:A	5.2739e-16	-3.51524e-10	0.613789
144148341	chr8:144148341:G:A	8.48334e-17	-3.51524e-10	-1.21346
144148502	chr8:144148502:G:C	1.33741e-16	-3.51524e-10	-0.758248
144148811	chr8:144148811:A:G	3.93362e-17	-1.98201	-2.67879e-10
144150224	chr8:144150224:G:A	1.92726e-16	-3.51524e-10	-0.392882
144150337	chr8:144150337:T:C	1.89136e-16	-3.51524e-10	-0.411683
144151048	chr8:144151048:G:T	1.41006e-16	-3.51524e-10	-0.705345
144151121	chr8:144151121:G:A	1.35561e-16	-3.51524e-10	-0.744729
144151187	chr8:144151187:A:G	8.58365e-17	-3.51524e-10	-1.20171
144151426	chr8:144151426:G:A	2.10404e-16	-3.51524e-10	-0.305121
144151654	chr8:144151654:G:C	1.92726e-16	-3.51524e-10	-0.392882
144151838	chr8:144151838:G:A	8.86115e-17	-3.51524e-10	-1.16989
144153042	chr8:144153042:G:A	1.99773e-16	-3.51524e-10	-0.356967
144153132	chr8:144153132:C:T	1.24229e-16	-0.832021	-2.67879e-10
144153194	chr8:144153194:ATTCC:A	1.07454e-16	-3.51524e-10	-0.977089
144153995	chr8:144153995:C:T	8.91076e-17	-3.51524e-10	-1.16431
144154007	chr8:144154007:A:G	2.21238e-17	-1.45546	-1.10204
144154061	chr8:144154061:A:G	1.13934e-17	-2.09734	-1.12378
144154416	chr8:144154416:G:A	1.14981e-17	-2.10678	-1.10519
144154719	chr8:144154719:G:A	2.26545e-16	-3.51524e-10	-0.231207
144154871	chr8:144154871:C:T	2.03136e-16	-3.51524e-10	-0.340275
144155968	chr8:144155968:G:A	1.33584e-13	7.21736	-1.06902
144156336	chr8:144156336:G:A	9.38497e-17	-3.51524e-10	-1.11246
144156436	chr8:144156436:G:A	1.86952e-16	-3.51524e-10	-0.423297
144156559	chr8:144156559:A:C	1.23008e-16	-3.51524e-10	-0.841901
144156883	chr8:144156883:A:G	1.04576e-16	-3.51524e-10	-1.00424
144157100	chr8:144157100:C:T	1.89462e-16	-3.51524e-10	-0.409961
144157712	chr8:144157712:T:C	2.44242e-17	-1.41792	-1.04066
144157992	chr8:144157992:T:TC	8.58525e-17	-3.51524e-10	-1.20152
144158064	chr8:144158064:C:T	2.69939e-17	-1.67474	-0.683794
144158828	chr8:144158828:T:C	1.29374e-16	-3.51524e-10	-0.79144
144159327	chr8:144159327:C:T	2.05891e-16	-3.51524e-10	-0.326803
144159890	chr8:144159890:C:T	1.37774e-16	-3.51524e-10	-0.728535
144159918	chr8:144159918:C:A	1.87331e-16	-3.51524e-10	-0.421273
144160966	chr8:144160966:G:A	1.87344e-16	-3.51524e-10	-0.421206
144161105	chr8:144161105:G:A	1.13914e-15	2.52567	-1.14179
144161320	chr8:144161320:A:C	2.13816e-17	-1.48655	-1.10507
144161509	chr8:144161509:C:A	1.38295e-16	-3.51524e-10	-0.724761
144161701	chr8:144161701:C:A	2.26168e-17	-1.71414	-0.821321
144161953	chr8:144161953:G:A	1.89684e-16	-3.51524e-10	-0.40879
144162163	chr8:144162163:C:T	1.39391e-16	-3.51524e-10	-0.716869
144162182	chr8:144162182:G:T	8.94014e-17	-3.51524e-10	-1.16101
144162257	chr8:144162257:GTAT:G	9.98543e-17	-3.51524e-10	-1.05044
144162586	chr8:144162586:G:A	1.45336e-16	-3.51524e-10	-0.675102
144162692	chr8:144162692:C:T	3.40208e-17	-2.12718	-2.67879e-10
144162963	chr8:144162963:T:A	1.1913e-16	-3.51524e-10	-0.873935
144163176	chr8:144163176:T:G	1.89868e-16	-3.51524e-10	-0.407821
144163251	chr8:144163251:T:C	8.97853e-17	-3.51524e-10	-1.15673
144163340	chr8:144163340:G:A	8.43971e-17	-3.51524e-10	-1.21862
144163504	chr8:144163504:C:G	8.86392e-17	-3.51524e-10	-1.16958
144164149	chr8:144164149:A:T	8.72387e-17	-3.51524e-10	-1.1855
144164263	chr8:144164263:G:A	1.87248e-16	-3.51524e-10	-0.421714
144164399	chr8:144164399:G:A	3.4255e-17	-2.12032	-2.67879e-10
144164751	chr8:144164751:A:G	1.88897e-16	-3.51524e-10	-0.412948
144164779	chr8:144164779:CT:C	9.36256e-17	-3.51524e-10	-1.11485
144164969	chr8:144164969:TG:T	2.89438e-16	-3.51524e-10	0.0137912
144164971	chr8:144164971:T:TCCTTCAAG	9.29087e-17	-3.51524e-10	-1.12253
144165413	chr8:144165413:A:G	8.51378e-17	-3.51524e-10	-1.20988
144165511	chr8:144165511:C:T	3.50133e-17	-2.09842	-2.67879e-10
144165603	chr8:144165603:CTTG:C	1.87768e-16	-3.51524e-10	-0.418942
144166179	chr8:144166179:C:A	4.28869e-17	-1.89558	-2.67879e-10
144166293	chr8:144166293:C:T	2.04176e-16	-3.51524e-10	-0.335169
144166415	chr8:144166415:C:T	9.3539e-17	-3.51524e-10	-1.11577
144166828	chr8:144166828:C:T	1.09231e-16	-3.51524e-10	-0.96069
144167352	chr8:144167352:G:A	8.99991e-17	-3.51524e-10	-1.15435
144167882	chr8:144167882:C:T	8.35016e-17	-3.51524e-10	-1.22928
144168123	chr8:144168123:A:G	1.09652e-16	-3.51524e-10	-0.956837
144168288	chr8:144168288:G:A	1.04523e-17	-2.08665	-1.22068
144168366	chr8:144168366:C:T	9.46572e-17	-3.51524e-10	-1.10389
144168385	chr8:144168385:C:T	9.03859e-17	-3.51524e-10	-1.15006
144168623	chr8:144168623:A:G	1.8211e-16	-3.51524e-10	-0.449539
144168872	chr8:144168872:T:C	1.79643e-17	-1.9318	-0.833959
144168962	chr8:144168962:G:C	8.56039e-17	-3.51524e-10	-1.20442
144169897	chr8:144169897:G:A	8.51537e-17	-3.51524e-10	-1.20969
144170440	chr8:144170440:C:T	2.19243e-17	-1.73335	-0.833206
144170447	chr8:144170447:C:T	8.42553e-17	-3.51524e-10	-1.2203
144170762	chr8:144170762:A:G	5.87621e-17	-1.58065	-2.67879e-10
144170779	chr8:144170779:A:G	8.3503e-17	-3.51524e-10	-1.22927
144170811	chr8:144170811:T:C	3.43171e-17	-2.11851	-2.67879e-10
144171810	chr8:144171810:G:A	1.08182e-16	-0.970336	-2.67879e-10
144171874	chr8:144171874:G:A	5.07941e-17	-1.72637	-2.67879e-10
144172197	chr8:144172197:C:T	8.77681e-17	-3.51524e-10	-1.17945
144172474	chr8:144172474:C:T	9.52452e-17	-3.51524e-10	-1.0977
144172525	chr8:144172525:C:T	3.27211e-17	-1.63858	-0.52755
144172705	chr8:144172705:G:A	8.377e-17	-3.51524e-10	-1.22608
144173426	chr8:144173426:TTA:T	8.43511e-17	-3.51524e-10	-1.21916
144173433	chr8:144173433:T:A	1.10601e-16	-3.51524e-10	-0.948224
144173487	chr8:144173487:C:T	2.79637e-17	-1.79052	-0.532719
144174007	chr8:144174007:C:G	7.89985e-17	-1.28472	-2.67879e-10
144174632	chr8:144174632:C:T	9.07524e-17	-3.51524e-10	-1.14602
144174758	chr8:144174758:C:T	1.91435e-16	-3.51524e-10	-0.399602
144175224	chr8:144175224:G:A	8.769e-17	-3.51524e-10	-1.18034
144175383	chr8:144175383:T:C	9.49495e-17	-3.51524e-10	-1.10081
144176423	chr8:144176423:C:A	2.36838e-16	-3.51524e-10	-0.186775
144176623	chr8:144176623:C:T	8.67181e-17	-3.51524e-10	-1.19149
144176624	chr8:144176624:A:G	8.52381e-17	-3.51524e-10	-1.2087
144176730	chr8:144176730:A:G	8.36505e-17	-3.51524e-10	-1.2275
144176733	chr8:144176733:GC:G	8.36919e-17	-3.51524e-10	-1.22701
144176882	chr8:144176882:C:CT	2.86561e-16	-3.51524e-10	0.00380232
144176945	chr8:144176945:G:A	8.50538e-17	-3.51524e-10	-1.21087
144176988	chr8:144176988:C:T	8.35865e-17	-3.51524e-10	-1.22827
144176998	chr8:144176998:C:A	8.38823e-17	-3.51524e-10	-1.22474
144177280	chr8:144177280:C:T	8.98446e-17	-3.51524e-10	-1.15607
144177354	chr8:144177354:A:G	9.50774e-17	-1.09946	-2.67879e-10
144177535	chr8:144177535:A:G	9.66555e-17	-3.51524e-10	-1.083
144177709	chr8:144177709:G:A	2.58037e-17	-1.3255	-1.07813
144177776	chr8:144177776:GCTT:G	8.4949e-17	-3.51524e-10	-1.2121
144177857	chr8:144177857:G:A	8.50351e-17	-3.51524e-10	-1.21109
144178109	chr8:144178109:G:C	8.97099e-17	-3.51524e-10	-1.15757
144178140	chr8:144178140:T:TG	2.42217e-17	-1.40934	-1.05756
144179121	chr8:144179121:G:A	5.36214e-16	0.630383	-2.67879e-10
144179439	chr8:144179439:C:T	8.59691e-17	-3.51524e-10	-1.20016
144179860	chr8:144179860:C:T	1.34837e-16	-3.51524e-10	-0.750082
144180500	chr8:144180500:C:T	2.68055e-16	-3.51524e-10	-0.0629599
144180904	chr8:144180904:C:A	9.9057e-17	-3.51524e-10	-1.05845
144180947	chr8:144180947:A:ACAGCC	8.351e-17	-3.51524e-10	-1.22918
144180977	chr8:144180977:C:T	7.97509e-17	-1.27524	-2.67879e-10
144181122	chr8:144181122:T:C	9.76799e-17	-3.51524e-10	-1.07246
144181441	chr8:144181441:C:T	8.36013e-17	-3.51524e-10	-1.22809
144181509	chr8:144181509:C:T	8.84895e-17	-3.51524e-10	-1.17127
144181825	chr8:144181825:G:A	8.75229e-17	-3.51524e-10	-1.18225
144182151	chr8:144182151:G:C	9.84323e-17	-3.51524e-10	-1.06478
144182337	chr8:144182337:G:T	8.54424e-17	-3.51524e-10	-1.20631
144182542	chr8:144182542:G:C	8.36312e-17	-3.51524e-10	-1.22773
144182566	chr8:144182566:G:A	7.51155e-17	-1.33512	-2.67879e-10
144183463	chr8:144183463:A:C	8.55805e-17	-3.51524e-10	-1.20469
144183542	chr8:144183542:C:T	9.62444e-17	-3.51524e-10	-1.08726
144183706	chr8:144183706:G:A	2.47618e-17	-2.08187	-0.362982
144183738	chr8:144183738:C:G	8.67162e-17	-3.51524e-10	-1.19151
144183882	chr8:144183882:C:T	6.63775e-17	-1.12693	-0.331859
144184114	chr8:144184114:C:T	8.35237e-17	-3.51524e-10	-1.22902
144184304	chr8:144184304:C:T	8.6946e-17	-3.51524e-10	-1.18886
144184763	chr8:144184763:G:A	8.35771e-17	-3.51524e-10	-1.22838
144184862	chr8:144184862:C:T	9.64409e-17	-3.51524e-10	-1.08522
144184962	chr8:144184962:T:A	8.35771e-17	-3.51524e-10	-1.22838
144185286	chr8:144185286:C:T	8.46299e-17	-3.51524e-10	-1.21586
144186271	chr8:144186271:G:A	2.30918e-17	-1.64925	-0.865425
144186487	chr8:144186487:C:T	8.68632e-17	-3.51524e-10	-1.18982
144186618	chr8:144186618:C:T	1.08451e-16	-0.967851	-2.67879e-10
144186771	chr8:144186771:G:T	8.35013e-17	-3.51524e-10	-1.22929
144186797	chr8:144186797:A:G	8.35011e-17	-3.51524e-10	-1.22929
144186824	chr8:144186824:G:A	8.35227e-17	-3.51524e-10	-1.22903
144186894	chr8:144186894:A:AC	8.35023e-17	-3.51524e-10	-1.22928
144186955	chr8:144186955:G:A	2.07214e-16	-3.51524e-10	-0.320399
144187218	chr8:144187218:C:T	8.64616e-17	-3.51524e-10	-1.19445
144187246	chr8:144187246:TA:TAA	6.59163e-16	-3.51524e-10	0.836821
144187504	chr8:144187504:T:G	8.35373e-17	-3.51524e-10	-1.22886
144187938	chr8:144187938:G:A	8.36293e-17	-3.51524e-10	-1.22776
144188783	chr8:144188783:G:A	1.57727e-16	-3.51524e-10	-0.593286
144188976	chr8:144188976:G:A	8.57214e-17	-3.51524e-10	-1.20305
144189424	chr8:144189424:G:C	5.95299e-17	-1.56767	-2.67879e-10
144189608	chr8:144189608:A:G	8.562e-17	-3.51524e-10	-1.20423
144189641	chr8:144189641:C:T	2.07078e-17	-1.75319	-0.870453
144189642	chr8:144189642:A:G	9.68552e-17	-3.51524e-10	-1.08093
144189707	chr8:144189707:C:T	6.41073e-17	-1.49359	-2.67879e-10
144190301	chr8:144190301:G:A	8.54654e-17	-3.51524e-10	-1.20604
144190728	chr8:144190728:T:C	1.59342e-17	-1.96215	-0.923532
144190744	chr8:144190744:C:T	6.38455e-16	-1.2183	2.0232
144190926	chr8:144190926:A:G	8.47973e-17	-3.51524e-10	-1.21389
144191041	chr8:144191041:A:G	8.39028e-17	-3.51524e-10	-1.22449
144191174	chr8:144191174:A:T	8.35168e-17	-3.51524e-10	-1.2291
144191316	chr8:144191316:C:T	8.67719e-17	-3.51524e-10	-1.19087
144191504	chr8:144191504:C:G	8.41216e-17	-3.51524e-10	-1.22189
144191888	chr8:144191888:G:A	9.91566e-17	-3.51524e-10	-1.05745
144192013	chr8:144192013:C:T	5.42997e-17	-1.84013	0.180497
144192265	chr8:144192265:G:A	1.19478e-17	-1.94748	-1.22612
144192301	chr8:144192301:C:T	1.38418e-17	-1.91675	-1.10972
144192781	chr8:144192781:C:T	8.36841e-17	-3.51524e-10	-1.2271
144193269	chr8:144193269:G:A	4.93179e-16	-3.51524e-10	0.546722
144193307	chr8:144193307:G:A	8.85913e-17	-3.51524e-10	-1.17012
144193366	chr8:144193366:C:T	4.51778e-16	-3.51524e-10	0.45904
144193799	chr8:144193799:G:A	8.45718e-17	-3.51524e-10	-1.21655
144194119	chr8:144194119:A:G	1.41327e-16	-3.51524e-10	-0.703071
144194246	chr8:144194246:A:G	8.3651e-17	-3.51524e-10	-1.2275
144194864	chr8:144194864:T:C	4.44475e-17	-1.85984	-2.67879e-10
144194908	chr8:144194908:G:A	8.50814e-17	-3.51524e-10	-1.21054
144195333	chr8:144195333:T:C	8.41891e-17	-3.51524e-10	-1.22109
144195767	chr8:144195767:G:A	8.44612e-17	-3.51524e-10	-1.21786
144195806	chr8:144195806:G:A	1.11425e-16	-0.940798	-2.67879e-10
144195931	chr8:144195931:A:C	8.39235e-17	-3.51524e-10	-1.22425
144196203	chr8:144196203:T:C	8.73268e-17	-3.51524e-10	-1.18449
144196988	chr8:144196988:A:G	1.02509e-16	-3.51524e-10	-1.0242
144197173	chr8:144197173:C:T	8.48619e-17	-3.51524e-10	-1.21313
144197848	chr8:144197848:C:T	8.35791e-17	-3.51524e-10	-1.22836
144197954	chr8:144197954:G:A	8.38675e-17	-3.51524e-10	-1.22491
144197961	chr8:144197961:A:G	1.54136e-17	-1.98773	-0.931169
144198075	chr8:144198075:T:G	8.49097e-17	-3.51524e-10	-1.21256
144199256	chr8:144199256:T:C	8.35722e-17	-3.51524e-10	-1.22844
144199563	chr8:144199563:AGCC:A	8.38205e-17	-3.51524e-10	-1.22547
144199755	chr8:144199755:TC:T	3.96721e-16	-3.51524e-10	0.329081
144200650	chr8:144200650:C:G	8.38851e-17	-3.51524e-10	-1.2247
144200852	chr8:144200852:C:G	1.35617e-17	-2.06365	-0.983255
144200964	chr8:144200964:A:G	1.19048e-17	-2.09203	-1.08517
144201045	chr8:144201045:G:A	2.61813e-17	-1.51464	-0.874465
144201147	chr8:144201147:C:T	8.45514e-17	-3.51524e-10	-1.21679
144201301	chr8:144201301:C:G	3.46233e-17	-2.10962	-2.67879e-10
144201664	chr8:144201664:G:C	8.35082e-17	-3.51524e-10	-1.22921
144201707	chr8:144201707:A:G	8.35966e-17	-3.51524e-10	-1.22815
144201713	chr8:144201713:C:T	8.44827e-17	-3.51524e-10	-1.2176
144201771	chr8:144201771:G:T	2.36e-16	-3.51524e-10	-0.190318
144201777	chr8:144201777:C:T	4.02496e-16	-3.51524e-10	0.343536
144202085	chr8:144202085:G:A	8.48176e-17	-3.51524e-10	-1.21365
144203622	chr8:144203622:A:T	9.58159e-17	-3.51524e-10	-1.09172
144203675	chr8:144203675:G:A	1.66701e-17	-1.85586	-0.984673
144203802	chr8:144203802:A:T	5.88066e-16	-3.51524e-10	0.722689
144203939	chr8:144203939:T:G	1.75506e-16	-0.486475	-2.67879e-10
144204360	chr8:144204360:C:T	1.21028e-17	-2.09454	-1.06617
144204503	chr8:144204503:C:T	8.39857e-17	-3.51524e-10	-1.2235
144204510	chr8:144204510:C:T	9.20862e-17	-3.51524e-10	-1.13143
144204623	chr8:144204623:T:A	1.8059e-17	-1.82135	-0.93916
144204936	chr8:144204936:T:G	1.3967e-17	-2.01653	-1.00092
144205164	chr8:144205164:A:G	1.35441e-17	-2.07813	-0.970076
144205350	chr8:144205350:G:A	8.43249e-17	-3.51524e-10	-1.21947
144205382	chr8:144205382:G:C	8.39632e-17	-3.51524e-10	-1.22377
144205624	chr8:144205624:C:A	1.27324e-17	-1.88816	-1.22184
144206138	chr8:144206138:C:T	3.81577e-16	-0.244428	0.534591
144206289	chr8:144206289:C:T	8.47437e-17	-3.51524e-10	-1.21452
144206354	chr8:144206354:T:C	6.02473e-16	-3.51524e-10	0.746892
144206452	chr8:144206452:C:T	8.61184e-17	-3.51524e-10	-1.19843
144206802	chr8:144206802:G:A	7.70917e-16	-3.51524e-10	0.993431
144207059	chr8:144207059:A:T	5.11942e-17	-1.71852	-2.67879e-10
144207188	chr8:144207188:G:A	8.55241e-17	-3.51524e-10	-1.20535
144207402	chr8:144207402:G:A	8.47842e-17	-3.51524e-10	-1.21404
144207457	chr8:144207457:AT:A	8.38737e-17	-3.51524e-10	-1.22484
144207564	chr8:144207564:T:G	8.51864e-17	-3.51524e-10	-1.20931
144207947	chr8:144207947:T:C	5.1879e-17	-0.867159	-0.838078
144208413	chr8:144208413:T:TA	7.97949e-17	-1.27469	-2.67879e-10
144208544	chr8:144208544:G:A	1.2998e-16	-0.786771	-2.67879e-10
144208630	chr8:144208630:G:A	9.34863e-17	-3.51524e-10	-1.11634
144208881	chr8:144208881:A:G	8.38071e-17	-3.51524e-10	-1.22563
144209589	chr8:144209589:AAAG:A	8.42736e-17	-3.51524e-10	-1.22008
144209849	chr8:144209849:T:G	8.71679e-17	-3.51524e-10	-1.18631
144210264	chr8:144210264:C:T	1.22483e-16	-3.51524e-10	-0.84618
144210710	chr8:144210710:A:C	1.70775e-17	-1.8742	-0.942192
144210798	chr8:144210798:A:G	1.35755e-16	-3.51524e-10	-0.743301
144210989	chr8:144210989:C:T	3.45214e-17	-1.08498	-1.02759
144211485	chr8:144211485:G:A	8.36914e-17	-3.51524e-10	-1.22701
144211663	chr8:144211663:C:T	8.37133e-17	-3.51524e-10	-1.22675
144211722	chr8:144211722:A:G	8.36366e-17	-3.51524e-10	-1.22767
144211819	chr8:144211819:A:G	8.81831e-17	-1.17473	-2.67879e-10
144212771	chr8:144212771:A:G	8.69899e-17	-3.51524e-10	-1.18836
144212822	chr8:144212822:C:T	1.22498e-17	-1.9505	-1.19814
144212980	chr8:144212980:A:G	8.39537e-17	-3.51524e-10	-1.22389
144213463	chr8:144213463:G:A	5.73384e-16	-3.51524e-10	0.697406
144213592	chr8:144213592:C:A	1.04296e-16	-3.51524e-10	-1.00692
144213603	chr8:144213603:A:G	8.39725e-17	-3.51524e-10	-1.22366
144213649	chr8:144213649:C:T	3.43386e-17	-1.86191	-0.255974
144213885	chr8:144213885:G:A	9.33446e-17	-3.51524e-10	-1.11785
144214043	chr8:144214043:C:T	4.55687e-16	-3.51524e-10	0.467656
144214288	chr8:144214288:C:T	5.38515e-17	-1.66792	-2.67879e-10
144214344	chr8:144214344:G:A	8.36914e-17	-3.51524e-10	-1.22701
144214711	chr8:144214711:C:G	1.10518e-16	-3.51524e-10	-0.948968
144214804	chr8:144214804:G:A	1.09455e-16	-3.51524e-10	-0.958636
144215393	chr8:144215393:A:G	6.16914e-16	-3.51524e-10	0.770579
144216238	chr8:144216238:G:C	9.0834e-17	-3.51524e-10	-1.14512
144216399	chr8:144216399:A:G	1.33282e-17	-1.86389	-1.20038
144216409	chr8:144216409:G:A	8.6361e-17	-3.51524e-10	-1.19561
144216830	chr8:144216830:C:G	9.25177e-17	-3.51524e-10	-1.12675
144217581	chr8:144217581:C:T	6.8441e-16	-3.51524e-10	0.874407
144218018	chr8:144218018:CTCTGGGTGGCTGCGTTAGTGGCCCAGGATCCT:C	8.27766e-17	-1.238	-2.67879e-10
144218071	chr8:144218071:C:T	8.35037e-17	-3.51524e-10	-1.22926
144218324	chr8:144218324:C:T	1.64516e-16	-3.51524e-10	-0.551146
144218391	chr8:144218391:G:A	8.35151e-17	-3.51524e-10	-1.22912
144218587	chr8:144218587:A:G	8.83937e-17	-3.51524e-10	-1.17235
144219061	chr8:144219061:C:T	5.52189e-16	-3.51524e-10	0.65974
144219116	chr8:144219116:G:A	8.37339e-17	-3.51524e-10	-1.22651
144219148	chr8:144219148:A:G	6.24302e-16	-3.51524e-10	0.782484
144219342	chr8:144219342:C:T	2.21401e-17	-1.78349	-0.773271
144219355	chr8:144219355:G:A	3.43572e-17	-2.11734	-2.67879e-10
144219503	chr8:144219503:C:G	1.06449e-16	-3.51524e-10	-0.986485
144219667	chr8:144219667:A:G	6.10521e-16	-3.51524e-10	0.760163
144219763	chr8:144219763:G:A	8.63528e-17	-3.51524e-10	-1.19571
144219792	chr8:144219792:A:G	8.37423e-17	-3.51524e-10	-1.22641
144219914	chr8:144219914:G:A	1.94951e-16	-3.51524e-10	-0.381404
144219927	chr8:144219927:C:A	9.173e-17	-3.51524e-10	-1.1353
144220050	chr8:144220050:C:T	1.84213e-16	-3.51524e-10	-0.438057
144220113	chr8:144220113:A:G	4.61363e-16	-3.51524e-10	0.480034
144221142	chr8:144221142:A:G	1.23203e-17	-1.91386	-1.22904
144221655	chr8:144221655:G:A	8.42703e-17	-3.51524e-10	-1.22012
144221662	chr8:144221662:G:A	1.60296e-17	-1.99401	-0.885701
144221732	chr8:144221732:G:A	8.36914e-17	-3.51524e-10	-1.22701
144221822	chr8:144221822:G:A	8.36683e-17	-3.51524e-10	-1.22729
144221887	chr8:144221887:A:G	5.76446e-16	-3.51524e-10	0.702732
144222073	chr8:144222073:CAGATT:C	1.78115e-17	-1.7195	-1.0548
144222382	chr8:144222382:G:A	5.32842e-16	-3.51524e-10	0.624075
144222425	chr8:144222425:A:G	5.27286e-16	-3.51524e-10	0.613593
144222777	chr8:144222777:C:T	8.35679e-17	-3.51524e-10	-1.22849
144223047	chr8:144223047:G:A	8.35744e-17	-3.51524e-10	-1.22841
144223149	chr8:144223149:C:T	6.45369e-16	-3.51524e-10	0.815671
144223260	chr8:144223260:A:G	5.36078e-16	-3.51524e-10	0.630129
144223355	chr8:144223355:G:T	5.38609e-16	-3.51524e-10	0.63484
144223518	chr8:144223518:C:T	8.41924e-17	-3.51524e-10	-1.22105
144223861	chr8:144223861:C:T	8.96157e-17	-3.51524e-10	-1.15862
144223876	chr8:144223876:C:T	6.18859e-16	-3.51524e-10	0.773727
144223994	chr8:144223994:A:G	5.61053e-17	-1.62692	-2.67879e-10
144224185	chr8:144224185:C:T	2.42257e-17	-1.80695	-0.659784
144224688	chr8:144224688:A:G	5.33969e-16	-3.51524e-10	0.626188
144224995	chr8:144224995:T:A	8.35923e-17	-3.51524e-10	-1.2282
144225647	chr8:144225647:G:A	1.00521e-16	-1.04379	-2.67879e-10
144225676	chr8:144225676:T:C	4.45521e-16	-3.51524e-10	0.445093
144225968	chr8:144225968:G:A	8.63299e-17	-3.51524e-10	-1.19597
144226054	chr8:144226054:G:A	8.353e-17	-3.51524e-10	-1.22894
144226363	chr8:144226363:T:C	9.02634e-17	-3.51524e-10	-1.15142
144226405	chr8:144226405:C:A	5.06078e-16	-3.51524e-10	0.57254
144226457	chr8:144226457:T:TAA	5.05168e-16	-3.51524e-10	0.570741
144226853	chr8:144226853:A:AT	8.38029e-17	-3.51524e-10	-1.22568
144227050	chr8:144227050:C:A	9.02453e-17	-3.51524e-10	-1.15162
144227173	chr8:144227173:A:G	8.89444e-17	-3.51524e-10	-1.16614
144227476	chr8:144227476:T:C	6.00051e-16	-3.51524e-10	0.742863
144227675	chr8:144227675:C:T	3.39866e-17	-1.57735	-0.550837
144227820	chr8:144227820:G:A	8.42404e-17	-3.51524e-10	-1.22048
144227918	chr8:144227918:G:A	8.35193e-17	-3.51524e-10	-1.22907
144228194	chr8:144228194:T:C	8.38024e-17	-3.51524e-10	-1.22569
144228335	chr8:144228335:T:TA	8.35016e-17	-3.51524e-10	-1.22929
144228624	chr8:144228624:C:A	6.25168e-16	-3.51524e-10	0.78387
144228653	chr8:144228653:A:G	4.89302e-16	-3.51524e-10	0.538829
144228682	chr8:144228682:G:A	2.96181e-16	-3.51524e-10	0.0368197
144229005	chr8:144229005:G:A	8.37214e-17	-3.51524e-10	-1.22666
144229965	chr8:144229965:CAG:C	6.58206e-16	-3.51524e-10	0.835368
144230025	chr8:144230025:C:T	4.71873e-17	-1.80003	-2.67879e-10
144230807	chr8:144230807:T:C	8.41315e-17	-3.51524e-10	-1.22177
144231349	chr8:144231349:C:T	8.35019e-17	-3.51524e-10	-1.22928
144231398	chr8:144231398:C:T	8.46613e-17	-3.51524e-10	-1.21549
144231580	chr8:144231580:G:A	1.36836e-17	-1.80944	-1.22851
144231771	chr8:144231771:G:A	6.21735e-16	-3.51524e-10	0.778364
144232155	chr8:144232155:T:G	8.92998e-17	-3.51524e-10	-1.16215
144232358	chr8:144232358:AT:A	1.14801e-16	-3.51524e-10	-0.910952
144232482	chr8:144232482:A:G	8.48843e-17	-3.51524e-10	-1.21286
144232646	chr8:144232646:G:A	8.36005e-17	-3.51524e-10	-1.2281
144232690	chr8:144232690:TCACCGTGTTAGCTAGGATGGTCTCGA:T	8.37022e-17	-3.51524e-10	-1.22689
144232703	chr8:144232703:T:C	4.11574e-16	-3.51524e-10	0.365839
144233733	chr8:144233733:C:T	5.06197e-16	-3.51524e-10	0.572776
144233769	chr8:144233769:T:C	5.98553e-16	-3.51524e-10	0.740364
144234114	chr8:144234114:A:G	8.35528e-17	-3.51524e-10	-1.22867
144234483	chr8:144234483:TTTTC:T	8.42553e-17	-3.51524e-10	-1.2203
144235257	chr8:144235257:T:C	6.20412e-16	-3.51524e-10	0.776234
144235357	chr8:144235357:C:T	1.48147e-17	-1.73973	-1.21881
144235367	chr8:144235367:C:T	1.50456e-17	-1.72782	-1.21524
144235632	chr8:144235632:C:T	8.38033e-17	-3.51524e-10	-1.22568
144236271	chr8:144236271:T:C	1.66948e-16	-3.51524e-10	-0.536471
144236394	chr8:144236394:GT:G	6.4568e-16	-3.51524e-10	0.816154
144236524	chr8:144236524:T:G	8.44061e-17	-3.51524e-10	-1.21851
144236616	chr8:144236616:G:A	9.95953e-17	-3.51524e-10	-1.05304
144237095	chr8:144237095:C:T	8.95467e-17	-1.15939	-2.67879e-10
144237345	chr8:144237345:G:A	3.32345e-17	-2.10448	-0.0460841
144237935	chr8:144237935:G:A	4.32778e-16	-3.51524e-10	0.416073
144238968	chr8:144238968:C:T	4.43742e-16	-3.51524e-10	0.441094
144239149	chr8:144239149:G:A	1.55492e-16	-0.607557	-2.67879e-10
144239655	chr8:144239655:A:G	8.35187e-17	-3.51524e-10	-1.22908
144239658	chr8:144239658:G:A	8.35116e-17	-3.51524e-10	-1.22916
144239721	chr8:144239721:A:G	8.35107e-17	-3.51524e-10	-1.22918
144240063	chr8:144240063:G:A	5.89723e-16	-3.51524e-10	0.725502
144240287	chr8:144240287:A:G	6.60224e-17	-1.92909	0.464934
144240380	chr8:144240380:A:C	8.35733e-17	-3.51524e-10	-1.22843
144240466	chr8:144240466:G:A	8.59884e-17	-3.51524e-10	-1.19994
144240701	chr8:144240701:G:C	8.49938e-17	-3.51524e-10	-1.21157
144241550	chr8:144241550:G:A	8.58039e-17	-3.51524e-10	-1.20209
144241598	chr8:144241598:G:A	3.14366e-17	-1.92754	-0.278637
144241711	chr8:144241711:G:A	2.7276e-16	-3.51524e-10	-0.0455592
144241966	chr8:144241966:C:A	5.57759e-16	-3.51524e-10	0.669776
144243073	chr8:144243073:C:T	8.39647e-17	-3.51524e-10	-1.22375
144243256	chr8:144243256:G:A	3.03336e-17	-1.5681	-0.673794
144243435	chr8:144243435:C:T	5.40419e-16	-3.51524e-10	0.638195
144243484	chr8:144243484:G:A	8.44241e-17	-3.51524e-10	-1.2183
144243853	chr8:144243853:C:A	5.47065e-16	-3.51524e-10	0.650417
144243893	chr8:144243893:T:C	2.51448e-17	-1.83386	-0.595638
144244016	chr8:144244016:G:A	8.55348e-17	-3.51524e-10	-1.20523
144244033	chr8:144244033:T:C	1.97567e-17	-1.50326	-1.1674
144244145	chr8:144244145:A:G	8.41332e-17	-3.51524e-10	-1.22175
144244177	chr8:144244177:T:C	2.59871e-17	-1.81097	-0.585583
144244283	chr8:144244283:A:G	3.80114e-17	-2.01627	-2.67879e-10
144244288	chr8:144244288:C:T	5.01911e-17	-1.73831	-2.67879e-10
144244714	chr8:144244714:T:C	1.33151e-17	-1.8774	-1.18785
144244864	chr8:144244864:G:A	9.13665e-17	-3.51524e-10	-1.13927
144244867	chr8:144244867:G:A	5.64323e-16	-3.51524e-10	0.681476
144244923	chr8:144244923:G:T	8.39647e-17	-3.51524e-10	-1.22375
144244934	chr8:144244934:A:C	8.39647e-17	-3.51524e-10	-1.22375
144245029	chr8:144245029:C:T	8.48033e-17	-1.21382	-2.67879e-10
144245134	chr8:144245134:G:A	5.46141e-16	-3.51524e-10	0.648726
144245301	chr8:144245301:T:G	1.53317e-17	-1.70529	-1.21894
144245600	chr8:144245600:G:A	8.39782e-17	-3.51524e-10	-1.22359
144245601	chr8:144245601:T:A	8.69708e-17	-3.51524e-10	-1.18858
144245640	chr8:144245640:A:T	1.87865e-16	-3.51524e-10	-0.418428
144246213	chr8:144246213:A:G	4.52653e-16	-3.51524e-10	0.460976
144246488	chr8:144246488:A:G	8.36903e-17	-3.51524e-10	-1.22703
144247112	chr8:144247112:G:A	8.37183e-17	-3.51524e-10	-1.22669
144247128	chr8:144247128:A:G	4.05868e-16	-3.51524e-10	0.351878
144247668	chr8:144247668:A:G	1.70062e-17	-1.93232	-0.888251
144247874	chr8:144247874:G:A	4.3566e-17	-1.16296	-0.71691
144247936	chr8:144247936:A:G	1.64583e-17	-1.96609	-0.887226
144247976	chr8:144247976:T:C	1.7487e-17	-1.94343	-0.849262
144248369	chr8:144248369:TC:T	4.39973e-16	-3.51524e-10	0.432562
144248707	chr8:144248707:A:AT	8.41825e-17	-3.51524e-10	-1.22116
144248791	chr8:144248791:C:T	8.68062e-17	-3.51524e-10	-1.19047
144249119	chr8:144249119:T:C	8.68439e-17	-3.51524e-10	-1.19004
144249134	chr8:144249134:T:C	1.45503e-17	-1.79508	-1.18146
144249137	chr8:144249137:G:A	1.95973e-16	-3.51524e-10	-0.376172
144249475	chr8:144249475:G:A	2.64756e-16	-3.51524e-10	-0.0753416
144249586	chr8:144249586:C:T	8.35371e-17	-3.51524e-10	-1.22886
144250546	chr8:144250546:G:A	2.01786e-17	-2.05509	-0.594442
144250708	chr8:144250708:T:C	1.04718e-16	-3.51524e-10	-1.00288
144251070	chr8:144251070:C:G	1.33956e-17	-1.83457	-1.22465
144251516	chr8:144251516:C:T	1.39264e-17	-1.80428	-1.21609
144251580	chr8:144251580:T:C	8.37237e-17	-3.51524e-10	-1.22663
144252395	chr8:144252395:G:A	8.47972e-17	-3.51524e-10	-1.21389
144252474	chr8:144252474:C:G	3.94738e-16	-3.51524e-10	0.324071
144252587	chr8:144252587:G:C	1.28933e-17	-1.91263	-1.18481
144252595	chr8:144252595:G:A	8.46294e-17	-3.51524e-10	-1.21587
144253350	chr8:144253350:G:A	1.26825e-16	-3.51524e-10	-0.811345
144253634	chr8:144253634:A:C	1.22018e-17	-1.94687	-1.20569
144253867	chr8:144253867:G:A	9.12565e-17	-3.51524e-10	-1.14048
144254059	chr8:144254059:G:A	9.61156e-17	-3.51524e-10	-1.0886
144254224	chr8:144254224:T:C	1.16231e-17	-2.05114	-1.15001
144254338	chr8:144254338:C:T	9.60109e-17	-3.51524e-10	-1.08969
144254411	chr8:144254411:A:G	1.24475e-17	-2.01547	-1.11717
144254528	chr8:144254528:C:T	1.1516e-17	-2.04854	-1.16188
144254546	chr8:144254546:C:T	1.27182e-17	-2.03003	-1.08109
144254565	chr8:144254565:G:C	1.47964e-17	-2.0673	-0.892467
144254671	chr8:144254671:G:A	9.21405e-17	-3.51524e-10	-1.13084
144254765	chr8:144254765:C:T	1.13124e-17	-2.03285	-1.1954
144254954	chr8:144254954:C:T	1.07677e-16	-3.51524e-10	-0.975011
144255071	chr8:144255071:C:T	4.11723e-17	-1.93638	-2.67879e-10
144255405	chr8:144255405:G:A	4.10685e-16	-3.51524e-10	0.363675
144255475	chr8:144255475:G:A	1.3174e-16	-3.51524e-10	-0.773321
144255846	chr8:144255846:A:G	1.19601e-16	-3.51524e-10	-0.869992
144256000	chr8:144256000:A:G	2.06658e-16	-3.51524e-10	-0.323085
144256316	chr8:144256316:C:A	1.01475e-17	-2.12428	-1.21264
144256527	chr8:144256527:C:T	9.1931e-17	-3.51524e-10	-1.13311
144256838	chr8:144256838:A:T	1.02666e-16	-2.05828	1.03561
144257737	chr8:144257737:G:A	1.03897e-16	-3.51524e-10	-1.01075
144257773	chr8:144257773:G:A	8.39335e-17	-3.51524e-10	-1.22413
144257789	chr8:144257789:G:A	1.42602e-17	-1.82105	-1.17563
144258190	chr8:144258190:A:G	1.69891e-17	-2.12717	-0.694409
144258321	chr8:144258321:G:A	1.20155e-16	-0.865371	-2.67879e-10
144258470	chr8:144258470:C:T	2.21815e-16	-3.51524e-10	-0.252309
144258471	chr8:144258471:G:A	8.71409e-17	-3.51524e-10	-1.18662
144259744	chr8:144259744:C:T	2.59065e-17	-2.08695	-0.312703
144259750	chr8:144259750:A:G	1.0082e-17	-2.1172	-1.2262
144259825	chr8:144259825:A:G	1.44688e-17	-2.11692	-0.865237
144259862	chr8:144259862:A:G	1.31882e-17	-2.11771	-0.957121
144260415	chr8:144260415:C:A	3.49936e-17	-2.09899	-2.67879e-10
144260760	chr8:144260760:C:T	1.51549e-16	-3.51524e-10	-0.633239
144260823	chr8:144260823:C:T	2.93298e-17	-2.08325	-0.192298
144261505	chr8:144261505:A:G	3.62773e-17	-2.00919	-0.0537711
144261598	chr8:144261598:C:A	1.48818e-17	-2.11073	-0.843283
144261692	chr8:144261692:G:A	1.85545e-16	-3.51524e-10	-0.430853
144262449	chr8:144262449:A:G	1.00614e-17	-2.11636	-1.22908
144263017	chr8:144263017:C:T	8.35035e-17	-3.51524e-10	-1.22926
144263177	chr8:144263177:G:A	2.57785e-17	-2.07832	-0.326288
144263374	chr8:144263374:T:C	8.92498e-17	-3.51524e-10	-1.16271
144263684	chr8:144263684:G:A	1.05391e-17	-2.1271	-1.17195
144263792	chr8:144263792:C:G	1.32025e-16	-3.51524e-10	-0.771156
144264098	chr8:144264098:G:A	9.79313e-17	-3.51524e-10	-1.06988
144264565	chr8:144264565:G:A	1.03785e-16	-3.51524e-10	-1.01183
144264666	chr8:144264666:G:A	4.50468e-17	-1.84645	-2.67879e-10
144264691	chr8:144264691:A:G	8.68025e-17	-3.51524e-10	-1.19051
144265447	chr8:144265447:A:G	2.37919e-16	-3.51524e-10	-0.182222
144265718	chr8:144265718:G:A	8.82746e-17	-3.51524e-10	-1.1737
144265776	chr8:144265776:T:G	2.15432e-16	-0.281507	-2.67879e-10
144265936	chr8:144265936:A:C	4.03162e-17	-2.06272	0.105322
144266025	chr8:144266025:A:G	1.05403e-16	-3.51524e-10	-0.996357
144266177	chr8:144266177:G:GTCCCGCTGATC	1.04723e-16	-3.51524e-10	-1.00283
144267636	chr8:144267636:G:A	6.00531e-16	-3.51524e-10	0.743663
144267885	chr8:144267885:G:A	1.32837e-16	-3.51524e-10	-0.765031
144268509	chr8:144268509:G:A	1.07865e-16	-3.51524e-10	-0.973274
144268524	chr8:144268524:C:T	1.42561e-16	-3.51524e-10	-0.694378
144268579	chr8:144268579:C:A	8.4777e-17	-3.51524e-10	-1.21413
144268810	chr8:144268810:C:CTGTA	1.12182e-17	-2.08632	-1.15029
144269658	chr8:144269658:A:G	1.08812e-16	-3.51524e-10	-0.964526
144269821	chr8:144269821:C:T	1.32488e-16	-3.51524e-10	-0.767655
144270080	chr8:144270080:G:A	8.73015e-17	-3.51524e-10	-1.18478
144270198	chr8:144270198:G:A	8.35045e-17	-3.51524e-10	-1.22925
144270216	chr8:144270216:G:A	4.73256e-17	-1.7971	-2.67879e-10
144270310	chr8:144270310:C:T	3.23808e-17	-2.12065	-0.0559357
144270368	chr8:144270368:A:G	9.33001e-17	-3.51524e-10	-1.11833
144270678	chr8:144270678:G:A	3.66937e-17	-2.05155	-2.67879e-10
144271015	chr8:144271015:G:A	8.44308e-17	-3.51524e-10	-1.21822
144271209	chr8:144271209:G:T	1.03974e-17	-2.11525	-1.19735
144271551	chr8:144271551:G:A	2.28098e-15	-3.51524e-10	2.07821
144271674	chr8:144271674:T:C	1.33721e-17	-1.96546	-1.09553
144272049	chr8:144272049:G:A	1.2128e-15	1.44654	-2.67879e-10
144272127	chr8:144272127:A:G	1.067e-16	-3.51524e-10	-0.984125
144272470	chr8:144272470:T:C	8.31863e-16	-3.51524e-10	1.06952
144272575	chr8:144272575:C:A	9.12719e-17	-3.51524e-10	-1.14031
144272682	chr8:144272682:G:A	1.50168e-17	-1.74486	-1.20012
144272770	chr8:144272770:C:A	1.88228e-16	-3.51524e-10	-0.416498
144272863	chr8:144272863:G:A	8.42096e-17	-3.51524e-10	-1.22084
144273312	chr8:144273312:C:T	1.28925e-16	-3.51524e-10	-0.794923
144273566	chr8:144273566:T:G	7.18907e-16	-3.51524e-10	0.923582
144273840	chr8:144273840:C:T	4.58983e-16	-3.51524e-10	0.474863
144274179	chr8:144274179:C:T	1.85224e-15	-3.51524e-10	1.87
144275610	chr8:144275610:G:A	3.61663e-17	-1.75339	-0.312634
144275887	chr8:144275887:C:T	1.59401e-16	-3.51524e-10	-0.582725
144276329	chr8:144276329:C:T	1.45598e-16	-3.51524e-10	-0.673298
144276653	chr8:144276653:T:C	3.4194e-16	-3.51524e-10	0.180484
144276737	chr8:144276737:G:A	9.70945e-17	-3.51524e-10	-1.07847
144277497	chr8:144277497:C:A	7.0176e-17	-1.67555	0.272402
144277505	chr8:144277505:A:G	9.02847e-17	-3.51524e-10	-1.15118
144277690	chr8:144277690:A:G	2.13938e-17	-2.01635	-0.574702
144277888	chr8:144277888:T:C	1.60088e-16	-3.51524e-10	-0.578426
144278159	chr8:144278159:G:A	1.18e-16	-3.51524e-10	-0.883464
144278249	chr8:144278249:AGCAGGATGCGGGGCCGCTG:A	1.09961e-16	-3.51524e-10	-0.954027
144278270	chr8:144278270:G:A	1.44831e-17	-2.01392	-0.96725
144278821	chr8:144278821:A:C	8.85571e-17	-3.51524e-10	-1.1705
144278893	chr8:144278893:T:C	1.13511e-17	-2.05561	-1.16922
144279183	chr8:144279183:C:T	1.79236e-16	-3.51524e-10	-0.465447
144279380	chr8:144279380:AG:A	1.18503e-17	-2.04562	-1.13617
144279487	chr8:144279487:A:G	8.84769e-17	-3.51524e-10	-1.17141
144279676	chr8:144279676:T:TC	8.41147e-17	-3.51524e-10	-1.22197
144279838	chr8:144279838:G:A	1.22833e-17	-2.01267	-1.13324
144279911	chr8:144279911:G:C	8.80962e-17	-3.51524e-10	-1.17572
144280183	chr8:144280183:G:A	8.40406e-17	-1.22285	-2.67879e-10
144280310	chr8:144280310:C:T	8.13197e-17	-1.49135	0.23559
144280341	chr8:144280341:C:T	8.75415e-17	-3.51524e-10	-1.18204
144280813	chr8:144280813:T:C	7.7949e-17	-1.2981	-2.67879e-10
144280826	chr8:144280826:C:T	9.21217e-17	-3.51524e-10	-1.13104
144281912	chr8:144281912:T:TA	1.24424e-16	-3.51524e-10	-0.830452
144281962	chr8:144281962:A:G	1.98284e-16	-3.51524e-10	-0.364452
144282164	chr8:144282164:G:A	1.72294e-16	-0.504949	-2.67879e-10
144282392	chr8:144282392:C:T	8.35061e-17	-3.51524e-10	-1.22923
144282599	chr8:144282599:G:C	4.00015e-17	-1.16347	-0.801763
144283464	chr8:144283464:G:A	1.79072e-16	-3.51524e-10	-0.466362
144283477	chr8:144283477:C:T	2.90607e-17	-1.91238	-0.372382
144283538	chr8:144283538:C:T	6.48474e-17	-2.00426	0.522147
144283802	chr8:144283802:C:T	1.36652e-16	-3.51524e-10	-0.736715
144283942	chr8:144283942:A:C	5.54921e-16	-3.51524e-10	0.664675
144283968	chr8:144283968:T:C	3.70859e-16	-3.51524e-10	0.261672
144284096	chr8:144284096:G:A	1.54913e-17	-1.68497	-1.22889
144284234	chr8:144284234:A:G	5.4382e-17	-2.03938	0.381265
144284763	chr8:144284763:G:A	1.16743e-16	-3.51524e-10	-0.894172
144285016	chr8:144285016:C:T	1.53624e-17	-1.69326	-1.22897
144285362	chr8:144285362:T:C	6.90724e-17	-2.04312	0.624122
144285851	chr8:144285851:G:A	1.10071e-17	-2.12717	-1.12844
144286047	chr8:144286047:G:A	1.82481e-16	0.40123	-0.848734
144286759	chr8:144286759:C:T	8.9726e-17	-3.51524e-10	-1.15739
144286773	chr8:144286773:G:A	1.26758e-17	-2.02118	-1.09327
144286780	chr8:144286780:A:G	3.91924e-16	-3.51524e-10	0.316918
144286806	chr8:144286806:A:G	1.00946e-17	-2.11948	-1.22267
144286837	chr8:144286837:G:A	3.32507e-17	-1.86251	-0.287567
144287281	chr8:144287281:A:G	5.02869e-16	-3.51524e-10	0.566179
144287500	chr8:144287500:T:A	1.31528e-17	-2.05557	-1.02195
144287524	chr8:144287524:C:T	8.62902e-17	-3.51524e-10	-1.19643
144287795	chr8:144287795:G:A	9.08892e-17	-3.51524e-10	-1.14451
144288026	chr8:144288026:G:A	1.82836e-16	-0.445562	-2.67879e-10
144288036	chr8:144288036:C:A	1.06699e-17	-2.11019	-1.17653
144288444	chr8:144288444:CTTGAACCCAGGGGATGGAGG:C	1.78668e-17	-2.09097	-0.680234
144288515	chr8:144288515:G:A	1.93486e-17	-2.09088	-0.600654
144288630	chr8:144288630:A:G	2.34356e-16	-3.51524e-10	-0.197309
144288802	chr8:144288802:A:G	2.22249e-16	-0.25035	-2.67879e-10
144289233	chr8:144289233:T:C	1.24732e-16	-3.51524e-10	-0.82798
144289980	chr8:144289980:C:T	3.78981e-16	-3.51524e-10	0.283335
144290016	chr8:144290016:C:T	1.12545e-17	-2.12721	-1.10617
144290072	chr8:144290072:T:C	1.1321e-17	-2.12718	-1.10031
144290137	chr8:144290137:T:C	1.42852e-17	-1.78091	-1.21402
144290151	chr8:144290151:G:C	3.48667e-16	-3.51524e-10	0.199967
144290628	chr8:144290628:G:A	6.98354e-16	-3.51524e-10	0.894576
144290998	chr8:144290998:G:A	8.36713e-17	-3.51524e-10	-1.22725
144291051	chr8:144291051:C:A	8.89953e-17	-3.51524e-10	-1.16557
144291909	chr8:144291909:A:T	8.35207e-17	-3.51524e-10	-1.22906
144292695	chr8:144292695:T:A	1.53499e-16	-3.51524e-10	-0.620457
144293444	chr8:144293444:TC:T	3.39824e-16	-3.51524e-10	0.174277
144294201	chr8:144294201:G:A	1.11313e-17	-2.12721	-1.11717
144294600	chr8:144294600:G:C	1.14e-16	-3.51524e-10	-0.917949
144294733	chr8:144294733:A:G	1.08887e-17	-2.12688	-1.13954
144294895	chr8:144294895:G:A	2.34388e-16	-3.51524e-10	-0.197172
144295160	chr8:144295160:A:G	1.13642e-17	-2.10796	-1.11573
144295352	chr8:144295352:G:A	1.05911e-17	-2.12679	-1.16735
144296005	chr8:144296005:G:T	1.09091e-17	-2.12706	-1.13749
144296281	chr8:144296281:T:C	2.38909e-16	-3.51524e-10	-0.178068
144296322	chr8:144296322:C:A	1.08694e-17	-2.11266	-1.15554
144296938	chr8:144296938:C:T	9.5937e-17	-3.51524e-10	-1.09046
144297250	chr8:144297250:G:A	8.35112e-17	-3.51524e-10	-1.22917
144297482	chr8:144297482:A:G	3.62223e-16	-3.51524e-10	0.23811
144297697	chr8:144297697:G:A	2.8166e-16	-3.51524e-10	-0.0134515
144297844	chr8:144297844:G:A	2.48222e-16	-3.51524e-10	-0.139826
144298301	chr8:144298301:C:T	1.27706e-16	-3.51524e-10	-0.804422
144298537	chr8:144298537:A:G	1.01279e-17	-2.11417	-1.22469
144298546	chr8:144298546:A:C	3.04667e-16	0.0650681	-2.67879e-10
144298562	chr8:144298562:G:A	3.50078e-17	-2.09858	-2.67879e-10
144298586	chr8:144298586:G:A	8.36068e-17	-3.51524e-10	-1.22803
144298747	chr8:144298747:T:C	8.36798e-17	-3.51524e-10	-1.22715
144298946	chr8:144298946:C:T	4.42111e-16	-3.51524e-10	0.437411
144299056	chr8:144299056:C:G	1.03727e-17	-2.12719	-1.18778
144299217	chr8:144299217:G:A	3.54416e-17	-2.08626	-2.67879e-10
144299251	chr8:144299251:G:A	9.60366e-17	-3.51524e-10	-1.08942
144299301	chr8:144299301:G:A	8.35922e-17	-3.51524e-10	-1.2282
144299391	chr8:144299391:C:T	8.41275e-17	-3.51524e-10	-1.22182
144299457	chr8:144299457:C:T	9.02963e-17	-3.51524e-10	-1.15105
144299724	chr8:144299724:A:G	8.82409e-17	-3.51524e-10	-1.17408
144300201	chr8:144300201:T:C	8.37589e-17	-3.51524e-10	-1.22621
144300424	chr8:144300424:A:G	9.36817e-17	-3.51524e-10	-1.11425
144300490	chr8:144300490:C:T	1.15013e-16	-3.51524e-10	-0.909103
144300936	chr8:144300936:C:T	9.27418e-17	-3.51524e-10	-1.12433
144301020	chr8:144301020:A:T	1.52733e-15	-3.51524e-10	1.67712
144301048	chr8:144301048:C:T	8.41718e-17	-3.51524e-10	-1.22129
144301175	chr8:144301175:C:T	1.0505e-17	-2.12333	-1.17897
144301312	chr8:144301312:G:A	1.05003e-17	-2.12708	-1.17566
144301703	chr8:144301703:G:A	1.42106e-16	-0.697578	-2.67879e-10
144301722	chr8:144301722:G:A	1.1113e-16	-3.51524e-10	-0.943448
144302059	chr8:144302059:G:A	1.07839e-17	-2.10706	-1.16904
144302114	chr8:144302114:C:T	9.17963e-17	-3.51524e-10	-1.13458
144302127	chr8:144302127:T:C	1.25414e-16	-3.51524e-10	-0.822529
144302161	chr8:144302161:G:A	1.38638e-16	-3.51524e-10	-0.722283
144303154	chr8:144303154:C:T	1.5614e-16	-3.51524e-10	-0.603399
144304140	chr8:144304140:TGAGGG:T	1.0021e-17	-2.12721	-1.22225
144304490	chr8:144304490:G:C	1.32118e-16	-3.51524e-10	-0.770459
144304710	chr8:144304710:G:A	3.03084e-16	-3.51524e-10	0.0598596
144304884	chr8:144304884:A:AC	1.38699e-15	-3.51524e-10	1.58074
144304935	chr8:144304935:G:A	1.03396e-17	-2.09839	-1.21978
144305008	chr8:144305008:G:C	5.64617e-17	-1.62059	-2.67879e-10
144305689	chr8:144305689:C:T	8.38866e-17	-3.51524e-10	-1.22468
144305996	chr8:144305996:T:C	2.77071e-16	-3.51524e-10	-0.0298782
144306028	chr8:144306028:G:A	1.20251e-17	-2.1149	-1.05225
144306039	chr8:144306039:T:C	9.02586e-17	-3.51524e-10	-1.15147
144306087	chr8:144306087:T:C	1.28402e-16	-3.51524e-10	-0.798987
144306254	chr8:144306254:T:C	8.35069e-17	-3.51524e-10	-1.22922
144306553	chr8:144306553:G:A	8.42482e-17	-3.51524e-10	-1.22038
144306946	chr8:144306946:G:A	1.14138e-16	-3.51524e-10	-0.916742
144306958	chr8:144306958:C:T	3.0603e-17	-2.09649	-0.13656
144307919	chr8:144307919:T:C	9.98914e-18	-2.12416	-1.22849
144308151	chr8:144308151:G:A	1.55586e-17	-1.68542	-1.22412
144308221	chr8:144308221:G:T	1.29307e-16	-3.51524e-10	-0.791958
144308544	chr8:144308544:GTGCTTTGTGAGTGGAAATGTGGCCAGAGTGCGGCGGA:G	8.79126e-17	-3.51524e-10	-1.17781
144308718	chr8:144308718:G:GC	8.35074e-17	-3.51524e-10	-1.22922
144309220	chr8:144309220:G:A	8.40568e-17	-3.51524e-10	-1.22266
144309837	chr8:144309837:C:T	1.56995e-16	-3.51524e-10	-0.597935
144310288	chr8:144310288:T:C	1.28676e-17	-2.12462	-0.974814
144310767	chr8:144310767:C:T	2.23597e-16	-0.244306	-2.67879e-10
144311613	chr8:144311613:A:G	9.01722e-17	-3.51524e-10	-1.15243
144312754	chr8:144312754:C:T	2.08363e-16	-3.51524e-10	-0.314867
144312907	chr8:144312907:G:A	1.03283e-17	-2.10421	-1.21506
144314450	chr8:144314450:G:A	8.87343e-17	-3.51524e-10	-1.1685
144314636	chr8:144314636:C:T	4.37404e-17	-1.87588	-2.67879e-10
144314641	chr8:144314641:C:G	8.40813e-17	-3.51524e-10	-1.22237
144314764	chr8:144314764:G:A	3.16191e-16	-3.51524e-10	0.102196
144315028	chr8:144315028:G:T	1.35106e-16	-3.51524e-10	-0.74809
144315090	chr8:144315090:T:C	8.38009e-17	-3.51524e-10	-1.22571
144315104	chr8:144315104:T:C	8.68662e-17	-3.51524e-10	-1.18978
144315198	chr8:144315198:T:C	5.90959e-17	-1.57499	-2.67879e-10
144315254	chr8:144315254:C:T	1.01299e-17	-2.12713	-1.21153
144316011	chr8:144316011:C:T	8.40951e-17	-3.51524e-10	-1.2222
144316026	chr8:144316026:G:C	9.57218e-17	-3.51524e-10	-1.0927
144316218	chr8:144316218:A:G	2.42771e-16	-3.51524e-10	-0.162031
144316620	chr8:144316620:T:A	9.53286e-17	-3.51524e-10	-1.09682
144316686	chr8:144316686:G:A	8.40894e-17	-3.51524e-10	-1.22227
144318103	chr8:144318103:G:T	1.92063e-17	-2.10488	-0.594031
144318358	chr8:144318358:G:A	4.09177e-17	-1.5159	-0.426685
144318652	chr8:144318652:C:T	7.12521e-16	-3.51524e-10	0.914659
144318653	chr8:144318653:G:A	1.06651e-17	-2.08359	-1.20358
144318712	chr8:144318712:T:C	1.58518e-16	-0.588281	-2.67879e-10
144319254	chr8:144319254:C:T	8.43097e-17	-3.51524e-10	-1.21965
144319652	chr8:144319652:C:T	8.46103e-17	-3.51524e-10	-1.21609
144319953	chr8:144319953:G:A	9.69387e-17	-3.51524e-10	-1.08007
144320499	chr8:144320499:G:A	9.5792e-17	-3.51524e-10	-1.09197
144320679	chr8:144320679:C:T	8.73904e-17	-3.51524e-10	-1.18376
144321057	chr8:144321057:G:A	2.25606e-16	-2.04074	1.80538
144321883	chr8:144321883:A:G	5.57066e-17	-2.05144	0.417389
144321904	chr8:144321904:G:A	8.42949e-17	-3.51524e-10	-1.21983
144321965	chr8:144321965:T:C	8.35685e-17	-3.51524e-10	-1.22848
144321999	chr8:144321999:G:A	1.94958e-17	-1.46039	-1.22356
144322086	chr8:144322086:G:A	2.31052e-16	-2.00454	1.79303
144322262	chr8:144322262:G:A	9.88334e-17	-3.51524e-10	-1.06072
144322993	chr8:144322993:G:A	8.84308e-17	-3.51524e-10	-1.17193
144323528	chr8:144323528:A:G	4.18946e-16	-3.51524e-10	0.383592
144324053	chr8:144324053:G:A	2.06178e-17	-1.39952	-1.22847
144324288	chr8:144324288:T:C	1.95048e-16	-3.51524e-10	-0.380907
144324480	chr8:144324480:T:C	3.40205e-17	-2.12719	-2.67879e-10
144324527	chr8:144324527:A:G	1.06802e-16	-3.51524e-10	-0.983171
144325122	chr8:144325122:T:G	3.48322e-17	-2.10361	-2.67879e-10
144325328	chr8:144325328:C:T	1.41103e-17	-2.04429	-0.962959
144326004	chr8:144326004:C:A	1.65309e-16	-3.51524e-10	-0.546336
144326675	chr8:144326675:C:T	2.63946e-17	-1.32403	-1.05697
144326788	chr8:144326788:A:G	2.7457e-16	-3.51524e-10	-0.0389437
144327536	chr8:144327536:C:G	6.14139e-17	-1.99521	0.458696
144328066	chr8:144328066:C:T	9.77887e-17	-3.51524e-10	-1.07134
144328149	chr8:144328149:A:G	1.2846e-16	-3.51524e-10	-0.798529
144328674	chr8:144328674:C:T	5.52644e-17	-1.64202	-2.67879e-10
144328796	chr8:144328796:G:A	9.11001e-17	-3.51524e-10	-1.14219
144328888	chr8:144328888:C:T	8.35195e-17	-3.51524e-10	-1.22907
144329150	chr8:144329150:T:C	8.3872e-17	-3.51524e-10	-1.22486
144329706	chr8:144329706:G:GC	2.66084e-16	-3.51524e-10	-0.0703401
144329973	chr8:144329973:C:T	3.6161e-17	-2.06617	-2.67879e-10
144329988	chr8:144329988:TC:T	8.62856e-17	-3.51524e-10	-1.19649
144330259	chr8:144330259:C:T	1.05456e-16	-3.51524e-10	-0.99586
144330272	chr8:144330272:A:G	1.59417e-16	-3.51524e-10	-0.582627
144330413	chr8:144330413:C:T	1.04794e-16	-1.19291	0.190749
144331436	chr8:144331436:T:C	1.97859e-16	-3.51524e-10	-0.366595
144331587	chr8:144331587:T:G	3.48754e-16	-3.51524e-10	0.200216
144332726	chr8:144332726:C:T	1.99866e-17	-2.11694	-0.542147
144332849	chr8:144332849:G:A	7.75736e-17	-0.592841	-0.710082
144332924	chr8:144332924:T:C	8.44138e-17	-3.51524e-10	-1.21842
144334958	chr8:144334958:G:A	8.56656e-17	-3.51524e-10	-1.2037
144335100	chr8:144335100:T:C	3.83089e-17	-2.00847	-2.67879e-10
144335400	chr8:144335400:T:A	9.04027e-17	-1.14988	-2.67879e-10
144335758	chr8:144335758:G:T	8.71255e-17	-3.51524e-10	-1.1868
144336670	chr8:144336670:C:G	1.60425e-16	-3.51524e-10	-0.576321
144336970	chr8:144336970:G:C	1.53222e-16	-3.51524e-10	-0.622265
144337297	chr8:144337297:C:A	8.8339e-17	-3.51524e-10	-1.17297
144337432	chr8:144337432:G:A	9.40533e-17	-3.51524e-10	-1.11029
144337534	chr8:144337534:C:T	6.80864e-17	-1.43337	-2.67879e-10
144337962	chr8:144337962:G:A	4.45174e-17	-1.85827	-2.67879e-10
144338209	chr8:144338209:G:C	5.98879e-17	-1.56168	-2.67879e-10
144338370	chr8:144338370:G:A	8.81694e-17	-0.242986	-0.931904
144338418	chr8:144338418:CA:C	8.35062e-17	-3.51524e-10	-1.22923
144339869	chr8:144339869:A:G	8.39776e-17	-3.51524e-10	-1.2236
144340819	chr8:144340819:T:G	8.72961e-17	-3.51524e-10	-1.18485
144342184	chr8:144342184:G:A	1.52671e-16	-3.51524e-10	-0.625864
144343230	chr8:144343230:C:T	1.25643e-16	-3.51524e-10	-0.820707
144343256	chr8:144343256:C:T	1.07308e-16	-3.51524e-10	-0.978446
144343381	chr8:144343381:C:T	8.80363e-17	-3.51524e-10	-1.1764
144343394	chr8:144343394:C:A	2.32186e-17	-1.2992	-1.21
144343776	chr8:144343776:A:G	3.96629e-16	0.328851	-2.67879e-10
144343980	chr8:144343980:C:T	8.95754e-17	-3.51524e-10	-1.15907
144344095	chr8:144344095:C:T	1.83053e-16	-3.51524e-10	-0.444373
144344439	chr8:144344439:T:C	8.61412e-17	-3.51524e-10	-1.19816
144344505	chr8:144344505:A:G	8.35941e-17	-3.51524e-10	-1.22818
144344605	chr8:144344605:A:C	1.92725e-17	-1.76265	-0.932824
144344833	chr8:144344833:A:G	1.95631e-16	-0.377919	-2.67879e-10
144344937	chr8:144344937:C:T	8.35746e-17	-3.51524e-10	-1.22841
144345873	chr8:144345873:C:T	4.46672e-17	-0.656534	-1.19838
144345896	chr8:144345896:G:T	9.75891e-17	-3.51524e-10	-1.07339
144345960	chr8:144345960:G:A	5.27375e-17	-0.463474	-1.22535
144346186	chr8:144346186:T:C	5.14239e-17	-0.818869	-0.895178
144346229	chr8:144346229:C:A	9.5443e-17	-3.51524e-10	-1.09562
144346263	chr8:144346263:T:TG	9.60312e-17	-3.51524e-10	-1.08948
144346411	chr8:144346411:T:C	9.88104e-17	-3.51524e-10	-1.06095
144346415	chr8:144346415:T:C	9.43865e-17	-3.51524e-10	-1.10675
144346436	chr8:144346436:G:A	9.23667e-17	-3.51524e-10	-1.12838
144346447	chr8:144346447:G:A	8.38235e-17	-3.51524e-10	-1.22544
144346660	chr8:144346660:G:T	9.79364e-17	-3.51524e-10	-1.06983
144346993	chr8:144346993:C:T	9.89208e-17	-3.51524e-10	-1.05983
144347760	chr8:144347760:C:T	8.63015e-17	-3.51524e-10	-1.1963
144347836	chr8:144347836:C:T	9.61261e-17	-3.51524e-10	-1.08849
144348013	chr8:144348013:G:A	3.18471e-17	-0.964127	-1.22908
144348199	chr8:144348199:G:A	8.4036e-17	-3.51524e-10	-1.22291
144348328	chr8:144348328:G:A	1.23157e-17	-1.99103	-1.15225
144348467	chr8:144348467:C:T	8.35113e-17	-3.51524e-10	-1.22917
144348486	chr8:144348486:A:G	1.11367e-16	-3.51524e-10	-0.941321
144348624	chr8:144348624:A:G	1.08715e-16	-3.51524e-10	-0.965417
144348729	chr8:144348729:T:G	8.78123e-17	-3.51524e-10	-1.17895
144348826	chr8:144348826:T:C	6.44607e-16	-3.51524e-10	0.814491
144348924	chr8:144348924:T:C	3.42524e-17	-2.1204	-2.67879e-10
144348928	chr8:144348928:C:T	3.9382e-17	-1.98084	-2.67879e-10
144348956	chr8:144348956:G:A	4.21834e-17	-1.91212	-2.67879e-10
144349140	chr8:144349140:T:C	8.40941e-17	-3.51524e-10	-1.22221
144349857	chr8:144349857:A:G	1.38283e-16	-3.51524e-10	-0.724851
144350370	chr8:144350370:T:C	8.40516e-17	-3.51524e-10	-1.22272
144350640	chr8:144350640:G:C	1.02635e-16	-3.51524e-10	-1.02297
144350803	chr8:144350803:C:T	1.06465e-17	-2.0808	-1.20813
144350858	chr8:144350858:A:G	1.01784e-17	-2.12628	-1.2076
144350943	chr8:144350943:C:T	1.13695e-17	-2.12063	-1.10259
144351110	chr8:144351110:T:C	1.17953e-17	-2.0465	-1.13995
144351265	chr8:144351265:A:G	1.20517e-17	-2.1269	-1.03804
144351628	chr8:144351628:G:A	9.65481e-17	-3.51524e-10	-1.08411
144351798	chr8:144351798:T:A	1.99736e-16	-3.51524e-10	-0.357152
144351822	chr8:144351822:C:T	2.34982e-17	-2.02585	-0.471376
144351898	chr8:144351898:TGTTGTC:T	1.09553e-16	-3.51524e-10	-0.957743
144352046	chr8:144352046:G:A	8.5949e-17	-3.51524e-10	-1.2004
144352145	chr8:144352145:G:A	8.41244e-17	-3.51524e-10	-1.22185
144352177	chr8:144352177:C:T	8.53357e-17	-3.51524e-10	-1.20756
144352333	chr8:144352333:C:A	8.59702e-17	-3.51524e-10	-1.20015
144352810	chr8:144352810:A:G	1.05219e-16	-3.51524e-10	-0.998109
144352845	chr8:144352845:G:A	9.5166e-17	-3.51524e-10	-1.09853
144352846	chr8:144352846:C:A	9.52476e-17	-3.51524e-10	-1.09767
144353630	chr8:144353630:G:A	1.08034e-17	-2.10509	-1.1692
144354239	chr8:144354239:C:T	8.91347e-17	-3.51524e-10	-1.164
144354339	chr8:144354339:T:A	4.08105e-17	-1.42013	-0.525086
144355152	chr8:144355152:G:A	1.22087e-16	0.28143	-1.13085
144355665	chr8:144355665:C:T	4.46069e-16	-3.51524e-10	0.446323
144356875	chr8:144356875:C:G	1.45702e-17	-1.79477	-1.18041
144357324	chr8:144357324:G:A	2.34812e-17	-1.27568	-1.22228
144357345	chr8:144357345:G:T	9.81613e-17	-3.51524e-10	-1.06754
144357364	chr8:144357364:C:T	9.78158e-17	-3.51524e-10	-1.07106
144357505	chr8:144357505:G:A	1.35372e-16	-3.51524e-10	-0.746124
144357888	chr8:144357888:C:G	8.39923e-17	-3.51524e-10	-1.22343
144357897	chr8:144357897:G:A	3.41725e-17	-1.3383	-0.784429
144358158	chr8:144358158:G:A	2.3669e-16	-3.51524e-10	-0.187398
144358588	chr8:144358588:G:A	8.89431e-17	-3.51524e-10	-1.16615
144359080	chr8:144359080:A:G	1.22768e-16	-3.51524e-10	-0.843858
144359179	chr8:144359179:T:C	4.72557e-17	-1.31066	-0.487914
144359185	chr8:144359185:TAGA:T	1.11722e-16	-3.51524e-10	-0.938136
144360538	chr8:144360538:A:G	4.3761e-16	-3.51524e-10	0.427177
144361034	chr8:144361034:C:T	1.02047e-16	-1.02872	-2.67879e-10
144361071	chr8:144361071:A:G	3.46439e-17	-2.10903	-2.67879e-10
144361404	chr8:144361404:C:T	9.70717e-17	-3.51524e-10	-1.0787
144361759	chr8:144361759:G:A	8.52983e-17	-3.51524e-10	-1.208
144361786	chr8:144361786:A:G	1.18738e-16	-3.51524e-10	-0.87723
144361856	chr8:144361856:T:C	2.9813e-16	-3.51524e-10	0.0433791
144362458	chr8:144362458:G:A	1.17477e-15	-3.51524e-10	1.41468
144362625	chr8:144362625:G:A	2.42182e-17	-1.23829	-1.22876
144363111	chr8:144363111:A:G	7.08656e-17	-1.37147	-0.0218944
144363147	chr8:144363147:A:G	1.29152e-16	-0.793163	-2.67879e-10
144363215	chr8:144363215:G:A	8.67437e-17	-3.51524e-10	-1.19119
144363749	chr8:144363749:C:G	3.32342e-17	-1.40337	-0.747204
144363955	chr8:144363955:G:A	3.59173e-17	-1.09274	-0.980188
144365043	chr8:144365043:A:G	9.33265e-17	-3.51524e-10	-1.11805
144365175	chr8:144365175:G:A	9.02506e-17	-3.51524e-10	-1.15156
144365838	chr8:144365838:G:C	1.75401e-17	-1.57067	-1.21899
144366436	chr8:144366436:A:G	4.32083e-16	-3.51524e-10	0.414468
144366817	chr8:144366817:C:T	8.75304e-17	-3.51524e-10	-1.18216
144366847	chr8:144366847:G:A	1.02531e-16	-3.51524e-10	-1.02399
144367597	chr8:144367597:G:A	1.84536e-16	-3.51524e-10	-0.436307
144367808	chr8:144367808:G:A	8.36011e-17	-3.51524e-10	-1.22809
144367816	chr8:144367816:G:A	6.96656e-17	-1.57641	0.165968
144368052	chr8:144368052:T:A	3.67042e-17	-2.05126	-2.67879e-10
144368235	chr8:144368235:G:A	1.12511e-17	-2.06344	-1.17025
144368240	chr8:144368240:T:G	6.81894e-17	-1.43186	-2.67879e-10
144368365	chr8:144368365:T:G	1.35255e-16	-3.51524e-10	-0.746992
144368785	chr8:144368785:C:T	2.24219e-17	-1.36834	-1.17577
144368809	chr8:144368809:G:C	8.44771e-17	-3.51524e-10	-1.21767
144369005	chr8:144369005:CAGAG:C	2.69522e-16	-3.51524e-10	-0.0575015
144370372	chr8:144370372:G:A	8.43732e-17	-3.51524e-10	-1.2189
144370471	chr8:144370471:C:T	5.54257e-17	-1.11293	-0.526174
144370682	chr8:144370682:T:A	8.35298e-17	-3.51524e-10	-1.22895
144370693	chr8:144370693:A:T	1.12739e-17	-2.01603	-1.21563
144371026	chr8:144371026:C:T	8.80736e-17	-3.51524e-10	-1.17598
144371509	chr8:144371509:A:G	9.92321e-17	-3.51524e-10	-1.05669
144371546	chr8:144371546:C:T	2.38836e-16	-3.51524e-10	-0.178375
144371814	chr8:144371814:G:A	8.83943e-17	0.0124995	-1.18484
144371969	chr8:144371969:C:T	8.50227e-17	-3.51524e-10	-1.21123
144373022	chr8:144373022:A:AC	1.00199e-15	-3.51524e-10	1.25559
144373602	chr8:144373602:G:A	9.26905e-17	-3.51524e-10	-1.12488
144373823	chr8:144373823:G:A	9.90555e-17	-3.51524e-10	-1.05847
144373871	chr8:144373871:G:A	8.35656e-17	-3.51524e-10	-1.22852
144375268	chr8:144375268:A:G	9.50305e-17	-3.51524e-10	-1.09995
144375707	chr8:144375707:C:T	1.23325e-17	-1.91391	-1.22801
144377008	chr8:144377008:C:T	6.30845e-17	-0.867376	-0.642299
144377385	chr8:144377385:T:G	2.16649e-16	-0.275872	-2.67879e-10
144377626	chr8:144377626:G:T	9.71439e-17	-3.51524e-10	-1.07796
144377663	chr8:144377663:C:T	9.98054e-17	-3.51524e-10	-1.05093
144378018	chr8:144378018:G:A	8.36355e-17	-3.51524e-10	-1.22768
144378120	chr8:144378120:G:A	9.97476e-17	-3.51524e-10	-1.05151
144378615	chr8:144378615:T:C	1.76799e-17	-1.65997	-1.12175
144378868	chr8:144378868:G:A	9.13521e-17	-3.51524e-10	-1.13943
144379122	chr8:144379122:G:A	8.36962e-17	-3.51524e-10	-1.22696
144379425	chr8:144379425:C:A	1.87106e-17	-1.49593	-1.22913
144379543	chr8:144379543:G:A	8.40743e-17	-3.51524e-10	-1.22245
144379932	chr8:144379932:C:T	8.67669e-17	-3.51524e-10	-1.19093
144380139	chr8:144380139:C:T	9.13114e-17	-3.51524e-10	-1.13987
144380169	chr8:144380169:A:G	1.10565e-16	-3.51524e-10	-0.948544
144382506	chr8:144382506:CTGCTGTATTCAGCAAGTATTGGGCTCT:C	5.00595e-16	-3.51524e-10	0.561646
144382627	chr8:144382627:G:C	9.20493e-17	-3.51524e-10	-1.13183
144383871	chr8:144383871:T:C	1.68423e-17	-1.76186	-1.0684
144384230	chr8:144384230:T:C	8.35236e-17	-3.51524e-10	-1.22902
144385008	chr8:144385008:G:A	1.00248e-16	-3.51524e-10	-1.04651
144385345	chr8:144385345:G:A	9.91239e-17	-3.51524e-10	-1.05778
144385418	chr8:144385418:A:G	2.21455e-17	-1.42707	-1.12945
144385464	chr8:144385464:G:A	2.04886e-16	-0.0776116	-0.254086
144385690	chr8:144385690:A:G	1.33134e-17	-1.88366	-1.18172
144386267	chr8:144386267:C:T	1.85145e-17	-1.77801	-0.957583
144386331	chr8:144386331:A:T	6.72036e-17	-0.584109	-0.862316
144387078	chr8:144387078:A:G	1.95355e-16	-3.51524e-10	-0.37933
144388318	chr8:144388318:C:T	1.61853e-16	-3.51524e-10	-0.567459
144388687	chr8:144388687:C:T	4.46807e-17	-1.85461	-2.67879e-10
144388759	chr8:144388759:T:C	2.04762e-17	-1.41757	-1.21731
144388888	chr8:144388888:T:G	8.75371e-17	-3.51524e-10	-1.18209
144389450	chr8:144389450:T:C	8.98545e-17	-3.51524e-10	-1.15596
144389460	chr8:144389460:T:C	4.22516e-16	-3.51524e-10	0.392076
144389652	chr8:144389652:C:A	5.66374e-17	-1.61748	-2.67879e-10
144389816	chr8:144389816:T:C	1.07482e-16	-3.51524e-10	-0.976826
144389921	chr8:144389921:C:T	4.22725e-16	-3.51524e-10	0.392571
144390430	chr8:144390430:C:T	3.85346e-16	-3.51524e-10	0.299991
144390576	chr8:144390576:G:A	8.93055e-17	-0.794195	-0.367892
144391042	chr8:144391042:C:T	9.39608e-17	-3.51524e-10	-1.11127
144392053	chr8:144392053:A:G	2.57875e-17	-1.64386	-0.760406
144392695	chr8:144392695:A:G	2.15769e-17	-1.68021	-0.902323
144393094	chr8:144393094:G:A	7.71363e-17	-0.848508	-0.460069
144393097	chr8:144393097:G:A	3.19758e-17	-1.12366	-1.06551
144393442	chr8:144393442:G:A	2.354e-16	-3.51524e-10	-0.192866
144394099	chr8:144394099:G:A	1.60755e-16	-3.51524e-10	-0.574268
144395549	chr8:144395549:G:A	4.59062e-17	-1.82755	-2.67879e-10
144395698	chr8:144395698:TGG:T	9.49309e-17	-3.51524e-10	-1.101
144395982	chr8:144395982:G:A	9.12621e-17	-3.51524e-10	-1.14041
144396106	chr8:144396106:G:A	4.08802e-16	-3.51524e-10	0.359082
144396341	chr8:144396341:G:A	2.1659e-17	-1.35917	-1.21956
144396562	chr8:144396562:C:T	9.23143e-17	-3.51524e-10	-1.12895
144396885	chr8:144396885:G:A	1.7876e-16	-3.51524e-10	-0.468104
144397077	chr8:144397077:G:C	9.20787e-17	-3.51524e-10	-1.13151
144397129	chr8:144397129:G:A	1.15506e-17	-2.1174	-1.09
144397708	chr8:144397708:C:T	8.8852e-17	-0.354868	-0.81231
144399768	chr8:144399768:A:G	9.24464e-17	-3.51524e-10	-1.12752
144401139	chr8:144401139:C:T	3.86793e-16	-3.51524e-10	0.30374
144401732	chr8:144401732:G:A	1.69061e-16	-3.51524e-10	-0.523891
144402400	chr8:144402400:C:T	4.35142e-17	-0.662901	-1.21816
144403836	chr8:144403836:C:T	1.02642e-16	-3.51524e-10	-1.0229
144403952	chr8:144403952:C:T	2.65404e-16	-3.51524e-10	-0.0728974
144404103	chr8:144404103:G:A	2.21096e-17	-1.40961	-1.14853
144404832	chr8:144404832:G:A	1.32378e-17	-1.84674	-1.22433
144405517	chr8:144405517:G:A	1.52824e-16	-3.51524e-10	-0.624861
144405593	chr8:144405593:T:G	3.72228e-17	-1.01178	-1.02545
144405804	chr8:144405804:A:C	5.70783e-17	-0.456048	-1.15368
144406171	chr8:144406171:CAA:C	1.10057e-16	-3.51524e-10	-0.953153
144407713	chr8:144407713:A:C	2.81163e-17	-1.74729	-0.570512
144407739	chr8:144407739:G:C	2.98995e-16	-3.51524e-10	0.0462777
144408128	chr8:144408128:A:G	2.52561e-16	-3.51524e-10	-0.122496
144408777	chr8:144408777:A:C	3.22257e-16	0.1212	-2.67879e-10
144409482	chr8:144409482:T:C	8.46227e-17	-3.51524e-10	-1.21595
144409803	chr8:144409803:G:A	1.25809e-16	-0.819387	-2.67879e-10
144410150	chr8:144410150:G:A	2.33237e-16	0.76672	-0.968813
144410260	chr8:144410260:T:C	3.45078e-16	-3.51524e-10	0.189619
144411155	chr8:144411155:G:A	8.38081e-17	-3.51524e-10	-1.22562
144411202	chr8:144411202:GTC:G	1.17027e-16	-3.51524e-10	-0.891749
144411444	chr8:144411444:A:G	1.03222e-16	-1.01727	-2.67879e-10
144412072	chr8:144412072:C:T	9.62827e-17	-1.08686	-2.67879e-10
144412341	chr8:144412341:G:A	4.42912e-16	-3.51524e-10	0.43922
144414137	chr8:144414137:C:T	1.20793e-17	-1.94009	-1.22257
144414202	chr8:144414202:C:T	1.85415e-17	-1.57989	-1.15425
144414216	chr8:144414216:A:G	7.46367e-17	-1.34152	-2.67879e-10
144414270	chr8:144414270:T:C	2.46053e-17	-1.30529	-1.1459
144414342	chr8:144414342:T:C	2.66457e-16	0.111031	-0.179968
144414493	chr8:144414493:G:A	1.75497e-16	-3.51524e-10	-0.48653
144414851	chr8:144414851:C:T	1.15701e-16	-3.51524e-10	-0.903145
144415027	chr8:144415027:G:A	3.43526e-17	-2.11747	-2.67879e-10
144415150	chr8:144415150:C:T	8.45401e-17	-3.51524e-10	-1.21692
144415178	chr8:144415178:G:A	9.54601e-17	-3.51524e-10	-1.09544
144415181	chr8:144415181:T:A	9.8636e-17	-3.51524e-10	-1.06271
144415811	chr8:144415811:A:G	1.34371e-16	-3.51524e-10	-0.753545
144415944	chr8:144415944:C:T	1.90636e-16	0.695174	-1.09896
144416033	chr8:144416033:G:A	4.23394e-17	-1.90843	-2.67879e-10
144416129	chr8:144416129:A:G	1.36498e-16	-3.51524e-10	-0.737843
144416204	chr8:144416204:A:G	8.96538e-17	-3.51524e-10	-1.15819
144416618	chr8:144416618:C:T	3.94611e-17	-0.779538	-1.1993
144416973	chr8:144416973:G:A	2.94827e-17	-1.29261	-0.977737
144417121	chr8:144417121:T:A	1.75225e-16	-3.51524e-10	-0.48808
144417124	chr8:144417124:A:G	1.7517e-16	-3.51524e-10	-0.488395
144417323	chr8:144417323:T:C	8.35058e-17	-3.51524e-10	-1.22923
144417502	chr8:144417502:C:T	3.40474e-17	-1.54816	-0.578231
144417596	chr8:144417596:A:G	8.49253e-17	-3.51524e-10	-1.21238
144418261	chr8:144418261:G:A	9.19948e-17	-3.51524e-10	-1.13242
144418267	chr8:144418267:G:A	9.60814e-17	-3.51524e-10	-1.08895
144418632	chr8:144418632:G:C	1.06043e-16	-3.51524e-10	-0.990307
144419045	chr8:144419045:AC:A	5.16718e-17	-0.504868	-1.20437
144419528	chr8:144419528:T:C	8.35272e-17	-3.51524e-10	-1.22898
144419609	chr8:144419609:G:A	3.34153e-16	-3.51524e-10	0.157449
144419728	chr8:144419728:G:A	2.81078e-16	1.16812	-1.18364
144420193	chr8:144420193:AAT:A	4.91139e-17	-1.99437	0.234359
144420912	chr8:144420912:A:G	8.45192e-17	-3.51524e-10	-1.21717
144421157	chr8:144421157:G:A	8.35213e-17	-3.51524e-10	-1.22905
144421248	chr8:144421248:G:A	8.781e-17	-3.51524e-10	-1.17897
144421637	chr8:144421637:C:T	2.15078e-16	-3.51524e-10	-0.283151
144421638	chr8:144421638:G:A	3.3987e-16	-3.51524e-10	0.174414
144421665	chr8:144421665:G:A	9.22347e-17	-3.51524e-10	-1.12981
144421739	chr8:144421739:C:T	8.35544e-17	-3.51524e-10	-1.22865
144422011	chr8:144422011:T:C	8.87874e-17	-3.51524e-10	-1.16791
144422046	chr8:144422046:A:T	2.30064e-16	-3.51524e-10	-0.215792
144422065	chr8:144422065:A:C	9.59845e-17	-3.51524e-10	-1.08996
144422210	chr8:144422210:C:G	1.15496e-16	-3.51524e-10	-0.904911
144422323	chr8:144422323:A:C	3.40329e-17	-2.12682	-2.67879e-10
144422412	chr8:144422412:C:T	1.34527e-16	0.445774	-1.19816
144422636	chr8:144422636:C:T	9.58667e-17	-3.51524e-10	-1.09119
144422796	chr8:144422796:C:T	8.35111e-17	-3.51524e-10	-1.22917
144423370	chr8:144423370:A:G	8.3502e-17	-3.51524e-10	-1.22928
144423513	chr8:144423513:C:T	1.4372e-16	-3.51524e-10	-0.686286
144423620	chr8:144423620:G:T	8.35014e-17	-3.51524e-10	-1.22929
144424239	chr8:144424239:A:G	1.03426e-16	-3.51524e-10	-1.01529
144424398	chr8:144424398:T:A	1.13376e-17	-1.99822	-1.22781
144425423	chr8:144425423:G:A	1.00005e-16	-1.04893	-2.67879e-10
144425533	chr8:144425533:CCTGG:C	8.82866e-17	-3.51524e-10	-1.17356
144425587	chr8:144425587:G:A	9.50842e-17	-3.51524e-10	-1.09939
144425879	chr8:144425879:T:C	7.18355e-16	2.08521	-1.16239
144426161	chr8:144426161:G:T	5.85244e-17	-1.58471	-2.67879e-10
144426192	chr8:144426192:C:T	1.0398e-16	-3.51524e-10	-1.00996
144426239	chr8:144426239:G:A	8.48105e-17	-3.51524e-10	-1.21373
144426461	chr8:144426461:G:T	8.35024e-17	-3.51524e-10	-1.22927
144426486	chr8:144426486:AGCTCCACT:A	1.15366e-16	-3.51524e-10	-0.906044
144426558	chr8:144426558:AGTCACCTGCACAACAGTG:A	4.64716e-17	-1.81531	-2.67879e-10
144426565	chr8:144426565:T:C	2.0373e-16	-3.51524e-10	-0.337354
144426776	chr8:144426776:AG:A	1.13852e-16	-3.51524e-10	-0.919255
144427025	chr8:144427025:G:GGT	2.34948e-16	-0.194785	-2.67879e-10
144427623	chr8:144427623:G:A	1.21735e-16	0.317639	-1.16994
144427634	chr8:144427634:G:A	8.5324e-17	-3.51524e-10	-1.20769
```
