## Supplementary material for "Characterization of shared and ancestry-specific signals driving complex traits using multi-ancestry fine-mapping": susiex_nc3.cs80.cs

```
CS_ID	SNP	BP	REF_ALLELE	ALT_ALLELE	REF_FRQ	BETA	SE	-LOG10P	CS_PIP	OVRL_PIP
1	chr8:143922430:G:A	143922430	A,A	G,G	1,1	-inf,inf	inf,inf	16.0871,0.135549	0.14802	0.148035
1	chr8:143922240:T:G	143922240	G,G	T,T	1,1	-inf,inf	inf,inf	15.95,0.132272	0.107331	0.107347
1	chr8:143940256:C:G	143940256	G,G	C,C	1,1	-inf,-inf	inf,inf	15.6893,0.04601	0.0855235	0.0855446
1	chr8:143919156:C:T	143919156	T,T	C,C	1,1	-inf,inf	inf,inf	15.6015,0.0186937	0.0449033	0.0449206
1	chr8:143927143:T:C	143927143	C,C	T,T	1,1	-inf,inf	inf,inf	15.5271,0.0869624	0.0390631	0.0390796
1	chr8:143924001:C:T	143924001	T,T	C,C	1,1	-inf,-inf	inf,inf	15.5334,0.0292079	0.0382184	0.0382354
1	chr8:143924022:A:G	143924022	G,G	A,A	1,1	-inf,inf	inf,inf	15.4987,0.0814411	0.0362461	0.0362627
1	chr8:143923759:G:A	143923759	A,A	G,G	1,1	-inf,inf	inf,inf	15.4976,0.000686987	0.0355699	0.0355866
1	chr8:143926572:G:A	143926572	A,A	G,G	1,1	-inf,inf	inf,inf	15.4651,0.0724298	0.0337144	0.0337309
1	chr8:143927341:T:C	143927341	C,C	T,T	1,1	-inf,inf	inf,inf	15.4568,0.0867014	0.033173	0.0331896
1	chr8:143927616:A:G	143927616	G,G	A,A	1,1	-inf,inf	inf,inf	15.4531,0.0741373	0.032606	0.0326226
1	chr8:143927204:T:C	143927204	C,C	T,T	1,1	-inf,inf	inf,inf	15.441,0.079401	0.0318225	0.0318391
1	chr8:143926641:G:A	143926641	A,A	G,G	1,1	-inf,inf	inf,inf	15.4429,0.0797357	0.031788	0.0318046
1	chr8:143928368:G:A	143928368	A,A	G,G	1,1	-inf,inf	inf,inf	15.4429,0.0567664	0.0316702	0.0316868
1	chr8:143926434:T:C	143926434	C,C	T,T	1,1	-inf,inf	inf,inf	15.4278,0.0747054	0.030791	0.0308076
1	chr8:143926153:C:T	143926153	T,T	C,C	1,1	-inf,inf	inf,inf	15.4244,0.0361376	0.0301825	0.0301991
1	chr8:143921326:C:T	143921326	T,T	C,C	1,1	-inf,inf	inf,inf	15.3736,0.18071	0.028757	0.0287743
2	chr8:143915865:AC:A	143915865	NA,A	NA,AC	NA,1	NA,-inf	NA,inf	NA,2.84839	0.0133387	0.0133387
2	chr8:143907896:C:T	143907896	NA,T	NA,C	NA,1	NA,inf	NA,inf	NA,2.73492	0.0117818	0.0117818
2	chr8:143504705:G:C	143504705	NA,C	NA,G	NA,1	NA,-inf	NA,inf	NA,2.46687	0.00654061	0.00654061
2	chr8:143835215:T:C	143835215	C,NA	T,NA	1,NA	inf,NA	inf,NA	1.60294,NA	0.00623926	0.00623926
2	chr8:144133904:C:T	144133904	NA,T	NA,C	NA,1	NA,-inf	NA,inf	NA,2.40236	0.00608419	0.00608419
2	chr8:143946599:A:G	143946599	NA,G	NA,A	NA,1	NA,inf	NA,inf	NA,2.2629	0.00471166	0.00471166
2	chr8:143790170:G:A	143790170	A,NA	G,NA	1,NA	inf,NA	inf,NA	1.65292,NA	0.00463336	0.00463336
2	chr8:143918222:C:G	143918222	NA,G	NA,C	NA,1	NA,-inf	NA,inf	NA,2.26707	0.00442973	0.00442973
2	chr8:144385464:G:A	144385464	A,A	G,G	1,1	inf,-inf	inf,inf	1.60715,0.843163	0.00418375	0.00418375
2	chr8:143481591:G:A	143481591	NA,A	NA,G	NA,1	NA,-inf	NA,inf	NA,2.21826	0.00409846	0.00409846
2	chr8:143558433:C:T	143558433	NA,T	NA,C	NA,1	NA,inf	NA,inf	NA,2.15828	0.00396099	0.00396099
2	chr8:143480241:TG:T	143480241	NA,T	NA,TG	NA,1	NA,-inf	NA,inf	NA,2.19859	0.00395105	0.00395105
2	chr8:143677058:C:T	143677058	NA,T	NA,C	NA,1	NA,-inf	NA,inf	NA,2.17321	0.00391044	0.00391044
2	chr8:143483993:G:A	143483993	NA,A	NA,G	NA,1	NA,-inf	NA,inf	NA,2.19243	0.00390469	0.00390469
2	chr8:144271551:G:A	144271551	NA,A	NA,G	NA,1	NA,inf	NA,inf	NA,2.16459	0.00385389	0.00385389
2	chr8:143948088:C:T	143948088	NA,T	NA,C	NA,1	NA,inf	NA,inf	NA,2.14665	0.00378368	0.00378368
2	chr8:144090315:C:A	144090315	NA,A	NA,C	NA,1	NA,-inf	NA,inf	NA,2.18478	0.00377023	0.00377023
2	chr8:144274179:C:T	144274179	NA,T	NA,C	NA,1	NA,inf	NA,inf	NA,2.05368	0.00312662	0.00312662
2	chr8:143541870:T:A	143541870	NA,A	NA,T	NA,1	NA,-inf	NA,inf	NA,2.06669	0.00308064	0.00308064
2	chr8:143499242:A:G	143499242	NA,G	NA,A	NA,1	NA,-inf	NA,inf	NA,2.05357	0.00300789	0.00300789
2	chr8:143496399:G:A	143496399	NA,A	NA,G	NA,1	NA,-inf	NA,inf	NA,2.05022	0.00298921	0.00298921
2	chr8:143496128:C:T	143496128	NA,T	NA,C	NA,1	NA,-inf	NA,inf	NA,2.0467	0.00296973	0.00296973
2	chr8:143506087:C:T	143506087	NA,T	NA,C	NA,1	NA,-inf	NA,inf	NA,2.04113	0.0029394	0.0029394
2	chr8:143506163:G:A	143506163	NA,A	NA,G	NA,1	NA,-inf	NA,inf	NA,2.04113	0.0029394	0.0029394
2	chr8:143554669:C:T	143554669	NA,T	NA,C	NA,1	NA,-inf	NA,inf	NA,2.03022	0.00288034	0.00288034
2	chr8:144084146:C:T	144084146	NA,T	NA,C	NA,1	NA,inf	NA,inf	NA,1.98741	0.00280052	0.00280052
2	chr8:143795918:G:A	143795918	A,NA	G,NA	1,NA	inf,NA	inf,NA	2.42517,NA	0.00268179	0.00268179
2	chr8:143917908:C:T	143917908	NA,T	NA,C	NA,1	NA,-inf	NA,inf	NA,1.99381	0.00266319	0.00266319
2	chr8:143560426:T:C	143560426	C,C	T,T	1,1	inf,inf	inf,inf	0.162687,2.96847	0.00265828	0.00265828
2	chr8:143581847:G:A	143581847	NA,A	NA,G	NA,1	NA,inf	NA,inf	NA,1.93598	0.0026082	0.0026082
2	chr8:143971089:C:T	143971089	NA,T	NA,C	NA,1	NA,-inf	NA,inf	NA,1.98257	0.00260335	0.00260335
2	chr8:143534878:C:T	143534878	NA,T	NA,C	NA,1	NA,-inf	NA,inf	NA,1.97041	0.00257785	0.00257785
2	chr8:143497335:C:T	143497335	NA,T	NA,C	NA,1	NA,-inf	NA,inf	NA,1.96759	0.00256475	0.00256475
2	chr8:143534748:A:G	143534748	NA,G	NA,A	NA,1	NA,-inf	NA,inf	NA,1.96751	0.00256409	0.00256409
2	chr8:143560008:T:C	143560008	NA,C	NA,T	NA,1	NA,inf	NA,inf	NA,1.95649	0.0025584	0.0025584
2	chr8:144301020:A:T	144301020	NA,T	NA,A	NA,1	NA,-inf	NA,inf	NA,1.93907	0.00252316	0.00252316
2	chr8:143497543:T:C	143497543	NA,C	NA,T	NA,1	NA,-inf	NA,inf	NA,1.95472	0.00250427	0.00250427
2	chr8:143886135:C:T	143886135	T,NA	C,NA	1,NA	inf,NA	inf,NA	2.85196,NA	0.0024887	0.0024887
2	chr8:144049772:A:G	144049772	NA,G	NA,A	NA,1	NA,-inf	NA,inf	NA,1.95292	0.00245466	0.00245466
2	chr8:143537343:G:A	143537343	NA,A	NA,G	NA,1	NA,-inf	NA,inf	NA,1.94382	0.00245443	0.00245443
2	chr8:143435647:G:A	143435647	NA,A	NA,G	NA,1	NA,inf	NA,inf	NA,1.91971	0.00243439	0.00243439
2	chr8:144062144:T:C	144062144	NA,C	NA,T	NA,1	NA,inf	NA,inf	NA,1.89143	0.00234222	0.00234222
2	chr8:144093926:G:A	144093926	NA,A	NA,G	NA,1	NA,inf	NA,inf	NA,1.88716	0.00232304	0.00232304
2	chr8:143514116:G:T	143514116	NA,T	NA,G	NA,1	NA,-inf	NA,inf	NA,1.91272	0.00231772	0.00231772
2	chr8:144410150:G:A	144410150	A,A	G,G	1,1	inf,-inf	inf,inf	2.06888,0.345591	0.00230855	0.00230855
2	chr8:144304884:A:AC	144304884	NA,AC	NA,A	NA,1	NA,-inf	NA,inf	NA,1.88724	0.00229122	0.00229122
2	chr8:144077963:T:C	144077963	NA,C	NA,T	NA,1	NA,inf	NA,inf	NA,1.87905	0.00228848	0.00228848
2	chr8:143513638:G:A	143513638	NA,A	NA,G	NA,1	NA,-inf	NA,inf	NA,1.90211	0.00227458	0.00227458
2	chr8:144397708:C:T	144397708	T,T	C,C	1,1	inf,inf	inf,inf	1.64642,0.472471	0.00226675	0.00226675
2	chr8:144097992:T:C	144097992	NA,C	NA,T	NA,1	NA,inf	NA,inf	NA,1.87239	0.00226072	0.00226072
2	chr8:143895159:G:A	143895159	NA,A	NA,G	NA,1	NA,-inf	NA,inf	NA,1.89685	0.00225919	0.00225919
2	chr8:143584245:G:A	143584245	NA,A	NA,G	NA,1	NA,inf	NA,inf	NA,1.85752	0.00224824	0.00224824
2	chr8:144081509:C:A	144081509	A,NA	C,NA	1,NA	-inf,NA	inf,NA	1.19023,NA	0.00210244	0.00210244
2	chr8:143967636:A:G	143967636	NA,G	NA,A	NA,1	NA,-inf	NA,inf	NA,1.86461	0.00209206	0.00209206
2	chr8:144085598:A:G	144085598	NA,G	NA,A	NA,1	NA,inf	NA,inf	NA,1.8292	0.0020907	0.0020907
2	chr8:143610425:A:G	143610425	NA,G	NA,A	NA,1	NA,inf	NA,inf	NA,1.82142	0.00206915	0.00206915
2	chr8:143774232:T:C	143774232	NA,C	NA,T	NA,1	NA,-inf	NA,inf	NA,1.82443	0.00204107	0.00204107
2	chr8:143528272:C:G	143528272	NA,G	NA,C	NA,1	NA,-inf	NA,inf	NA,1.83967	0.00202684	0.00202684
2	chr8:143775526:C:T	143775526	NA,T	NA,C	NA,1	NA,-inf	NA,inf	NA,1.81215	0.00199566	0.00199566
2	chr8:144046150:G:A	144046150	NA,A	NA,G	NA,1	NA,inf	NA,inf	NA,1.78898	0.00196709	0.00196709
2	chr8:143836051:G:A	143836051	A,NA	G,NA	1,NA	inf,NA	inf,NA	1.16848,NA	0.00195135	0.00195135
2	chr8:144362458:G:A	144362458	NA,A	NA,G	NA,1	NA,-inf	NA,inf	NA,1.79357	0.00193633	0.00193633
2	chr8:143528479:G:C	143528479	NA,C	NA,G	NA,1	NA,-inf	NA,inf	NA,1.81445	0.0019344	0.0019344
2	chr8:143600065:G:A	143600065	NA,A	NA,G	NA,1	NA,inf	NA,inf	NA,1.7697	0.00191557	0.00191557
2	chr8:143468251:C:T	143468251	NA,T	NA,C	NA,1	NA,inf	NA,inf	NA,1.78925	0.00191031	0.00191031
2	chr8:143969405:C:T	143969405	NA,T	NA,C	NA,1	NA,inf	NA,inf	NA,1.76786	0.00186715	0.00186715
2	chr8:143877154:T:A	143877154	NA,A	NA,T	NA,1	NA,inf	NA,inf	NA,1.75004	0.00186508	0.00186508
2	chr8:144060256:C:T	144060256	NA,T	NA,C	NA,1	NA,-inf	NA,inf	NA,1.76319	0.00184277	0.00184277
2	chr8:144116932:G:T	144116932	NA,T	NA,G	NA,1	NA,inf	NA,inf	NA,1.75011	0.00180412	0.00180412
2	chr8:144116811:T:C	144116811	NA,C	NA,T	NA,1	NA,inf	NA,inf	NA,1.75011	0.00180412	0.00180412
2	chr8:144047611:G:A	144047611	NA,A	NA,G	NA,1	NA,inf	NA,inf	NA,1.72286	0.00174138	0.00174138
2	chr8:143567431:A:G	143567431	NA,G	NA,A	NA,1	NA,inf	NA,inf	NA,1.74668	0.00173972	0.00173972
2	chr8:144373022:A:AC	144373022	NA,AC	NA,A	NA,1	NA,inf	NA,inf	NA,1.70658	0.00173215	0.00173215
2	chr8:143949516:C:T	143949516	NA,T	NA,C	NA,1	NA,inf	NA,inf	NA,1.70934	0.00167683	0.00167683
2	chr8:143942712:A:C	143942712	C,NA	A,NA	1,NA	inf,NA	inf,NA	3.3955,NA	0.00167359	0.00167359
2	chr8:144415944:C:T	144415944	T,T	C,C	1,1	inf,-inf	inf,inf	2.09633,0.227713	0.00165036	0.00165036
2	chr8:143423906:G:T	143423906	NA,T	NA,G	NA,1	NA,inf	NA,inf	NA,1.69751	0.00163532	0.00163532
2	chr8:144390576:G:A	144390576	A,A	G,G	1,1	-inf,-inf	inf,inf	1.37966,0.774656	0.0016156	0.0016156
2	chr8:143585112:G:A	143585112	NA,A	NA,G	NA,1	NA,inf	NA,inf	NA,1.67083	0.00159456	0.00159456
2	chr8:143771709:G:A	143771709	NA,A	NA,G	NA,1	NA,-inf	NA,inf	NA,1.67566	0.00155421	0.00155421
2	chr8:143436354:G:A	143436354	NA,A	NA,G	NA,1	NA,inf	NA,inf	NA,1.66068	0.001511	0.001511
2	chr8:144386331:A:T	144386331	T,T	A,A	1,1	-inf,-inf	inf,inf	1.5056,0.435317	0.00148517	0.00148517
2	chr8:143601357:A:G	143601357	NA,G	NA,A	NA,1	NA,inf	NA,inf	NA,1.62814	0.00147392	0.00147392
2	chr8:143567380:A:G	143567380	NA,G	NA,A	NA,1	NA,inf	NA,inf	NA,1.65449	0.00146877	0.00146877
2	chr8:144414342:T:C	144414342	C,C	T,T	1,1	inf,-inf	inf,inf	1.7181,0.887662	0.00146509	0.00146509
2	chr8:143449643:C:G	143449643	NA,G	NA,C	NA,1	NA,inf	NA,inf	NA,1.63633	0.00144445	0.00144445
2	chr8:143936167:C:T	143936167	NA,T	NA,C	NA,1	NA,-inf	NA,inf	NA,1.65876	0.00144039	0.00144039
2	chr8:143599858:C:T	143599858	NA,T	NA,C	NA,1	NA,inf	NA,inf	NA,1.61507	0.00143922	0.00143922
2	chr8:144425879:T:C	144425879	C,C	T,T	1,1	inf,-inf	inf,inf	2.31678,0.153463	0.00143016	0.00143016
2	chr8:144272470:T:C	144272470	NA,C	NA,T	NA,1	NA,inf	NA,inf	NA,1.6139	0.00142986	0.00142986
2	chr8:143463532:G:A	143463532	NA,A	NA,G	NA,1	NA,inf	NA,inf	NA,1.62018	0.00140279	0.00140279
2	chr8:143813499:G:A	143813499	A,A	G,G	1,1	inf,inf	inf,inf	1.85198,1.22609	0.0013941	0.0013941
2	chr8:143802225:C:T	143802225	T,T	C,C	1,1	inf,inf	inf,inf	1.71188,1.40602	0.00136443	0.00136443
2	chr8:144206802:G:A	144206802	NA,A	NA,G	NA,1	NA,inf	NA,inf	NA,1.58362	0.00136155	0.00136155
2	chr8:143542647:A:G	143542647	G,G	A,A	1,1	-inf,inf	inf,inf	2.91905,1.73591	0.00134139	0.00134139
2	chr8:144405804:A:C	144405804	C,C	A,A	1,1	-inf,-inf	inf,inf	1.58812,0.166244	0.00133084	0.00133084
2	chr8:144195806:G:A	144195806	A,NA	G,NA	1,NA	inf,NA	inf,NA	0.977746,NA	0.00131268	0.00131268
2	chr8:144345873:C:T	144345873	T,T	C,C	1,1	inf,-inf	inf,inf	1.23028,0.102311	0.00129896	0.00129896
2	chr8:144018632:C:T	144018632	NA,T	NA,C	NA,1	NA,inf	NA,inf	NA,1.56733	0.00129545	0.00129545
2	chr8:144393094:G:A	144393094	A,A	G,G	1,1	-inf,-inf	inf,inf	1.34035,0.715461	0.00125433	0.00125433
2	chr8:143564523:T:C	143564523	NA,C	NA,T	NA,1	NA,inf	NA,inf	NA,1.53249	0.00124007	0.00124007
2	chr8:144273566:T:G	144273566	NA,G	NA,T	NA,1	NA,inf	NA,inf	NA,1.53793	0.00123521	0.00123521
2	chr8:143935718:G:A	143935718	NA,A	NA,G	NA,1	NA,-inf	NA,inf	NA,1.56351	0.00121546	0.00121546
2	chr8:143756382:C:T	143756382	NA,T	NA,C	NA,1	NA,-inf	NA,inf	NA,1.54359	0.00119606	0.00119606
2	chr8:144318652:C:T	144318652	NA,T	NA,C	NA,1	NA,-inf	NA,inf	NA,1.52287	0.00118757	0.00118757
2	chr8:144290628:G:A	144290628	NA,A	NA,G	NA,1	NA,inf	NA,inf	NA,1.5195	0.00118736	0.00118736
2	chr8:143972419:G:A	143972419	NA,A	NA,G	NA,1	NA,-inf	NA,inf	NA,1.54627	0.00117608	0.00117608
2	chr8:144041523:G:A	144041523	NA,A	NA,G	NA,1	NA,-inf	NA,inf	NA,1.51464	0.00117539	0.00117539
2	chr8:143566574:A:G	143566574	NA,G	NA,A	NA,1	NA,inf	NA,inf	NA,1.52533	0.00116456	0.00116456
2	chr8:144229965:CAG:C	144229965	NA,C	NA,CAG	NA,1	NA,inf	NA,inf	NA,1.49564	0.00115973	0.00115973
2	chr8:143441605:G:A	143441605	NA,A	NA,G	NA,1	NA,inf	NA,inf	NA,1.51276	0.00115575	0.00115575
2	chr8:143719903:C:T	143719903	NA,T	NA,C	NA,1	NA,inf	NA,inf	NA,1.52235	0.00115119	0.00115119
2	chr8:144009252:C:G	144009252	NA,G	NA,C	NA,1	NA,inf	NA,inf	NA,1.48525	0.001142	0.001142
2	chr8:143832310:A:G	143832310	G,NA	A,NA	1,NA	inf,NA	inf,NA	1.03601,NA	0.00113883	0.00113883
2	chr8:144236394:GT:G	144236394	NA,G	NA,GT	NA,1	NA,inf	NA,inf	NA,1.48491	0.00113737	0.00113737
2	chr8:144223149:C:T	144223149	NA,T	NA,C	NA,1	NA,inf	NA,inf	NA,1.48461	0.00113687	0.00113687
2	chr8:144217581:C:T	144217581	NA,T	NA,C	NA,1	NA,-inf	NA,inf	NA,1.49953	0.00112986	0.00112986
2	chr8:144187246:TA:TAA	144187246	NA,TAA	NA,TA	NA,1	NA,inf	NA,inf	NA,1.48599	0.00112245	0.00112245
2	chr8:143640250:T:C	143640250	C,NA	T,NA	1,NA	-inf,NA	inf,NA	1.48361,NA	0.00111038	0.00111038
2	chr8:143751383:C:T	143751383	NA,T	NA,C	NA,1	NA,-inf	NA,inf	NA,1.50074	0.00110767	0.00110767
2	chr8:144006934:C:T	144006934	NA,T	NA,C	NA,1	NA,inf	NA,inf	NA,1.47946	0.00110542	0.00110542
2	chr8:144348826:T:C	144348826	NA,C	NA,T	NA,1	NA,-inf	NA,inf	NA,1.46657	0.00110233	0.00110233
2	chr8:144228624:C:A	144228624	NA,A	NA,C	NA,1	NA,inf	NA,inf	NA,1.4668	0.00110087	0.00110087
2	chr8:144219148:A:G	144219148	NA,G	NA,A	NA,1	NA,inf	NA,inf	NA,1.46602	0.00109931	0.00109931
2	chr8:143995957:C:T	143995957	NA,T	NA,C	NA,1	NA,inf	NA,inf	NA,1.46239	0.00109589	0.00109589
2	chr8:144231771:G:A	144231771	NA,A	NA,G	NA,1	NA,inf	NA,inf	NA,1.46371	0.00109467	0.00109467
2	chr8:144235257:T:C	144235257	NA,C	NA,T	NA,1	NA,inf	NA,inf	NA,1.46254	0.00109232	0.00109232
2	chr8:144223876:C:T	144223876	NA,T	NA,C	NA,1	NA,inf	NA,inf	NA,1.4611	0.00108966	0.00108966
2	chr8:143806647:G:A	143806647	A,A	G,G	1,1	inf,inf	inf,inf	1.72233,1.22863	0.0010878	0.0010878
2	chr8:143466145:T:C	143466145	NA,C	NA,T	NA,1	NA,-inf	NA,inf	NA,1.47729	0.00108546	0.00108546
2	chr8:144215393:A:G	144215393	NA,G	NA,A	NA,1	NA,inf	NA,inf	NA,1.4591	0.00108399	0.00108399
2	chr8:143993701:C:T	143993701	NA,T	NA,C	NA,1	NA,inf	NA,inf	NA,1.46862	0.00108333	0.00108333
2	chr8:144219667:A:G	144219667	NA,G	NA,A	NA,1	NA,inf	NA,inf	NA,1.4543	0.00108198	0.00108198
2	chr8:143752246:G:A	143752246	NA,A	NA,G	NA,1	NA,-inf	NA,inf	NA,1.48449	0.00107609	0.00107609
2	chr8:143462382:C:T	143462382	NA,T	NA,C	NA,1	NA,inf	NA,inf	NA,1.47306	0.00107588	0.00107588
2	chr8:143476784:A:G	143476784	NA,G	NA,A	NA,1	NA,inf	NA,inf	NA,1.46625	0.00106858	0.00106858
2	chr8:143914700:G:A	143914700	NA,A	NA,G	NA,1	NA,inf	NA,inf	NA,1.45617	0.00106746	0.00106746
2	chr8:144227476:T:C	144227476	NA,C	NA,T	NA,1	NA,inf	NA,inf	NA,1.44458	0.00106304	0.00106304
2	chr8:144206354:T:C	144206354	NA,C	NA,T	NA,1	NA,inf	NA,inf	NA,1.44599	0.00106043	0.00106043
2	chr8:144233769:T:C	144233769	NA,C	NA,T	NA,1	NA,inf	NA,inf	NA,1.44238	0.00105342	0.00105342
2	chr8:143571357:GC:G	143571357	G,G	GC,GC	1,1	inf,inf	inf,inf	4.08958,0.199827	0.00104631	0.00104631
2	chr8:143892778:C:T	143892778	NA,T	NA,C	NA,1	NA,-inf	NA,inf	NA,1.45381	0.00104332	0.00104332
2	chr8:144240063:G:A	144240063	NA,A	NA,G	NA,1	NA,inf	NA,inf	NA,1.43397	0.00103772	0.00103772
2	chr8:144203802:A:T	144203802	NA,T	NA,A	NA,1	NA,inf	NA,inf	NA,1.43237	0.00103481	0.00103481
2	chr8:144267636:G:A	144267636	NA,A	NA,G	NA,1	NA,inf	NA,inf	NA,1.4379	0.00102154	0.00102154
2	chr8:144221887:A:G	144221887	NA,G	NA,A	NA,1	NA,inf	NA,inf	NA,1.42193	0.00102075	0.00102075
2	chr8:144119056:C:T	144119056	T,T	C,C	1,1	-inf,-inf	inf,inf	4.91386,0.484079	0.00101938	0.00101938
2	chr8:143565498:T:C	143565498	NA,C	NA,T	NA,1	NA,inf	NA,inf	NA,1.42362	0.00101862	0.00101862
2	chr8:144213463:G:A	144213463	NA,A	NA,G	NA,1	NA,inf	NA,inf	NA,1.41902	0.00101517	0.00101517
2	chr8:143914177:T:C	143914177	NA,C	NA,T	NA,1	NA,-inf	NA,inf	NA,1.45568	0.00100783	0.00100783
2	chr8:144377008:C:T	144377008	T,T	C,C	1,1	-inf,-inf	inf,inf	1.32916,0.593936	0.00100402	0.00100402
2	chr8:143741355:G:A	143741355	NA,A	NA,G	NA,1	NA,-inf	NA,inf	NA,1.44435	0.00100267	0.00100267
2	chr8:144338370:G:A	144338370	A,A	G,G	1,1	inf,inf	inf,inf	1.4107,0.372963	0.000995012	0.000995012
2	chr8:144244867:G:A	144244867	NA,A	NA,G	NA,1	NA,inf	NA,inf	NA,1.40916	0.000992492	0.000992492
2	chr8:144219061:C:T	144219061	NA,T	NA,C	NA,1	NA,inf	NA,inf	NA,1.39781	0.000975852	0.000975852
2	chr8:144029516:G:A	144029516	NA,A	NA,G	NA,1	NA,inf	NA,inf	NA,1.3934	0.000967597	0.000967597
2	chr8:144243853:C:A	144243853	NA,A	NA,C	NA,1	NA,inf	NA,inf	NA,1.39159	0.000961797	0.000961797
2	chr8:143894892:C:T	143894892	NA,T	NA,C	NA,1	NA,-inf	NA,inf	NA,1.42598	0.000961419	0.000961419
2	chr8:144245134:G:A	144245134	NA,A	NA,G	NA,1	NA,inf	NA,inf	NA,1.39063	0.000960128	0.000960128
2	chr8:143682679:G:A	143682679	NA,A	NA,G	NA,1	NA,inf	NA,inf	NA,1.38683	0.000954571	0.000954571
2	chr8:143609838:G:A	143609838	NA,A	NA,G	NA,1	NA,inf	NA,inf	NA,1.38817	0.000954256	0.000954256
2	chr8:143528202:G:A	143528202	NA,A	NA,G	NA,1	NA,inf	NA,inf	NA,1.38745	0.000953594	0.000953594
2	chr8:143742470:C:T	143742470	NA,T	NA,C	NA,1	NA,-inf	NA,inf	NA,1.41573	0.00095315	0.00095315
2	chr8:144283942:A:C	144283942	NA,C	NA,A	NA,1	NA,inf	NA,inf	NA,1.39399	0.000951661	0.000951661
2	chr8:144223355:G:T	144223355	NA,T	NA,G	NA,1	NA,inf	NA,inf	NA,1.38368	0.000951515	0.000951515
2	chr8:144243435:C:T	144243435	NA,T	NA,C	NA,1	NA,inf	NA,inf	NA,1.38467	0.000949975	0.000949975
2	chr8:144223260:A:G	144223260	NA,G	NA,A	NA,1	NA,inf	NA,inf	NA,1.38101	0.000946984	0.000946984
2	chr8:144101671:C:T	144101671	NA,T	NA,C	NA,1	NA,-inf	NA,inf	NA,1.41794	0.000944805	0.000944805
2	chr8:144224688:A:G	144224688	NA,G	NA,A	NA,1	NA,inf	NA,inf	NA,1.37879	0.000943221	0.000943221
2	chr8:144222382:G:A	144222382	NA,A	NA,G	NA,1	NA,inf	NA,inf	NA,1.37758	0.000941175	0.000941175
2	chr8:144222425:A:G	144222425	NA,G	NA,A	NA,1	NA,inf	NA,inf	NA,1.37163	0.000931237	0.000931237
2	chr8:144241966:C:A	144241966	NA,A	NA,C	NA,1	NA,-inf	NA,inf	NA,1.38526	0.000921659	0.000921659
2	chr8:143561625:G:A	143561625	NA,A	NA,G	NA,1	NA,inf	NA,inf	NA,1.36553	0.000917142	0.000917142
2	chr8:144000188:G:A	144000188	NA,A	NA,G	NA,1	NA,inf	NA,inf	NA,1.36028	0.000912414	0.000912414
2	chr8:143795376:C:T	143795376	T,T	C,C	1,1	inf,inf	inf,inf	2.69975,0.163094	0.000906627	0.000906627
2	chr8:143919855:G:A	143919855	NA,A	NA,G	NA,1	NA,inf	NA,inf	NA,1.36168	0.000904024	0.000904024
2	chr8:144147975:AG:A	144147975	NA,A	NA,AG	NA,1	NA,inf	NA,inf	NA,1.36501	0.000903926	0.000903926
2	chr8:144233733:C:T	144233733	NA,T	NA,C	NA,1	NA,inf	NA,inf	NA,1.34847	0.000893453	0.000893453
2	chr8:144226405:C:A	144226405	NA,A	NA,C	NA,1	NA,inf	NA,inf	NA,1.34831	0.00089328	0.00089328
2	chr8:144226457:T:TAA	144226457	NA,TAA	NA,T	NA,1	NA,inf	NA,inf	NA,1.34729	0.000891678	0.000891678
2	chr8:144346186:T:C	144346186	C,C	T,T	1,1	-inf,-inf	inf,inf	1.12534,0.407017	0.00087095	0.00087095
2	chr8:143737850:C:G	143737850	NA,G	NA,C	NA,1	NA,-inf	NA,inf	NA,1.36072	0.000865171	0.000865171
2	chr8:144228653:A:G	144228653	NA,G	NA,A	NA,1	NA,inf	NA,inf	NA,1.32908	0.000863317	0.000863317
2	chr8:144287281:A:G	144287281	NA,G	NA,A	NA,1	NA,inf	NA,inf	NA,1.33828	0.000862042	0.000862042
2	chr8:143953704:G:C	143953704	NA,C	NA,G	NA,1	NA,-inf	NA,inf	NA,1.36413	0.000852351	0.000852351
2	chr8:144020250:C:T	144020250	NA,T	NA,C	NA,1	NA,-inf	NA,inf	NA,1.3624	0.00085223	0.00085223
2	chr8:144382506:CTGCTGTATTCAGCAAGTATTGGGCTCT:C	144382506	NA,C	NA,CTGCTGTATTCAGCAAGTATTGGGCTCT	NA,1	NA,inf	NA,inf	NA,1.32224	0.000852034	0.000852034
2	chr8:143603183:G:C	143603183	NA,C	NA,G	NA,1	NA,inf	NA,inf	NA,1.3281	0.000847248	0.000847248
2	chr8:143571227:G:A	143571227	A,A	G,G	1,1	inf,-inf	inf,inf	1.98768,1.32001	0.000826641	0.000826641
2	chr8:143601805:A:G	143601805	G,G	A,A	1,1	-inf,inf	inf,inf	1.6517,1.6251	0.000824301	0.000824301
2	chr8:143767292:A:G	143767292	NA,G	NA,A	NA,1	NA,-inf	NA,inf	NA,1.32978	0.000818114	0.000818114
2	chr8:144193269:G:A	144193269	NA,A	NA,G	NA,1	NA,-inf	NA,inf	NA,1.3158	0.000815596	0.000815596
2	chr8:143722799:G:A	143722799	NA,A	NA,G	NA,1	NA,-inf	NA,inf	NA,1.32689	0.00081548	0.00081548
2	chr8:143633397:T:C	143633397	NA,C	NA,T	NA,1	NA,inf	NA,inf	NA,1.32568	0.000815401	0.000815401
2	chr8:144220113:A:G	144220113	NA,G	NA,A	NA,1	NA,inf	NA,inf	NA,1.29425	0.000810369	0.000810369
2	chr8:144214043:C:T	144214043	NA,T	NA,C	NA,1	NA,-inf	NA,inf	NA,1.28786	0.000805607	0.000805607
2	chr8:143555215:T:C	143555215	NA,C	NA,T	NA,1	NA,inf	NA,inf	NA,1.28935	0.00079869	0.00079869
2	chr8:143657516:C:G	143657516	NA,G	NA,C	NA,1	NA,-inf	NA,inf	NA,1.30146	0.000792074	0.000792074
2	chr8:144225676:T:C	144225676	NA,C	NA,T	NA,1	NA,inf	NA,inf	NA,1.27543	0.000785043	0.000785043
2	chr8:144238968:C:T	144238968	NA,T	NA,C	NA,1	NA,inf	NA,inf	NA,1.26934	0.000781249	0.000781249
2	chr8:143483545:C:T	143483545	NA,T	NA,C	NA,1	NA,-inf	NA,inf	NA,1.30649	0.000781105	0.000781105
2	chr8:144273840:C:T	144273840	NA,T	NA,C	NA,1	NA,inf	NA,inf	NA,1.28575	0.000780497	0.000780497
2	chr8:144116586:A:C	144116586	C,C	A,A	1,1	-inf,inf	inf,inf	4.08677,0.805228	0.000777057	0.000777057
2	chr8:143544202:A:G	143544202	G,G	A,A	1,1	-inf,inf	inf,inf	2.44358,1.75509	0.000774918	0.000774918
2	chr8:144248369:TC:T	144248369	NA,T	NA,TC	NA,1	NA,inf	NA,inf	NA,1.26438	0.000774109	0.000774109
2	chr8:143929737:G:A	143929737	A,NA	G,NA	1,NA	inf,NA	inf,NA	1.93443,NA	0.000770795	0.000770795
2	chr8:143544363:A:G	143544363	G,G	A,A	1,1	-inf,inf	inf,inf	2.46171,1.73946	0.000770188	0.000770188
2	chr8:144193366:C:T	144193366	NA,T	NA,C	NA,1	NA,inf	NA,inf	NA,1.27302	0.000768609	0.000768609
2	chr8:144237935:G:A	144237935	NA,A	NA,G	NA,1	NA,inf	NA,inf	NA,1.25497	0.000761645	0.000761645
2	chr8:144355665:C:T	144355665	NA,T	NA,C	NA,1	NA,-inf	NA,inf	NA,1.25842	0.000761047	0.000761047
2	chr8:144298946:C:T	144298946	NA,T	NA,C	NA,1	NA,inf	NA,inf	NA,1.264	0.000756693	0.000756693
2	chr8:144113593:G:A	144113593	NA,A	NA,G	NA,1	NA,-inf	NA,inf	NA,1.29133	0.000754377	0.000754377
2	chr8:143544721:T:C	143544721	C,C	T,T	1,1	-inf,inf	inf,inf	2.39746,1.76873	0.000753485	0.000753485
2	chr8:143544515:T:C	143544515	NA,C	NA,T	NA,1	NA,inf	NA,inf	NA,1.27206	0.000752167	0.000752167
2	chr8:144246213:A:G	144246213	NA,G	NA,A	NA,1	NA,-inf	NA,inf	NA,1.26678	0.000747743	0.000747743
2	chr8:144360538:A:G	144360538	NA,G	NA,A	NA,1	NA,-inf	NA,inf	NA,1.2475	0.000746435	0.000746435
2	chr8:143562496:A:G	143562496	NA,G	NA,A	NA,1	NA,inf	NA,inf	NA,1.24406	0.000740919	0.000740919
2	chr8:143602185:G:A	143602185	NA,A	NA,G	NA,1	NA,-inf	NA,inf	NA,1.25361	0.000738681	0.000738681
2	chr8:143539669:T:C	143539669	C,C	T,T	1,1	-inf,inf	inf,inf	2.40548,1.76301	0.000736873	0.000736873
2	chr8:143842681:C:T	143842681	T,NA	C,NA	1,NA	inf,NA	inf,NA	0.843833,NA	0.000736079	0.000736079
2	chr8:144412341:G:A	144412341	NA,A	NA,G	NA,1	NA,-inf	NA,inf	NA,1.25339	0.000735807	0.000735807
2	chr8:144126114:G:T	144126114	T,NA	G,NA	1,NA	-inf,NA	inf,NA	3.74142,NA	0.000729392	0.000729392
2	chr8:143545364:T:C	143545364	NA,C	NA,T	NA,1	NA,inf	NA,inf	NA,1.25412	0.00072928	0.00072928
2	chr8:144389460:T:C	144389460	NA,C	NA,T	NA,1	NA,inf	NA,inf	NA,1.22885	0.000727792	0.000727792
2	chr8:143538921:A:T	143538921	T,T	A,A	1,1	-inf,inf	inf,inf	2.40437,1.75538	0.000727254	0.000727254
2	chr8:143544864:A:G	143544864	G,G	A,A	1,1	-inf,inf	inf,inf	2.42301,1.73159	0.000726266	0.000726266
2	chr8:144232703:T:C	144232703	NA,C	NA,T	NA,1	NA,inf	NA,inf	NA,1.23026	0.000726224	0.000726224
2	chr8:144210989:C:T	144210989	T,T	C,C	1,1	-inf,-inf	inf,inf	0.688606,0.295356	0.000724981	0.000724981
2	chr8:143562806:A:G	143562806	NA,G	NA,A	NA,1	NA,-inf	NA,inf	NA,1.25693	0.000723012	0.000723012
2	chr8:143543326:G:A	143543326	NA,A	NA,G	NA,1	NA,inf	NA,inf	NA,1.25389	0.000720954	0.000720954
2	chr8:143483855:T:C	143483855	NA,C	NA,T	NA,1	NA,-inf	NA,inf	NA,1.26019	0.000720833	0.000720833
2	chr8:143483873:A:G	143483873	NA,G	NA,A	NA,1	NA,-inf	NA,inf	NA,1.25975	0.000720249	0.000720249
2	chr8:143485169:A:G	143485169	NA,G	NA,A	NA,1	NA,-inf	NA,inf	NA,1.25982	0.000719655	0.000719655
2	chr8:144355152:G:A	144355152	A,A	G,G	1,1	inf,inf	inf,inf	1.7198,0.191534	0.00071772	0.00071772
2	chr8:144255405:G:A	144255405	NA,A	NA,G	NA,1	NA,inf	NA,inf	NA,1.21818	0.000717501	0.000717501
2	chr8:144389921:C:T	144389921	NA,T	NA,C	NA,1	NA,inf	NA,inf	NA,1.23406	0.000717464	0.000717464
2	chr8:144366436:A:G	144366436	NA,G	NA,A	NA,1	NA,-inf	NA,inf	NA,1.239	0.000717373	0.000717373
2	chr8:143469673:GGGGA:G	143469673	NA,G	NA,GGGGA	NA,1	NA,-inf	NA,inf	NA,1.25057	0.000717097	0.000717097
2	chr8:143830497:C:T	143830497	NA,T	NA,C	NA,1	NA,-inf	NA,inf	NA,1.23774	0.000715546	0.000715546
2	chr8:143911610:C:T	143911610	T,T	C,C	1,1	inf,inf	inf,inf	0.817303,2.37246	0.000715009	0.000715009
2	chr8:143659823:G:A	143659823	NA,A	NA,G	NA,1	NA,-inf	NA,inf	NA,1.23191	0.000714876	0.000714876
2	chr8:143543595:T:C	143543595	NA,C	NA,T	NA,1	NA,inf	NA,inf	NA,1.24253	0.000714458	0.000714458
2	chr8:144247128:A:G	144247128	NA,G	NA,A	NA,1	NA,inf	NA,inf	NA,1.2179	0.00071328	0.00071328
2	chr8:144201777:C:T	144201777	NA,T	NA,C	NA,1	NA,inf	NA,inf	NA,1.21522	0.000704569	0.000704569
2	chr8:143617254:G:C	143617254	C,C	G,G	1,1	inf,inf	inf,inf	2.08201,1.08389	0.000702921	0.000702921
2	chr8:143632815:T:C	143632815	NA,C	NA,T	NA,1	NA,inf	NA,inf	NA,1.21719	0.000695855	0.000695855
2	chr8:143458006:G:A	143458006	NA,A	NA,G	NA,1	NA,inf	NA,inf	NA,1.20781	0.00069433	0.00069433
2	chr8:144199755:TC:T	144199755	NA,T	NA,TC	NA,1	NA,inf	NA,inf	NA,1.20683	0.000694303	0.000694303
2	chr8:144396106:G:A	144396106	NA,A	NA,G	NA,1	NA,inf	NA,inf	NA,1.21476	0.000694151	0.000694151
2	chr8:144323528:A:G	144323528	NA,G	NA,A	NA,1	NA,-inf	NA,inf	NA,1.22186	0.00069336	0.00069336
2	chr8:143533923:G:A	143533923	A,NA	G,NA	1,NA	inf,NA	inf,NA	2.5642,NA	0.000693074	0.000693074
2	chr8:144018484:T:C	144018484	NA,C	NA,T	NA,1	NA,-inf	NA,inf	NA,1.21641	0.00069273	0.00069273
2	chr8:143924764:G:A	143924764	NA,A	NA,G	NA,1	NA,-inf	NA,inf	NA,1.2111	0.000688066	0.000688066
2	chr8:144075037:G:T	144075037	NA,T	NA,G	NA,1	NA,-inf	NA,inf	NA,1.23395	0.00068552	0.00068552
2	chr8:143479791:T:A	143479791	NA,A	NA,T	NA,1	NA,-inf	NA,inf	NA,1.22877	0.000682852	0.000682852
2	chr8:144348013:G:A	144348013	A,A	G,G	1,1	inf,inf	inf,inf	1.04546,0.00614464	0.000676927	0.000676927
2	chr8:144286780:A:G	144286780	NA,G	NA,A	NA,1	NA,inf	NA,inf	NA,1.19011	0.000669878	0.000669878
2	chr8:143637379:G:T	143637379	T,NA	G,NA	1,NA	-inf,NA	inf,NA	2.29354,NA	0.000668635	0.000668635
2	chr8:144005300:C:A	144005300	NA,A	NA,C	NA,1	NA,-inf	NA,inf	NA,1.19612	0.000668016	0.000668016
2	chr8:144084619:C:G	144084619	G,G	C,C	1,1	-inf,inf	inf,inf	3.59614,0.984999	0.000666201	0.000666201
2	chr8:144086200:GTC:G	144086200	G,G	GTC,GTC	1,1	-inf,inf	inf,inf	3.58045,0.997474	0.000664942	0.000664942
2	chr8:144390430:C:T	144390430	NA,T	NA,C	NA,1	NA,inf	NA,inf	NA,1.17196	0.000661504	0.000661504
2	chr8:143810914:G:A	143810914	A,A	G,G	1,1	-inf,-inf	inf,inf	2.27999,0.228945	0.000660902	0.000660902
2	chr8:144141868:TG:T	144141868	NA,T	NA,TG	NA,1	NA,inf	NA,inf	NA,1.18954	0.000660625	0.000660625
2	chr8:143481030:G:T	143481030	NA,T	NA,G	NA,1	NA,-inf	NA,inf	NA,1.20721	0.000658002	0.000658002
2	chr8:143540301:ACGGCTCACTGCAGC:A	143540301	A,A	ACGGCTCACTGCAGC,ACGGCTCACTGCAGC	1,1	-inf,inf	inf,inf	2.36275,1.72602	0.000656423	0.000656423
2	chr8:143537815:T:C	143537815	C,C	T,T	1,1	-inf,inf	inf,inf	2.34783,1.73373	0.000654344	0.000654344
2	chr8:144252474:C:G	144252474	NA,G	NA,C	NA,1	NA,-inf	NA,inf	NA,1.18828	0.000652579	0.000652579
2	chr8:143480433:C:T	143480433	T,T	C,C	1,1	-inf,-inf	inf,inf	0.682431,1.86882	0.000651789	0.000651789
2	chr8:144401139:C:T	144401139	NA,T	NA,C	NA,1	NA,inf	NA,inf	NA,1.17341	0.000651538	0.000651538
2	chr8:144289980:C:T	144289980	NA,T	NA,C	NA,1	NA,inf	NA,inf	NA,1.17566	0.000648518	0.000648518
2	chr8:143544021:G:A	143544021	A,A	G,G	1,1	-inf,inf	inf,inf	2.37156,1.69537	0.000641586	0.000641586
2	chr8:144155968:G:A	144155968	A,A	G,G	1,1	-inf,-inf	inf,inf	4.59,0.256554	0.000637769	0.000637769
2	chr8:144427623:G:A	144427623	A,A	G,G	1,1	inf,-inf	inf,inf	1.74691,0.144516	0.000637453	0.000637453
2	chr8:144427025:G:GGT	144427025	GGT,NA	G,NA	1,NA	inf,NA	inf,NA	1.39986,NA	0.000636904	0.000636904
2	chr8:143964794:C:G	143964794	NA,G	NA,C	NA,1	NA,-inf	NA,inf	NA,1.17196	0.000636079	0.000636079
2	chr8:143537197:C:T	143537197	NA,T	NA,C	NA,1	NA,inf	NA,inf	NA,1.1648	0.000624746	0.000624746
2	chr8:143520150:G:C	143520150	NA,C	NA,G	NA,1	NA,inf	NA,inf	NA,1.16061	0.000620327	0.000620327
2	chr8:144297482:A:G	144297482	NA,G	NA,A	NA,1	NA,inf	NA,inf	NA,1.14934	0.000619796	0.000619796
2	chr8:144283968:T:C	144283968	NA,C	NA,T	NA,1	NA,-inf	NA,inf	NA,1.15436	0.000619503	0.000619503
2	chr8:143733309:G:A	143733309	A,A	G,G	1,1	inf,inf	inf,inf	2.19449,0.646455	0.000619072	0.000619072
2	chr8:144115421:C:T	144115421	NA,T	NA,C	NA,1	NA,-inf	NA,inf	NA,1.1546	0.000618373	0.000618373
2	chr8:143869980:G:A	143869980	NA,A	NA,G	NA,1	NA,-inf	NA,inf	NA,1.15323	0.000617874	0.000617874
2	chr8:143914454:G:A	143914454	NA,A	NA,G	NA,1	NA,-inf	NA,inf	NA,1.17275	0.000615931	0.000615931
2	chr8:144332849:G:A	144332849	A,A	G,G	1,1	inf,inf	inf,inf	1.22184,0.538608	0.000611144	0.000611144
2	chr8:143634649:C:T	143634649	NA,T	NA,C	NA,1	NA,-inf	NA,inf	NA,1.14907	0.000609204	0.000609204
2	chr8:143787940:A:G	143787940	G,G	A,A	1,1	-inf,inf	inf,inf	2.53061,0.176981	0.000608274	0.000608274
2	chr8:144422412:C:T	144422412	T,T	C,C	1,1	inf,-inf	inf,inf	1.80929,0.0996605	0.000607537	0.000607537
2	chr8:144190744:C:T	144190744	T,T	C,C	1,1	inf,-inf	inf,inf	1.02061,2.11878	0.000606229	0.000606229
2	chr8:143944923:C:G	143944923	G,NA	C,NA	1,NA	inf,NA	inf,NA	1.81072,NA	0.000604739	0.000604739
2	chr8:143472821:C:T	143472821	NA,T	NA,C	NA,1	NA,-inf	NA,inf	NA,1.14852	0.000603472	0.000603472
2	chr8:143463835:C:T	143463835	NA,T	NA,C	NA,1	NA,inf	NA,inf	NA,1.12735	0.000602181	0.000602181
2	chr8:143481633:G:A	143481633	A,A	G,G	1,1	-inf,-inf	inf,inf	0.782663,1.71538	0.000600845	0.000600845
2	chr8:143533690:T:C	143533690	NA,C	NA,T	NA,1	NA,inf	NA,inf	NA,1.1394	0.000598247	0.000598247
2	chr8:144290151:G:C	144290151	NA,C	NA,G	NA,1	NA,inf	NA,inf	NA,1.12703	0.000596397	0.000596397
2	chr8:143801207:G:C	143801207	C,C	G,G	1,1	inf,inf	inf,inf	1.629,1.1372	0.000595474	0.000595474
2	chr8:143634996:A:C	143634996	C,C	A,A	1,1	-inf,inf	inf,inf	1.26755,1.66832	0.000594183	0.000594183
2	chr8:144276653:T:C	144276653	NA,C	NA,T	NA,1	NA,-inf	NA,inf	NA,1.10327	0.000593764	0.000593764
2	chr8:144331587:T:G	144331587	NA,G	NA,T	NA,1	NA,inf	NA,inf	NA,1.12214	0.000592228	0.000592228
2	chr8:144410260:T:C	144410260	NA,C	NA,T	NA,1	NA,inf	NA,inf	NA,1.1081	0.000592126	0.000592126
2	chr8:143872020:G:A	143872020	A,NA	G,NA	1,NA	inf,NA	inf,NA	0.840187,NA	0.000591747	0.000591747
2	chr8:143577728:C:T	143577728	NA,T	NA,C	NA,1	NA,-inf	NA,inf	NA,1.12523	0.000590336	0.000590336
2	chr8:143601764:C:T	143601764	T,T	C,C	1,1	-inf,inf	inf,inf	1.73923,1.33245	0.000589658	0.000589658
2	chr8:143489421:G:C	143489421	NA,C	NA,G	NA,1	NA,-inf	NA,inf	NA,1.13339	0.000587866	0.000587866
2	chr8:143427634:G:T	143427634	NA,T	NA,G	NA,1	NA,inf	NA,inf	NA,1.1023	0.000582779	0.000582779
2	chr8:143538701:A:G	143538701	G,G	A,A	1,1	-inf,inf	inf,inf	1.82585,1.91769	0.000582632	0.000582632
2	chr8:144293444:TC:T	144293444	NA,T	NA,TC	NA,1	NA,inf	NA,inf	NA,1.11196	0.000581138	0.000581138
2	chr8:143481234:G:A	143481234	NA,A	NA,G	NA,1	NA,-inf	NA,inf	NA,1.1342	0.000581017	0.000581017
2	chr8:144097552:G:A	144097552	NA,A	NA,G	NA,1	NA,-inf	NA,inf	NA,1.1319	0.000575871	0.000575871
2	chr8:143477836:C:T	143477836	T,T	C,C	1,1	inf,inf	inf,inf	1.07342,1.43695	0.00057047	0.00057047
2	chr8:144322086:G:A	144322086	A,A	G,G	1,1	inf,-inf	inf,inf	0.418639,1.99712	0.000568785	0.000568785
2	chr8:143602217:ATCT:A	143602217	A,A	ATCT,ATCT	1,1	-inf,inf	inf,inf	1.70384,1.34751	0.000568736	0.000568736
2	chr8:144421638:G:A	144421638	NA,A	NA,G	NA,1	NA,-inf	NA,inf	NA,1.10227	0.000567933	0.000567933
2	chr8:144419609:G:A	144419609	NA,A	NA,G	NA,1	NA,inf	NA,inf	NA,1.08911	0.000567415	0.000567415
2	chr8:143450729:G:A	143450729	A,NA	G,NA	1,NA	inf,NA	inf,NA	2.06186,NA	0.000564254	0.000564254
2	chr8:143484622:C:T	143484622	NA,T	NA,C	NA,1	NA,inf	NA,inf	NA,1.10496	0.000564048	0.000564048
2	chr8:143462713:C:T	143462713	NA,T	NA,C	NA,1	NA,inf	NA,inf	NA,1.11198	0.000563383	0.000563383
2	chr8:143450730:A:T	143450730	T,NA	A,NA	1,NA	inf,NA	inf,NA	2.06086,NA	0.000562634	0.000562634
2	chr8:143989490:G:T	143989490	NA,T	NA,G	NA,1	NA,inf	NA,inf	NA,1.09436	0.000561111	0.000561111
2	chr8:144079250:G:C	144079250	C,C	G,G	1,1	-inf,inf	inf,inf	3.52585,0.857944	0.000556693	0.000556693
2	chr8:143789148:G:A	143789148	A,A	G,G	1,1	inf,-inf	inf,inf	2.47183,0.0593333	0.000555233	0.000555233
2	chr8:143698795:C:T	143698795	NA,T	NA,C	NA,1	NA,-inf	NA,inf	NA,1.08787	0.000554871	0.000554871
2	chr8:143468823:G:T	143468823	NA,T	NA,G	NA,1	NA,-inf	NA,inf	NA,1.08941	0.000553699	0.000553699
2	chr8:143491125:T:C	143491125	NA,C	NA,T	NA,1	NA,inf	NA,inf	NA,1.09348	0.000553353	0.000553353
2	chr8:143442118:C:G	143442118	NA,G	NA,C	NA,1	NA,inf	NA,inf	NA,1.0892	0.000553073	0.000553073
2	chr8:144106895:G:A	144106895	NA,A	NA,G	NA,1	NA,-inf	NA,inf	NA,1.10647	0.000551698	0.000551698
2	chr8:143583176:G:A	143583176	NA,A	NA,G	NA,1	NA,-inf	NA,inf	NA,1.08371	0.000551155	0.000551155
2	chr8:143938246:G:A	143938246	NA,A	NA,G	NA,1	NA,-inf	NA,inf	NA,1.0825	0.000548185	0.000548185
2	chr8:143581970:A:G	143581970	NA,G	NA,A	NA,1	NA,-inf	NA,inf	NA,1.07862	0.000546373	0.000546373
2	chr8:143518603:C:T	143518603	NA,T	NA,C	NA,1	NA,inf	NA,inf	NA,1.08189	0.000542586	0.000542586
2	chr8:144115450:T:A	144115450	A,A	T,T	1,1	-inf,inf	inf,inf	3.8878,0.670381	0.000542197	0.000542197
2	chr8:143652036:C:T	143652036	NA,T	NA,C	NA,1	NA,inf	NA,inf	NA,1.06283	0.000540236	0.000540236
2	chr8:144314764:G:A	144314764	NA,A	NA,G	NA,1	NA,inf	NA,inf	NA,1.06826	0.000539729	0.000539729
2	chr8:144000608:C:T	144000608	NA,T	NA,C	NA,1	NA,-inf	NA,inf	NA,1.07825	0.000538047	0.000538047
2	chr8:144121317:G:A	144121317	A,A	G,G	1,1	-inf,-inf	inf,inf	4.28368,0.566616	0.000537711	0.000537711
2	chr8:144321057:G:A	144321057	A,A	G,G	1,1	inf,-inf	inf,inf	0.36965,2.0039	0.000535033	0.000535033
2	chr8:143835710:G:A	143835710	A,A	G,G	1,1	inf,inf	inf,inf	1.56141,0.96372	0.000534714	0.000534714
2	chr8:143433584:G:A	143433584	NA,A	NA,G	NA,1	NA,inf	NA,inf	NA,1.07154	0.000534352	0.000534352
2	chr8:143934901:C:T	143934901	NA,T	NA,C	NA,1	NA,-inf	NA,inf	NA,1.06227	0.000532849	0.000532849
2	chr8:143558807:CT:C	143558807	NA,C	NA,CT	NA,1	NA,inf	NA,inf	NA,1.05458	0.000532493	0.000532493
2	chr8:144272049:G:A	144272049	A,NA	G,NA	1,NA	inf,NA	inf,NA	2.25242,NA	0.000531164	0.000531164
2	chr8:143992119:T:C	143992119	NA,C	NA,T	NA,1	NA,-inf	NA,inf	NA,1.06195	0.000530839	0.000530839
2	chr8:144419728:G:A	144419728	A,A	G,G	1,1	inf,-inf	inf,inf	1.88636,0.123699	0.00053053	0.00053053
2	chr8:143423740:G:A	143423740	NA,A	NA,G	NA,1	NA,inf	NA,inf	NA,1.05265	0.000529126	0.000529126
2	chr8:143481141:G:A	143481141	NA,A	NA,G	NA,1	NA,-inf	NA,inf	NA,1.06195	0.00052096	0.00052096
2	chr8:144116956:T:C	144116956	C,C	T,T	1,1	-inf,inf	inf,inf	3.79063,0.760188	0.000519154	0.000519154
2	chr8:143741725:G:A	143741725	NA,A	NA,G	NA,1	NA,-inf	NA,inf	NA,1.06366	0.000518383	0.000518383
2	chr8:144304710:G:A	144304710	NA,A	NA,G	NA,1	NA,inf	NA,inf	NA,1.04325	0.000517221	0.000517221
2	chr8:144055415:A:G	144055415	G,G	A,A	1,1	inf,-inf	inf,inf	1.10702,1.95769	0.000516976	0.000516976
2	chr8:143500330:C:T	143500330	NA,T	NA,C	NA,1	NA,inf	NA,inf	NA,1.05067	0.000514665	0.000514665
2	chr8:144405593:T:G	144405593	G,G	T,T	1,1	-inf,-inf	inf,inf	1.23153,0.300132	0.000514189	0.000514189
2	chr8:143943116:C:T	143943116	NA,T	NA,C	NA,1	NA,inf	NA,inf	NA,1.03623	0.000512206	0.000512206
2	chr8:143446418:A:G	143446418	NA,G	NA,A	NA,1	NA,inf	NA,inf	NA,1.02803	0.000511362	0.000511362
2	chr8:144361856:T:C	144361856	NA,C	NA,T	NA,1	NA,inf	NA,inf	NA,1.02162	0.000510513	0.000510513
2	chr8:144084824:C:T	144084824	T,T	C,C	1,1	-inf,inf	inf,inf	3.41654,0.943772	0.000509688	0.000509688
2	chr8:144110174:G:A	144110174	NA,A	NA,G	NA,1	NA,inf	NA,inf	NA,1.02597	0.000507254	0.000507254
2	chr8:144407739:G:C	144407739	NA,C	NA,G	NA,1	NA,inf	NA,inf	NA,1.03161	0.000507177	0.000507177
2	chr8:144228682:G:A	144228682	NA,A	NA,G	NA,1	NA,inf	NA,inf	NA,1.02609	0.000504427	0.000504427
2	chr8:143515649:C:T	143515649	NA,T	NA,C	NA,1	NA,inf	NA,inf	NA,1.03685	0.000502935	0.000502935
2	chr8:143911528:C:T	143911528	T,T	C,C	1,1	inf,inf	inf,inf	0.77968,2.18621	0.000498598	0.000498598
2	chr8:143575580:C:T	143575580	NA,T	NA,C	NA,1	NA,-inf	NA,inf	NA,1.02634	0.000498191	0.000498191
2	chr8:144146825:G:A	144146825	NA,A	NA,G	NA,1	NA,-inf	NA,inf	NA,1.02111	0.000494137	0.000494137
2	chr8:144092266:G:A	144092266	A,A	G,G	1,1	inf,-inf	inf,inf	3.78882,0.691646	0.000493613	0.000493613
2	chr8:144088899:G:A	144088899	A,A	G,G	1,1	-inf,inf	inf,inf	3.69,0.766253	0.000492723	0.000492723
2	chr8:143586768:G:A	143586768	NA,A	NA,G	NA,1	NA,-inf	NA,inf	NA,1.01734	0.000491581	0.000491581
2	chr8:144164969:TG:T	144164969	NA,T	NA,TG	NA,1	NA,inf	NA,inf	NA,1.01396	0.000491269	0.000491269
2	chr8:144085569:A:G	144085569	G,G	A,A	1,1	-inf,inf	inf,inf	3.48848,0.840826	0.000491077	0.000491077
2	chr8:144371814:G:A	144371814	A,A	G,G	1,1	inf,inf	inf,inf	1.57228,0.121485	0.000489481	0.000489481
2	chr8:143943111:T:G	143943111	NA,G	NA,T	NA,1	NA,-inf	NA,inf	NA,1.01478	0.000487916	0.000487916
2	chr8:143697654:T:C	143697654	NA,C	NA,T	NA,1	NA,-inf	NA,inf	NA,1.01477	0.000486746	0.000486746
2	chr8:143504672:C:T	143504672	NA,T	NA,C	NA,1	NA,inf	NA,inf	NA,0.998046	0.000485834	0.000485834
2	chr8:143925294:C:T	143925294	NA,T	NA,C	NA,1	NA,inf	NA,inf	NA,0.992477	0.00048158	0.00048158
2	chr8:144297697:G:A	144297697	NA,A	NA,G	NA,1	NA,inf	NA,inf	NA,1.00038	0.000481181	0.000481181
2	chr8:143889190:G:A	143889190	NA,A	NA,G	NA,1	NA,inf	NA,inf	NA,0.998692	0.000480264	0.000480264
2	chr8:144280813:T:C	144280813	C,NA	T,NA	1,NA	inf,NA	inf,NA	0.745722,NA	0.000477634	0.000477634
2	chr8:144176882:C:CT	144176882	NA,CT	NA,C	NA,1	NA,inf	NA,inf	NA,1.00638	0.000476389	0.000476389
2	chr8:143483510:A:G	143483510	G,G	A,A	1,1	-inf,-inf	inf,inf	2.21722,0.715334	0.000475553	0.000475553
2	chr8:143787872:C:T	143787872	T,T	C,C	1,1	-inf,-inf	inf,inf	2.10898,0.178037	0.000474075	0.000474075
2	chr8:144241711:G:A	144241711	NA,A	NA,G	NA,1	NA,inf	NA,inf	NA,0.982933	0.000473986	0.000473986
2	chr8:143527022:G:T	143527022	T,T	G,G	1,1	inf,inf	inf,inf	1.05158,1.52367	0.000473508	0.000473508
2	chr8:144119134:T:C	144119134	NA,C	NA,T	NA,1	NA,-inf	NA,inf	NA,1.01537	0.000472947	0.000472947
2	chr8:143930208:C:T	143930208	NA,T	NA,C	NA,1	NA,-inf	NA,inf	NA,1.01601	0.000472669	0.000472669
2	chr8:144305996:T:C	144305996	NA,C	NA,T	NA,1	NA,inf	NA,inf	NA,0.9896	0.000472624	0.000472624
2	chr8:144326788:A:G	144326788	NA,G	NA,A	NA,1	NA,inf	NA,inf	NA,0.983281	0.000467995	0.000467995
2	chr8:144108744:T:C	144108744	C,C	T,T	1,1	inf,-inf	inf,inf	3.8426,0.647152	0.000467182	0.000467182
2	chr8:144249475:G:A	144249475	NA,A	NA,G	NA,1	NA,inf	NA,inf	NA,0.965319	0.000461915	0.000461915
2	chr8:143543697:A:G	143543697	G,G	A,A	1,1	-inf,inf	inf,inf	1.91616,1.69767	0.000461515	0.000461515
2	chr8:144369005:CAGAG:C	144369005	NA,C	NA,CAGAG	NA,1	NA,inf	NA,inf	NA,0.961624	0.000461406	0.000461406
2	chr8:143548173:C:T	143548173	NA,T	NA,C	NA,1	NA,-inf	NA,inf	NA,0.991703	0.000460178	0.000460178
2	chr8:144403952:C:T	144403952	NA,T	NA,C	NA,1	NA,-inf	NA,inf	NA,0.95662	0.000458684	0.000458684
2	chr8:143603392:G:A	143603392	NA,A	NA,G	NA,1	NA,inf	NA,inf	NA,0.95989	0.000454555	0.000454555
2	chr8:144329706:G:GC	144329706	NA,GC	NA,G	NA,1	NA,inf	NA,inf	NA,0.962589	0.000454479	0.000454479
2	chr8:143971628:C:T	143971628	NA,T	NA,C	NA,1	NA,inf	NA,inf	NA,0.956949	0.000454029	0.000454029
2	chr8:144056903:T:G	144056903	NA,G	NA,T	NA,1	NA,inf	NA,inf	NA,0.952338	0.000449334	0.000449334
2	chr8:144125348:G:A	144125348	A,A	G,G	1,1	-inf,-inf	inf,inf	0.360615,0.619834	0.000448694	0.000448694
2	chr8:144180500:C:T	144180500	NA,T	NA,C	NA,1	NA,-inf	NA,inf	NA,0.962797	0.000446227	0.000446227
2	chr8:143468180:G:A	143468180	NA,A	NA,G	NA,1	NA,-inf	NA,inf	NA,0.96988	0.000445778	0.000445778
2	chr8:143496130:G:A	143496130	A,A	G,G	1,1	-inf,-inf	inf,inf	0.924868,1.41896	0.00044569	0.00044569
2	chr8:143807273:CT:C	143807273	NA,C	NA,CT	NA,1	NA,-inf	NA,inf	NA,0.962243	0.000445605	0.000445605
2	chr8:143455149:A:C	143455149	NA,C	NA,A	NA,1	NA,-inf	NA,inf	NA,0.95752	0.000445428	0.000445428
2	chr8:143786594:C:A	143786594	NA,A	NA,C	NA,1	NA,-inf	NA,inf	NA,0.95111	0.000441856	0.000441856
2	chr8:143489380:C:T	143489380	NA,T	NA,C	NA,1	NA,-inf	NA,inf	NA,0.962507	0.00044163	0.00044163
2	chr8:144040626:G:A	144040626	NA,A	NA,G	NA,1	NA,-inf	NA,inf	NA,0.952128	0.000441143	0.000441143
2	chr8:144097549:A:G	144097549	G,G	A,A	1,1	inf,-inf	inf,inf	3.84092,0.59819	0.000439289	0.000439289
2	chr8:143473132:C:T	143473132	NA,T	NA,C	NA,1	NA,-inf	NA,inf	NA,0.949189	0.000437712	0.000437712
2	chr8:143983531:G:A	143983531	NA,A	NA,G	NA,1	NA,inf	NA,inf	NA,0.939384	0.000437392	0.000437392
2	chr8:144330413:C:T	144330413	T,T	C,C	1,1	inf,-inf	inf,inf	0.627539,1.11034	0.000436972	0.000436972
2	chr8:143989817:G:A	143989817	NA,A	NA,G	NA,1	NA,inf	NA,inf	NA,0.934184	0.000436714	0.000436714
2	chr8:144094957:A:G	144094957	G,G	A,A	1,1	inf,-inf	inf,inf	3.87264,0.536308	0.000436549	0.000436549
2	chr8:143489048:CA:C	143489048	NA,C	NA,CA	NA,1	NA,-inf	NA,inf	NA,0.953883	0.000435416	0.000435416
2	chr8:143502467:C:T	143502467	NA,T	NA,C	NA,1	NA,inf	NA,inf	NA,0.94878	0.000434454	0.000434454
2	chr8:143552170:T:G	143552170	NA,G	NA,T	NA,1	NA,inf	NA,inf	NA,0.929144	0.000432563	0.000432563
2	chr8:144408128:A:G	144408128	NA,G	NA,A	NA,1	NA,inf	NA,inf	NA,0.92238	0.00043213	0.00043213
2	chr8:144090747:A:G	144090747	NA,G	NA,A	NA,1	NA,inf	NA,inf	NA,0.932335	0.000431145	0.000431145
2	chr8:143503982:AG:A	143503982	NA,A	NA,AG	NA,1	NA,inf	NA,inf	NA,0.925231	0.00043015	0.00043015
2	chr8:143504202:C:T	143504202	NA,T	NA,C	NA,1	NA,inf	NA,inf	NA,0.922422	0.000428154	0.000428154
2	chr8:143503928:C:T	143503928	NA,T	NA,C	NA,1	NA,inf	NA,inf	NA,0.922422	0.000428154	0.000428154
2	chr8:144038103:G:A	144038103	NA,A	NA,G	NA,1	NA,-inf	NA,inf	NA,0.930244	0.000426553	0.000426553
2	chr8:143488567:T:C	143488567	C,C	T,T	1,1	inf,inf	inf,inf	1.27943,1.27708	0.000426303	0.000426303
2	chr8:143583399:T:C	143583399	C,C	T,T	1,1	-inf,inf	inf,inf	2.89769,0.456431	0.00042586	0.00042586
2	chr8:143592003:C:T	143592003	NA,T	NA,C	NA,1	NA,inf	NA,inf	NA,0.920022	0.000425247	0.000425247
2	chr8:143887299:G:T	143887299	NA,T	NA,G	NA,1	NA,inf	NA,inf	NA,0.913975	0.000424824	0.000424824
2	chr8:144297844:G:A	144297844	NA,A	NA,G	NA,1	NA,inf	NA,inf	NA,0.91943	0.000422964	0.000422964
2	chr8:143590463:T:C	143590463	NA,C	NA,T	NA,1	NA,-inf	NA,inf	NA,0.936439	0.000422579	0.000422579
2	chr8:144131236:T:C	144131236	NA,C	NA,T	NA,1	NA,-inf	NA,inf	NA,0.924746	0.000422075	0.000422075
2	chr8:143448047:C:A	143448047	NA,A	NA,C	NA,1	NA,-inf	NA,inf	NA,0.934437	0.000421529	0.000421529
2	chr8:144038002:G:A	144038002	NA,A	NA,G	NA,1	NA,inf	NA,inf	NA,0.911354	0.000421256	0.000421256
2	chr8:143484623:G:A	143484623	NA,A	NA,G	NA,1	NA,-inf	NA,inf	NA,0.931047	0.000419472	0.000419472
2	chr8:144127824:A:G	144127824	G,G	A,A	1,1	-inf,inf	inf,inf	4.52934,0.0959801	0.000418454	0.000418454
2	chr8:144363111:A:G	144363111	G,G	A,A	1,1	-inf,-inf	inf,inf	0.906742,0.986904	0.000416987	0.000416987
2	chr8:143502290:G:A	143502290	NA,A	NA,G	NA,1	NA,inf	NA,inf	NA,0.907701	0.000415788	0.000415788
2	chr8:143602045:A:G	143602045	G,G	A,A	1,1	-inf,inf	inf,inf	1.60905,1.24432	0.000415403	0.000415403
2	chr8:144296281:T:C	144296281	NA,C	NA,T	NA,1	NA,-inf	NA,inf	NA,0.897638	0.000414779	0.000414779
2	chr8:143919926:G:A	143919926	NA,A	NA,G	NA,1	NA,-inf	NA,inf	NA,0.912584	0.000414641	0.000414641
2	chr8:143612883:G:A	143612883	NA,A	NA,G	NA,1	NA,inf	NA,inf	NA,0.894988	0.000414522	0.000414522
2	chr8:144393097:G:A	144393097	A,A	G,G	1,1	-inf,-inf	inf,inf	1.15599,0.262899	0.000414434	0.000414434
2	chr8:143478059:A:G	143478059	NA,G	NA,A	NA,1	NA,inf	NA,inf	NA,0.90533	0.000414109	0.000414109
2	chr8:144114542:C:T	144114542	NA,T	NA,C	NA,1	NA,inf	NA,inf	NA,0.901035	0.000413682	0.000413682
2	chr8:144316218:A:G	144316218	NA,G	NA,A	NA,1	NA,inf	NA,inf	NA,0.909038	0.000413627	0.000413627
2	chr8:143538730:G:A	143538730	NA,A	NA,G	NA,1	NA,inf	NA,inf	NA,0.912402	0.000412081	0.000412081
2	chr8:143429825:A:G	143429825	NA,G	NA,A	NA,1	NA,inf	NA,inf	NA,0.907714	0.000411279	0.000411279
2	chr8:143890620:G:A	143890620	NA,A	NA,G	NA,1	NA,-inf	NA,inf	NA,0.925065	0.000411245	0.000411245
2	chr8:143556904:G:A	143556904	NA,A	NA,G	NA,1	NA,inf	NA,inf	NA,0.914674	0.000410875	0.000410875
2	chr8:143984145:G:A	143984145	NA,A	NA,G	NA,1	NA,inf	NA,inf	NA,0.894041	0.000408759	0.000408759
2	chr8:143611349:T:C	143611349	NA,C	NA,T	NA,1	NA,inf	NA,inf	NA,0.895831	0.000408436	0.000408436
2	chr8:143596724:T:C	143596724	NA,C	NA,T	NA,1	NA,-inf	NA,inf	NA,0.91531	0.000408303	0.000408303
2	chr8:143497045:G:C	143497045	C,C	G,G	1,1	-inf,-inf	inf,inf	2.12763,0.722471	0.000408056	0.000408056
2	chr8:144265447:A:G	144265447	NA,G	NA,A	NA,1	NA,inf	NA,inf	NA,0.892733	0.000407164	0.000407164
2	chr8:143491946:C:T	143491946	NA,T	NA,C	NA,1	NA,inf	NA,inf	NA,0.908248	0.000406722	0.000406722
2	chr8:143978315:G:T	143978315	NA,T	NA,G	NA,1	NA,inf	NA,inf	NA,0.892621	0.000405832	0.000405832
2	chr8:144371546:C:T	144371546	NA,T	NA,C	NA,1	NA,inf	NA,inf	NA,0.895854	0.000404865	0.000404865
2	chr8:143881105:G:C	143881105	NA,C	NA,G	NA,1	NA,-inf	NA,inf	NA,0.905562	0.000403653	0.000403653
2	chr8:143484799:C:T	143484799	T,T	C,C	1,1	-inf,-inf	inf,inf	0.704777,1.59047	0.000403451	0.000403451
2	chr8:144040506:C:CAG	144040506	NA,CAG	NA,C	NA,1	NA,-inf	NA,inf	NA,0.895302	0.000401899	0.000401899
2	chr8:144024628:C:T	144024628	NA,T	NA,C	NA,1	NA,inf	NA,inf	NA,0.885697	0.000400424	0.000400424
2	chr8:144294895:G:A	144294895	NA,A	NA,G	NA,1	NA,inf	NA,inf	NA,0.8843	0.000399269	0.000399269
2	chr8:144288630:A:G	144288630	NA,G	NA,A	NA,1	NA,inf	NA,inf	NA,0.884171	0.000399212	0.000399212
2	chr8:144393442:G:A	144393442	NA,A	NA,G	NA,1	NA,inf	NA,inf	NA,0.886976	0.000398789	0.000398789
2	chr8:143427889:A:G	143427889	NA,G	NA,A	NA,1	NA,inf	NA,inf	NA,0.88944	0.000398618	0.000398618
2	chr8:143534989:A:G	143534989	G,G	A,A	1,1	-inf,inf	inf,inf	2.66833,1.22693	0.000397827	0.000397827
2	chr8:144042630:G:A	144042630	NA,A	NA,G	NA,1	NA,inf	NA,inf	NA,0.877359	0.000397686	0.000397686
2	chr8:143474960:T:C	143474960	NA,C	NA,T	NA,1	NA,inf	NA,inf	NA,0.875757	0.00039624	0.00039624
2	chr8:144358158:G:A	144358158	NA,A	NA,G	NA,1	NA,-inf	NA,inf	NA,0.883079	0.000394982	0.000394982
2	chr8:144176423:C:A	144176423	NA,A	NA,C	NA,1	NA,-inf	NA,inf	NA,0.89454	0.00039453	0.00039453
2	chr8:143891943:T:A	143891943	NA,A	NA,T	NA,1	NA,inf	NA,inf	NA,0.859202	0.000393659	0.000393659
2	chr8:144109944:A:G	144109944	G,G	A,A	1,1	inf,-inf	inf,inf	3.71762,0.633411	0.000393025	0.000393025
2	chr8:143805942:G:A	143805942	NA,A	NA,G	NA,1	NA,-inf	NA,inf	NA,0.880154	0.000392976	0.000392976
2	chr8:144201771:G:T	144201771	NA,T	NA,G	NA,1	NA,-inf	NA,inf	NA,0.883433	0.000391482	0.000391482
2	chr8:143530906:C:T	143530906	NA,T	NA,C	NA,1	NA,inf	NA,inf	NA,0.867282	0.000391135	0.000391135
2	chr8:144422046:A:T	144422046	NA,T	NA,A	NA,1	NA,inf	NA,inf	NA,0.873089	0.000389678	0.000389678
2	chr8:143882441:C:T	143882441	NA,T	NA,C	NA,1	NA,inf	NA,inf	NA,0.858493	0.000389649	0.000389649
2	chr8:143846419:G:A	143846419	NA,A	NA,G	NA,1	NA,inf	NA,inf	NA,0.867898	0.000387756	0.000387756
2	chr8:143632942:C:T	143632942	NA,T	NA,C	NA,1	NA,-inf	NA,inf	NA,0.87351	0.000387552	0.000387552
2	chr8:144061942:C:T	144061942	NA,T	NA,C	NA,1	NA,-inf	NA,inf	NA,0.891725	0.000387437	0.000387437
2	chr8:144097803:A:C	144097803	NA,C	NA,A	NA,1	NA,inf	NA,inf	NA,0.86439	0.000385758	0.000385758
2	chr8:143881250:G:A	143881250	NA,A	NA,G	NA,1	NA,-inf	NA,inf	NA,0.876845	0.00038535	0.00038535
2	chr8:143976072:C:G	143976072	NA,G	NA,C	NA,1	NA,inf	NA,inf	NA,0.861878	0.000385198	0.000385198
2	chr8:143462811:G:A	143462811	NA,A	NA,G	NA,1	NA,inf	NA,inf	NA,0.860637	0.000385089	0.000385089
2	chr8:143757221:C:T	143757221	NA,T	NA,C	NA,1	NA,inf	NA,inf	NA,0.856088	0.000384729	0.000384729
2	chr8:143941853:G:A	143941853	NA,A	NA,G	NA,1	NA,inf	NA,inf	NA,0.854783	0.000384464	0.000384464
2	chr8:143820333:G:T	143820333	T,NA	G,NA	1,NA	inf,NA	inf,NA	1.32605,NA	0.000383714	0.000383714
2	chr8:144137996:G:T	144137996	T,T	G,G	1,1	-inf,-inf	inf,inf	4.24024,0.236633	0.000383586	0.000383586
2	chr8:143556010:G:A	143556010	NA,A	NA,G	NA,1	NA,inf	NA,inf	NA,0.85327	0.000382366	0.000382366
2	chr8:143540120:A:C	143540120	NA,C	NA,A	NA,1	NA,inf	NA,inf	NA,0.865617	0.000381928	0.000381928
2	chr8:144119054:G:A	144119054	A,A	G,G	1,1	-inf,-inf	inf,inf	4.2622,0.109739	0.000380548	0.000380548
2	chr8:144154719:G:A	144154719	NA,A	NA,G	NA,1	NA,-inf	NA,inf	NA,0.856123	0.00037912	0.00037912
2	chr8:143547507:G:A	143547507	NA,A	NA,G	NA,1	NA,inf	NA,inf	NA,0.847315	0.000378636	0.000378636
2	chr8:143583481:T:C	143583481	NA,C	NA,T	NA,1	NA,-inf	NA,inf	NA,0.855671	0.000377964	0.000377964
2	chr8:144077730:T:C	144077730	C,C	T,T	1,1	-inf,inf	inf,inf	3.25223,1.11359	0.000377937	0.000377937
2	chr8:143530531:G:A	143530531	NA,A	NA,G	NA,1	NA,-inf	NA,inf	NA,0.868762	0.000376789	0.000376789
2	chr8:144258470:C:T	144258470	NA,T	NA,C	NA,1	NA,inf	NA,inf	NA,0.849055	0.000376501	0.000376501
2	chr8:144144888:G:C	144144888	C,C	G,G	1,1	-inf,-inf	inf,inf	4.17377,0.291571	0.000372751	0.000372751
2	chr8:144043842:G:A	144043842	A,NA	G,NA	1,NA	-inf,NA	inf,NA	1.08402,NA	0.000372098	0.000372098
2	chr8:143547693:A:C	143547693	C,C	A,A	1,1	-inf,-inf	inf,inf	0.7973,1.46543	0.000371366	0.000371366
2	chr8:143992920:A:G	143992920	NA,G	NA,A	NA,1	NA,-inf	NA,inf	NA,0.845026	0.000370869	0.000370869
2	chr8:144017249:C:G	144017249	NA,G	NA,C	NA,1	NA,-inf	NA,inf	NA,0.843584	0.000370009	0.000370009
2	chr8:143996067:C:T	143996067	NA,T	NA,C	NA,1	NA,-inf	NA,inf	NA,0.843584	0.000370009	0.000370009
2	chr8:144007818:G:A	144007818	NA,A	NA,G	NA,1	NA,-inf	NA,inf	NA,0.843584	0.000370009	0.000370009
2	chr8:143428684:G:A	143428684	NA,A	NA,G	NA,1	NA,inf	NA,inf	NA,0.840615	0.000368843	0.000368843
2	chr8:143461456:T:C	143461456	NA,C	NA,T	NA,1	NA,inf	NA,inf	NA,0.827028	0.000368556	0.000368556
2	chr8:144063965:G:A	144063965	NA,A	NA,G	NA,1	NA,inf	NA,inf	NA,0.830885	0.000368228	0.000368228
2	chr8:143907167:A:G	143907167	NA,G	NA,A	NA,1	NA,inf	NA,inf	NA,0.829625	0.000367506	0.000367506
2	chr8:143427438:C:T	143427438	NA,T	NA,C	NA,1	NA,inf	NA,inf	NA,0.834246	0.000365021	0.000365021
2	chr8:144140959:G:A	144140959	A,A	G,G	1,1	-inf,-inf	inf,inf	4.17205,0.281358	0.000364146	0.000364146
2	chr8:144421637:C:T	144421637	NA,T	NA,C	NA,1	NA,inf	NA,inf	NA,0.831316	0.000364096	0.000364096
2	chr8:143790736:A:G	143790736	NA,G	NA,A	NA,1	NA,inf	NA,inf	NA,0.822493	0.000363412	0.000363412
2	chr8:143867772:G:A	143867772	NA,A	NA,G	NA,1	NA,-inf	NA,inf	NA,0.84477	0.000363318	0.000363318
2	chr8:144128562:C:T	144128562	T,T	C,C	1,1	-inf,-inf	inf,inf	4.0887,0.014177	0.000363318	0.000363318
2	chr8:144012839:G:T	144012839	NA,T	NA,G	NA,1	NA,-inf	NA,inf	NA,0.827975	0.000360856	0.000360856
2	chr8:144013155:C:CCTAG	144013155	NA,CCTAG	NA,C	NA,1	NA,-inf	NA,inf	NA,0.827429	0.000360543	0.000360543
2	chr8:143551982:T:C	143551982	NA,C	NA,T	NA,1	NA,inf	NA,inf	NA,0.817115	0.000360169	0.000360169
2	chr8:144151426:G:A	144151426	NA,A	NA,G	NA,1	NA,inf	NA,inf	NA,0.819045	0.00035993	0.00035993
2	chr8:144087303:G:A	144087303	A,A	G,G	1,1	-inf,inf	inf,inf	3.45051,0.683383	0.00035889	0.00035889
2	chr8:144143462:A:G	144143462	NA,G	NA,A	NA,1	NA,inf	NA,inf	NA,0.807056	0.000356845	0.000356845
2	chr8:143471528:T:TGCCC	143471528	NA,TGCCC	NA,T	NA,1	NA,-inf	NA,inf	NA,0.827159	0.000356791	0.000356791
2	chr8:143757002:A:G	143757002	NA,G	NA,A	NA,1	NA,inf	NA,inf	NA,0.808986	0.000356514	0.000356514
2	chr8:143884516:A:G	143884516	NA,G	NA,A	NA,1	NA,inf	NA,inf	NA,0.803421	0.000356353	0.000356353
2	chr8:144312754:C:T	144312754	NA,T	NA,C	NA,1	NA,inf	NA,inf	NA,0.813609	0.000354214	0.000354214
2	chr8:143745316:A:G	143745316	NA,G	NA,A	NA,1	NA,inf	NA,inf	NA,0.801882	0.000354062	0.000354062
2	chr8:143526708:T:G	143526708	NA,G	NA,T	NA,1	NA,inf	NA,inf	NA,0.804565	0.000353752	0.000353752
2	chr8:144186955:G:A	144186955	NA,A	NA,G	NA,1	NA,inf	NA,inf	NA,0.807047	0.000352657	0.000352657
2	chr8:144001535:C:T	144001535	T,T	C,C	1,1	-inf,-inf	inf,inf	9.25785,1.90939	0.000352253	0.000352522
2	chr8:144402400:C:T	144402400	T,T	C,C	1,1	inf,inf	inf,inf	1.40043,0.0555262	0.000352125	0.000352125
2	chr8:144016018:C:T	144016018	NA,T	NA,C	NA,1	NA,inf	NA,inf	NA,0.803547	0.000351564	0.000351564
2	chr8:144010938:A:T	144010938	NA,T	NA,A	NA,1	NA,-inf	NA,inf	NA,0.814565	0.000351432	0.000351432
2	chr8:143869899:C:T	143869899	NA,T	NA,C	NA,1	NA,inf	NA,inf	NA,0.804176	0.000351306	0.000351306
2	chr8:143961315:T:G	143961315	NA,G	NA,T	NA,1	NA,inf	NA,inf	NA,0.799274	0.000351126	0.000351126
2	chr8:143590418:C:T	143590418	NA,T	NA,C	NA,1	NA,inf	NA,inf	NA,0.800355	0.000350251	0.000350251
2	chr8:143458848:C:T	143458848	T,NA	C,NA	1,NA	-inf,NA	inf,NA	1.61976,NA	0.00034994	0.00034994
2	chr8:144116774:C:A	144116774	A,A	C,C	1,1	inf,inf	inf,inf	3.00064,0.489012	0.000349901	0.000349901
2	chr8:144166293:C:T	144166293	NA,T	NA,C	NA,1	NA,inf	NA,inf	NA,0.800078	0.000349094	0.000349094
2	chr8:144000392:A:G	144000392	NA,G	NA,A	NA,1	NA,inf	NA,inf	NA,0.798328	0.000348221	0.000348221
2	chr8:144154871:C:T	144154871	NA,T	NA,C	NA,1	NA,inf	NA,inf	NA,0.796836	0.000347344	0.000347344
2	chr8:143567308:G:A	143567308	NA,A	NA,G	NA,1	NA,inf	NA,inf	NA,0.788	0.000346909	0.000346909
2	chr8:143452149:C:G	143452149	NA,G	NA,C	NA,1	NA,inf	NA,inf	NA,0.803435	0.000346413	0.000346413
2	chr8:143578544:A:T	143578544	NA,T	NA,A	NA,1	NA,-inf	NA,inf	NA,0.812787	0.000346383	0.000346383
2	chr8:143613148:G:A	143613148	A,NA	G,NA	1,NA	inf,NA	inf,NA	1.75349,NA	0.000345729	0.000345729
2	chr8:144426565:T:C	144426565	NA,C	NA,T	NA,1	NA,-inf	NA,inf	NA,0.787215	0.000345229	0.000345229
2	chr8:144256000:A:G	144256000	NA,G	NA,A	NA,1	NA,-inf	NA,inf	NA,0.798905	0.000345186	0.000345186
2	chr8:143543263:C:T	143543263	T,T	C,C	1,1	-inf,inf	inf,inf	2.54725,1.24526	0.000344981	0.000344981
2	chr8:143758414:G:T	143758414	NA,T	NA,G	NA,1	NA,inf	NA,inf	NA,0.784907	0.000344297	0.000344297
2	chr8:144159327:C:T	144159327	NA,T	NA,C	NA,1	NA,-inf	NA,inf	NA,0.798738	0.000342996	0.000342996
2	chr8:144128354:C:A	144128354	A,A	C,C	1,1	-inf,-inf	inf,inf	4.04167,0.0323804	0.000342804	0.000342804
2	chr8:144142083:C:G	144142083	G,G	C,C	1,1	-inf,-inf	inf,inf	4.15548,0.235004	0.000342368	0.000342368
2	chr8:143557883:C:A	143557883	NA,A	NA,C	NA,1	NA,inf	NA,inf	NA,0.787096	0.000341902	0.000341902
2	chr8:143694811:C:G	143694811	NA,G	NA,C	NA,1	NA,-inf	NA,inf	NA,0.795103	0.000341079	0.000341079
2	chr8:144351798:T:A	144351798	NA,A	NA,T	NA,1	NA,-inf	NA,inf	NA,0.777788	0.000340033	0.000340033
2	chr8:143480359:T:C	143480359	NA,C	NA,T	NA,1	NA,inf	NA,inf	NA,0.794371	0.000338942	0.000338942
2	chr8:143591493:G:A	143591493	NA,A	NA,G	NA,1	NA,inf	NA,inf	NA,0.779736	0.00033887	0.00033887
2	chr8:144331436:T:C	144331436	NA,C	NA,T	NA,1	NA,inf	NA,inf	NA,0.77014	0.000337416	0.000337416
2	chr8:143919876:G:A	143919876	NA,A	NA,G	NA,1	NA,-inf	NA,inf	NA,0.785771	0.00033726	0.00033726
2	chr8:143791931:G:A	143791931	NA,A	NA,G	NA,1	NA,-inf	NA,inf	NA,0.786269	0.000337235	0.000337235
2	chr8:143615890:TG:T	143615890	NA,T	NA,TG	NA,1	NA,-inf	NA,inf	NA,0.78403	0.000336768	0.000336768
2	chr8:143990799:C:T	143990799	T,T	C,C	1,1	-inf,inf	inf,inf	1.66672,1.85887	0.000336595	0.000336595
2	chr8:143587466:A:C	143587466	C,C	A,A	1,1	-inf,inf	inf,inf	0.423332,1.43425	0.000335826	0.000335826
2	chr8:143966639:C:T	143966639	NA,T	NA,C	NA,1	NA,inf	NA,inf	NA,0.77242	0.000335693	0.000335693
2	chr8:143567206:C:T	143567206	NA,T	NA,C	NA,1	NA,-inf	NA,inf	NA,0.792419	0.000334634	0.000334634
2	chr8:143735734:G:A	143735734	NA,A	NA,G	NA,1	NA,inf	NA,inf	NA,0.766301	0.000334333	0.000334333
2	chr8:143536195:C:T	143536195	NA,T	NA,C	NA,1	NA,inf	NA,inf	NA,0.781378	0.000334044	0.000334044
2	chr8:143591001:C:T	143591001	NA,T	NA,C	NA,1	NA,inf	NA,inf	NA,0.769443	0.000333457	0.000333457
2	chr8:144153042:G:A	144153042	NA,A	NA,G	NA,1	NA,-inf	NA,inf	NA,0.779696	0.000333231	0.000333231
2	chr8:144086240:G:A	144086240	A,A	G,G	1,1	-inf,inf	inf,inf	3.01463,0.775564	0.000332523	0.000332523
2	chr8:144387078:A:G	144387078	NA,G	NA,A	NA,1	NA,inf	NA,inf	NA,0.770751	0.000330807	0.000330807
2	chr8:144281962:A:G	144281962	NA,G	NA,A	NA,1	NA,-inf	NA,inf	NA,0.772505	0.000330609	0.000330609
2	chr8:144016883:C:T	144016883	T,T	C,C	1,1	-inf,inf	inf,inf	1.30028,1.83512	0.000330135	0.000330135
2	chr8:144100505:C:T	144100505	T,T	C,C	1,1	inf,-inf	inf,inf	3.67935,0.482402	0.000328893	0.000328893
2	chr8:143796335:C:T	143796335	NA,T	NA,C	NA,1	NA,inf	NA,inf	NA,0.757301	0.000328494	0.000328494
2	chr8:143889068:G:C	143889068	NA,C	NA,G	NA,1	NA,-inf	NA,inf	NA,0.784571	0.000328215	0.000328215
2	chr8:143857769:G:A	143857769	NA,A	NA,G	NA,1	NA,inf	NA,inf	NA,0.756127	0.000327322	0.000327322
2	chr8:144047402:C:A	144047402	NA,A	NA,C	NA,1	NA,inf	NA,inf	NA,0.747192	0.000327064	0.000327064
2	chr8:143959768:G:A	143959768	NA,A	NA,G	NA,1	NA,inf	NA,inf	NA,0.754976	0.000326716	0.000326716
2	chr8:144282164:G:A	144282164	A,NA	G,NA	1,NA	inf,NA	inf,NA	1.19256,NA	0.000325761	0.000325761
2	chr8:143844397:C:T	143844397	NA,T	NA,C	NA,1	NA,inf	NA,inf	NA,0.751643	0.000325112	0.000325112
2	chr8:144324288:T:C	144324288	NA,C	NA,T	NA,1	NA,inf	NA,inf	NA,0.767834	0.000325096	0.000325096
2	chr8:144027475:G:A	144027475	NA,A	NA,G	NA,1	NA,inf	NA,inf	NA,0.754622	0.000324958	0.000324958
2	chr8:144134889:G:A	144134889	NA,A	NA,G	NA,1	NA,-inf	NA,inf	NA,0.763211	0.00032446	0.00032446
2	chr8:144219914:G:A	144219914	NA,A	NA,G	NA,1	NA,-inf	NA,inf	NA,0.762314	0.000324333	0.000324333
2	chr8:144029845:T:G	144029845	NA,G	NA,T	NA,1	NA,inf	NA,inf	NA,0.748305	0.000323292	0.000323292
2	chr8:144128543:T:C	144128543	C,C	T,T	1,1	-inf,inf	inf,inf	4.00544,0.00166269	0.000323001	0.000323001
2	chr8:143559961:C:G	143559961	NA,G	NA,C	NA,1	NA,-inf	NA,inf	NA,0.770087	0.000322988	0.000322988
2	chr8:144114782:C:T	144114782	NA,T	NA,C	NA,1	NA,-inf	NA,inf	NA,0.760488	0.000322952	0.000322952
2	chr8:143928227:C:T	143928227	NA,T	NA,C	NA,1	NA,inf	NA,inf	NA,0.746423	0.000322555	0.000322555
2	chr8:144249137:G:A	144249137	NA,A	NA,G	NA,1	NA,-inf	NA,inf	NA,0.76484	0.000322541	0.000322541
2	chr8:144113452:C:T	144113452	NA,T	NA,C	NA,1	NA,inf	NA,inf	NA,0.751477	0.00032229	0.00032229
2	chr8:144151654:G:C	144151654	NA,C	NA,G	NA,1	NA,-inf	NA,inf	NA,0.756865	0.000321536	0.000321536
2	chr8:144150224:G:A	144150224	NA,A	NA,G	NA,1	NA,-inf	NA,inf	NA,0.756865	0.000321536	0.000321536
2	chr8:144272770:C:A	144272770	NA,A	NA,C	NA,1	NA,inf	NA,inf	NA,0.742252	0.000320828	0.000320828
2	chr8:144245640:A:T	144245640	NA,T	NA,A	NA,1	NA,inf	NA,inf	NA,0.740558	0.000319515	0.000319515
2	chr8:143473839:C:T	143473839	T,NA	C,NA	1,NA	inf,NA	inf,NA	1.98055,NA	0.000319476	0.000319476
2	chr8:143584598:C:G	143584598	NA,G	NA,C	NA,1	NA,inf	NA,inf	NA,0.740533	0.000318655	0.000318655
2	chr8:144174758:C:T	144174758	NA,T	NA,C	NA,1	NA,-inf	NA,inf	NA,0.750631	0.000318612	0.000318612
2	chr8:143968636:T:C	143968636	NA,C	NA,T	NA,1	NA,inf	NA,inf	NA,0.74015	0.000318121	0.000318121
2	chr8:144032741:A:G	144032741	NA,G	NA,A	NA,1	NA,-inf	NA,inf	NA,0.74775	0.000317952	0.000317952
2	chr8:144016387:G:A	144016387	NA,A	NA,G	NA,1	NA,inf	NA,inf	NA,0.733702	0.000317521	0.000317521
2	chr8:143678978:T:C	143678978	NA,C	NA,T	NA,1	NA,-inf	NA,inf	NA,0.749321	0.000316964	0.000316964
2	chr8:144163176:T:G	144163176	NA,G	NA,T	NA,1	NA,-inf	NA,inf	NA,0.747307	0.000316814	0.000316814
2	chr8:144161953:G:A	144161953	NA,A	NA,G	NA,1	NA,-inf	NA,inf	NA,0.746692	0.000316513	0.000316513
2	chr8:144090784:A:C	144090784	C,C	A,A	1,1	-inf,inf	inf,inf	3.60038,0.486593	0.000316346	0.000316346
2	chr8:144157100:C:T	144157100	NA,T	NA,C	NA,1	NA,-inf	NA,inf	NA,0.745942	0.000316146	0.000316146
2	chr8:144128559:T:C	144128559	C,C	T,T	1,1	-inf,-inf	inf,inf	3.98595,0.0125682	0.000315791	0.000315791
2	chr8:144063603:G:A	144063603	NA,A	NA,G	NA,1	NA,inf	NA,inf	NA,0.738201	0.000315714	0.000315714
2	chr8:144150337:T:C	144150337	NA,C	NA,T	NA,1	NA,-inf	NA,inf	NA,0.744842	0.00031557	0.00031557
2	chr8:144164751:A:G	144164751	NA,G	NA,A	NA,1	NA,-inf	NA,inf	NA,0.744026	0.000315205	0.000315205
2	chr8:143436610:C:T	143436610	NA,T	NA,C	NA,1	NA,inf	NA,inf	NA,0.743733	0.000315044	0.000315044
2	chr8:144261692:G:A	144261692	NA,A	NA,G	NA,1	NA,inf	NA,inf	NA,0.738814	0.000314704	0.000314704
2	chr8:144047263:T:C	144047263	NA,C	NA,T	NA,1	NA,inf	NA,inf	NA,0.721418	0.000314083	0.000314083
2	chr8:144344095:C:T	144344095	NA,T	NA,C	NA,1	NA,inf	NA,inf	NA,0.721589	0.000313582	0.000313582
2	chr8:144016697:G:A	144016697	NA,A	NA,G	NA,1	NA,-inf	NA,inf	NA,0.740976	0.000313453	0.000313453
2	chr8:144165603:CTTG:C	144165603	NA,C	NA,CTTG	NA,1	NA,-inf	NA,inf	NA,0.740183	0.000313324	0.000313324
2	chr8:144146415:A:G	144146415	NA,G	NA,A	NA,1	NA,-inf	NA,inf	NA,0.7405	0.000313181	0.000313181
2	chr8:143573552:G:A	143573552	NA,A	NA,G	NA,1	NA,inf	NA,inf	NA,0.727791	0.000312453	0.000312453
2	chr8:143468716:T:C	143468716	NA,C	NA,T	NA,1	NA,inf	NA,inf	NA,0.724348	0.00031234	0.00031234
2	chr8:144160966:G:A	144160966	NA,A	NA,G	NA,1	NA,-inf	NA,inf	NA,0.738701	0.000312284	0.000312284
2	chr8:144159918:C:A	144159918	NA,A	NA,C	NA,1	NA,-inf	NA,inf	NA,0.738659	0.000312262	0.000312262
2	chr8:144164263:G:A	144164263	NA,A	NA,G	NA,1	NA,-inf	NA,inf	NA,0.738368	0.000312132	0.000312132
2	chr8:143542473:C:T	143542473	T,T	C,C	1,1	-inf,inf	inf,inf	2.70928,1.02947	0.000311661	0.000311661
2	chr8:144156436:G:A	144156436	NA,A	NA,G	NA,1	NA,-inf	NA,inf	NA,0.737359	0.000311633	0.000311633
2	chr8:144115125:TG:T	144115125	T,T	TG,TG	1,1	-inf,inf	inf,inf	3.94935,0.200024	0.000310985	0.000310985
2	chr8:143995638:G:A	143995638	A,A	G,G	1,1	-inf,-inf	inf,inf	9.33926,1.838	0.000310729	0.000311016
2	chr8:144168623:A:G	144168623	NA,G	NA,A	NA,1	NA,inf	NA,inf	NA,0.72483	0.000310701	0.000310701
2	chr8:143875120:G:A	143875120	NA,A	NA,G	NA,1	NA,inf	NA,inf	NA,0.718238	0.000309726	0.000309726
2	chr8:144127038:A:G	144127038	G,G	A,A	1,1	inf,inf	inf,inf	3.65396,0.083623	0.000309625	0.000309625
2	chr8:143549816:A:G	143549816	G,G	A,A	1,1	-inf,-inf	inf,inf	0.837201,1.32385	0.000308915	0.000308915
2	chr8:144037679:C:T	144037679	NA,T	NA,C	NA,1	NA,inf	NA,inf	NA,0.717201	0.000307878	0.000307878
2	chr8:144037680:A:G	144037680	NA,G	NA,A	NA,1	NA,inf	NA,inf	NA,0.715938	0.000307274	0.000307274
2	chr8:143616361:G:A	143616361	NA,A	NA,G	NA,1	NA,-inf	NA,inf	NA,0.734777	0.000306807	0.000306807
2	chr8:144220050:C:T	144220050	NA,T	NA,C	NA,1	NA,-inf	NA,inf	NA,0.726053	0.000306579	0.000306579
2	chr8:143560456:A:G	143560456	NA,G	NA,A	NA,1	NA,inf	NA,inf	NA,0.727839	0.000306024	0.000306024
2	chr8:144279183:C:T	144279183	NA,T	NA,C	NA,1	NA,inf	NA,inf	NA,0.710812	0.000305476	0.000305476
2	chr8:143472799:G:A	143472799	NA,A	NA,G	NA,1	NA,inf	NA,inf	NA,0.712722	0.0003054	0.0003054
2	chr8:143835044:G:A	143835044	NA,A	NA,G	NA,1	NA,-inf	NA,inf	NA,0.721807	0.000305289	0.000305289
2	chr8:144122639:A:G	144122639	NA,G	NA,A	NA,1	NA,-inf	NA,inf	NA,0.738479	0.000304452	0.000304452
2	chr8:143548200:C:T	143548200	NA,T	NA,C	NA,1	NA,inf	NA,inf	NA,0.709758	0.000304419	0.000304419
2	chr8:144117904:T:C	144117904	C,C	T,T	1,1	-inf,-inf	inf,inf	2.9237,0.465514	0.0003044	0.0003044
2	chr8:143451162:G:A	143451162	NA,A	NA,G	NA,1	NA,inf	NA,inf	NA,0.710243	0.000303729	0.000303729
2	chr8:143634633:C:T	143634633	NA,T	NA,C	NA,1	NA,inf	NA,inf	NA,0.709401	0.000303585	0.000303585
2	chr8:143746980:C:T	143746980	NA,T	NA,C	NA,1	NA,-inf	NA,inf	NA,0.733647	0.000303544	0.000303544
2	chr8:144128648:T:C	144128648	C,C	T,T	1,1	-inf,-inf	inf,inf	3.61422,0.052662	0.000303329	0.000303329
2	chr8:143545828:C:T	143545828	NA,T	NA,C	NA,1	NA,inf	NA,inf	NA,0.719041	0.000303173	0.000303173
2	chr8:143999580:G:A	143999580	NA,A	NA,G	NA,1	NA,inf	NA,inf	NA,0.695999	0.000303091	0.000303091
2	chr8:143572085:A:G	143572085	G,G	A,A	1,1	inf,-inf	inf,inf	0.351057,1.46031	0.000302818	0.000302818
2	chr8:143545764:A:G	143545764	NA,G	NA,A	NA,1	NA,inf	NA,inf	NA,0.718047	0.00030271	0.00030271
2	chr8:144283464:G:A	144283464	NA,A	NA,G	NA,1	NA,inf	NA,inf	NA,0.711117	0.000302602	0.000302602
2	chr8:144396885:G:A	144396885	NA,A	NA,G	NA,1	NA,inf	NA,inf	NA,0.713377	0.000302557	0.000302557
2	chr8:144367597:G:A	144367597	NA,A	NA,G	NA,1	NA,inf	NA,inf	NA,0.723046	0.000302441	0.000302441
2	chr8:144134028:A:G	144134028	NA,G	NA,A	NA,1	NA,-inf	NA,inf	NA,0.717389	0.000302287	0.000302287
2	chr8:143699282:A:G	143699282	NA,G	NA,A	NA,1	NA,inf	NA,inf	NA,0.702962	0.00030216	0.00030216
2	chr8:144145977:A:T	144145977	NA,T	NA,A	NA,1	NA,-inf	NA,inf	NA,0.716921	0.000302094	0.000302094
2	chr8:144051721:G:A	144051721	NA,A	NA,G	NA,1	NA,inf	NA,inf	NA,0.708492	0.000301459	0.000301459
2	chr8:144130133:T:C	144130133	NA,C	NA,T	NA,1	NA,-inf	NA,inf	NA,0.715342	0.000301198	0.000301198
2	chr8:143831771:A:G	143831771	NA,G	NA,A	NA,1	NA,-inf	NA,inf	NA,0.713029	0.000300627	0.000300627
2	chr8:144063951:C:T	144063951	NA,T	NA,C	NA,1	NA,inf	NA,inf	NA,0.705445	0.000300026	0.000300026
2	chr8:143762364:T:C	143762364	C,NA	T,NA	1,NA	inf,NA	inf,NA	1.18362,NA	0.00029992	0.00029992
2	chr8:143948378:C:T	143948378	NA,T	NA,C	NA,1	NA,-inf	NA,inf	NA,0.720573	0.000299285	0.000299285
2	chr8:144143090:T:C	144143090	NA,C	NA,T	NA,1	NA,-inf	NA,inf	NA,0.71072	0.000299231	0.000299231
2	chr8:143439395:C:T	143439395	NA,T	NA,C	NA,1	NA,-inf	NA,inf	NA,0.707677	0.000298651	0.000298651
2	chr8:143750155:C:T	143750155	NA,T	NA,C	NA,1	NA,inf	NA,inf	NA,0.693734	0.000298299	0.000298299
2	chr8:144132893:AAAT:A	144132893	NA,A	NA,AAAT	NA,1	NA,-inf	NA,inf	NA,0.707844	0.000297928	0.000297928
2	chr8:143547728:T:C	143547728	C,C	T,T	1,1	-inf,inf	inf,inf	2.01949,1.42698	0.000297916	0.000297916
2	chr8:143747230:G:A	143747230	NA,A	NA,G	NA,1	NA,inf	NA,inf	NA,0.692338	0.000297686	0.000297686
2	chr8:143663477:A:G	143663477	NA,G	NA,A	NA,1	NA,inf	NA,inf	NA,0.689864	0.000297585	0.000297585
2	chr8:143825753:C:T	143825753	T,NA	C,NA	1,NA	inf,NA	inf,NA	1.9449,NA	0.000297483	0.000297483
2	chr8:143501788:G:A	143501788	NA,A	NA,G	NA,1	NA,-inf	NA,inf	NA,0.712933	0.000297036	0.000297036
2	chr8:143662824:A:C	143662824	NA,C	NA,A	NA,1	NA,inf	NA,inf	NA,0.688031	0.000296724	0.000296724
2	chr8:144417121:T:A	144417121	NA,A	NA,T	NA,1	NA,-inf	NA,inf	NA,0.690781	0.000296589	0.000296589
2	chr8:144417124:A:G	144417124	NA,G	NA,A	NA,1	NA,-inf	NA,inf	NA,0.690575	0.000296489	0.000296489
2	chr8:144113921:T:C	144113921	C,C	T,T	1,1	inf,-inf	inf,inf	3.52923,0.226359	0.000296448	0.000296448
2	chr8:143744053:C:T	143744053	NA,T	NA,C	NA,1	NA,inf	NA,inf	NA,0.688977	0.000296135	0.000296135
2	chr8:144001249:T:C	144001249	C,C	T,T	1,1	-inf,-inf	inf,inf	9.38236,1.80829	0.000295722	0.000296025
2	chr8:143985270:G:A	143985270	NA,A	NA,G	NA,1	NA,inf	NA,inf	NA,0.689792	0.000295225	0.000295225
2	chr8:143670829:A:T	143670829	NA,T	NA,A	NA,1	NA,-inf	NA,inf	NA,0.709283	0.000295165	0.000295165
2	chr8:143591836:C:T	143591836	NA,T	NA,C	NA,1	NA,-inf	NA,inf	NA,0.699426	0.000294788	0.000294788
2	chr8:144106920:G:A	144106920	A,A	G,G	1,1	inf,-inf	inf,inf	3.67863,0.396075	0.000294678	0.000294678
2	chr8:144046494:G:A	144046494	NA,A	NA,G	NA,1	NA,inf	NA,inf	NA,0.680097	0.000294492	0.000294492
2	chr8:143880099:C:T	143880099	NA,T	NA,C	NA,1	NA,-inf	NA,inf	NA,0.704492	0.00029438	0.00029438
2	chr8:143905001:A:G	143905001	G,G	A,A	1,1	inf,inf	inf,inf	0.549261,1.91092	0.000294363	0.000294363
2	chr8:144207947:T:C	144207947	C,C	T,T	1,1	inf,inf	inf,inf	0.936341,0.450109	0.00029435	0.00029435
2	chr8:144414493:G:A	144414493	NA,A	NA,G	NA,1	NA,-inf	NA,inf	NA,0.696267	0.000293924	0.000293924
2	chr8:144301703:G:A	144301703	A,NA	G,NA	1,NA	inf,NA	inf,NA	1.09549,NA	0.000293544	0.000293544
2	chr8:143499768:G:A	143499768	NA,A	NA,G	NA,1	NA,inf	NA,inf	NA,0.697648	0.00029351	0.00029351
2	chr8:144142925:A:G	144142925	NA,G	NA,A	NA,1	NA,-inf	NA,inf	NA,0.697398	0.000292934	0.000292934
2	chr8:143745411:C:T	143745411	NA,T	NA,C	NA,1	NA,inf	NA,inf	NA,0.681285	0.00029266	0.00029266
2	chr8:143470548:G:A	143470548	A,A	G,G	1,1	inf,inf	inf,inf	1.43996,1.25974	0.00029186	0.00029186
2	chr8:143520572:A:C	143520572	NA,C	NA,A	NA,1	NA,inf	NA,inf	NA,0.693982	0.000291723	0.000291723
2	chr8:143827895:A:T	143827895	T,T	A,A	1,1	-inf,-inf	inf,inf	1.94129,0.182363	0.000291341	0.000291341
2	chr8:144011175:C:T	144011175	NA,T	NA,C	NA,1	NA,inf	NA,inf	NA,0.679626	0.000290645	0.000290645
2	chr8:143430581:C:T	143430581	NA,T	NA,C	NA,1	NA,inf	NA,inf	NA,0.6787	0.000289992	0.000289992
2	chr8:144135787:A:G	144135787	NA,G	NA,A	NA,1	NA,-inf	NA,inf	NA,0.688666	0.000289335	0.000289335
2	chr8:144005367:A:C	144005367	NA,C	NA,A	NA,1	NA,-inf	NA,inf	NA,0.687563	0.000288846	0.000288846
2	chr8:144130754:G:A	144130754	NA,A	NA,G	NA,1	NA,-inf	NA,inf	NA,0.68781	0.000288785	0.000288785
2	chr8:143508721:C:T	143508721	NA,T	NA,C	NA,1	NA,inf	NA,inf	NA,0.689232	0.000288396	0.000288396
2	chr8:143802631:A:G	143802631	G,G	A,A	1,1	-inf,-inf	inf,inf	1.75629,0.475461	0.000288051	0.000288051
2	chr8:143739253:TG:T	143739253	NA,T	NA,TG	NA,1	NA,inf	NA,inf	NA,0.670914	0.000288037	0.000288037
2	chr8:144119421:C:T	144119421	NA,T	NA,C	NA,1	NA,-inf	NA,inf	NA,0.681308	0.000287319	0.000287319
2	chr8:144104401:G:A	144104401	A,A	G,G	1,1	-inf,-inf	inf,inf	4.05892,0.476221	0.000287143	0.000287143
2	chr8:143550731:T:C	143550731	NA,C	NA,T	NA,1	NA,inf	NA,inf	NA,0.681599	0.000286375	0.000286375
2	chr8:144401732:G:A	144401732	NA,A	NA,G	NA,1	NA,inf	NA,inf	NA,0.668163	0.000286367	0.000286367
2	chr8:143594154:A:C	143594154	NA,C	NA,A	NA,1	NA,inf	NA,inf	NA,0.690002	0.000286068	0.000286068
2	chr8:144097557:C:G	144097557	G,G	C,C	1,1	inf,-inf	inf,inf	3.54034,0.55264	0.00028579	0.00028579
2	chr8:143916419:C:T	143916419	NA,T	NA,C	NA,1	NA,inf	NA,inf	NA,0.667263	0.00028506	0.00028506
2	chr8:143920386:G:A	143920386	NA,A	NA,G	NA,1	NA,inf	NA,inf	NA,0.66692	0.000285055	0.000285055
2	chr8:143491173:C:G	143491173	NA,G	NA,C	NA,1	NA,inf	NA,inf	NA,0.66273	0.00028485	0.00028485
2	chr8:143923352:G:A	143923352	NA,A	NA,G	NA,1	NA,-inf	NA,inf	NA,0.676679	0.000284775	0.000284775
2	chr8:143517555:C:T	143517555	NA,T	NA,C	NA,1	NA,inf	NA,inf	NA,0.680211	0.00028416	0.00028416
2	chr8:143788636:G:T	143788636	NA,T	NA,G	NA,1	NA,inf	NA,inf	NA,0.664997	0.000283713	0.000283713
2	chr8:143744792:C:T	143744792	NA,T	NA,C	NA,1	NA,-inf	NA,inf	NA,0.674579	0.00028362	0.00028362
2	chr8:144236271:T:C	144236271	NA,C	NA,T	NA,1	NA,inf	NA,inf	NA,0.667561	0.000283608	0.000283608
2	chr8:144140911:G:A	144140911	NA,A	NA,G	NA,1	NA,-inf	NA,inf	NA,0.675471	0.000283497	0.000283497
2	chr8:143795665:G:A	143795665	A,A	G,G	1,1	-inf,inf	inf,inf	2.43725,0.236433	0.000282838	0.000282838
2	chr8:143905257:C:T	143905257	NA,T	NA,C	NA,1	NA,inf	NA,inf	NA,0.661703	0.000282516	0.000282516
2	chr8:143673732:T:C	143673732	NA,C	NA,T	NA,1	NA,inf	NA,inf	NA,0.651386	0.000282308	0.000282308
2	chr8:143870491:G:A	143870491	NA,A	NA,G	NA,1	NA,inf	NA,inf	NA,0.663783	0.000282275	0.000282275
2	chr8:143801691:G:A	143801691	NA,A	NA,G	NA,1	NA,-inf	NA,inf	NA,0.667205	0.000281345	0.000281345
2	chr8:144363955:G:A	144363955	A,A	G,G	1,1	inf,inf	inf,inf	1.09795,0.338444	0.000281104	0.000281104
2	chr8:143835896:G:A	143835896	NA,A	NA,G	NA,1	NA,inf	NA,inf	NA,0.65623	0.000280684	0.000280684
2	chr8:144218324:C:T	144218324	NA,T	NA,C	NA,1	NA,inf	NA,inf	NA,0.657784	0.000279455	0.000279455
2	chr8:143995366:C:T	143995366	T,T	C,C	1,1	-inf,-inf	inf,inf	9.36512,1.78094	0.000279408	0.000279683
2	chr8:143975883:C:T	143975883	NA,T	NA,C	NA,1	NA,-inf	NA,inf	NA,0.664782	0.000278708	0.000278708
2	chr8:143485227:T:C	143485227	NA,C	NA,T	NA,1	NA,inf	NA,inf	NA,0.662586	0.000278221	0.000278221
2	chr8:143843860:G:A	143843860	NA,A	NA,G	NA,1	NA,inf	NA,inf	NA,0.650577	0.000278135	0.000278135
2	chr8:143929171:G:A	143929171	NA,A	NA,G	NA,1	NA,inf	NA,inf	NA,0.65044	0.000278127	0.000278127
2	chr8:143795640:C:T	143795640	NA,T	NA,C	NA,1	NA,-inf	NA,inf	NA,0.65913	0.000277464	0.000277464
2	chr8:144326004:C:A	144326004	NA,A	NA,C	NA,1	NA,-inf	NA,inf	NA,0.655093	0.000276326	0.000276326
2	chr8:143665805:G:C	143665805	NA,C	NA,G	NA,1	NA,-inf	NA,inf	NA,0.654394	0.000276115	0.000276115
2	chr8:143722308:C:T	143722308	T,NA	C,NA	1,NA	-inf,NA	inf,NA	1.00888,NA	0.000275948	0.000275948
2	chr8:144124499:A:G	144124499	G,G	A,A	1,1	-inf,-inf	inf,inf	2.74944,0.582925	0.000274494	0.000274494
2	chr8:144103600:G:T	144103600	T,T	G,G	1,1	inf,-inf	inf,inf	3.61815,0.405307	0.000273931	0.000273931
2	chr8:144123972:G:A	144123972	A,A	G,G	1,1	-inf,inf	inf,inf	3.70138,0.382603	0.000273513	0.000273513
2	chr8:143541404:T:C	143541404	C,C	T,T	1,1	-inf,-inf	inf,inf	0.832306,1.25991	0.000272002	0.000272002
2	chr8:144394099:G:A	144394099	NA,A	NA,G	NA,1	NA,inf	NA,inf	NA,0.63601	0.000271749	0.000271749
2	chr8:143518488:A:G	143518488	NA,G	NA,A	NA,1	NA,inf	NA,inf	NA,0.646503	0.000271641	0.000271641
2	chr8:144275887:C:T	144275887	NA,T	NA,C	NA,1	NA,inf	NA,inf	NA,0.633452	0.000271306	0.000271306
2	chr8:143867191:G:A	143867191	NA,A	NA,G	NA,1	NA,inf	NA,inf	NA,0.632208	0.000271141	0.000271141
2	chr8:143900010:C:T	143900010	NA,T	NA,C	NA,1	NA,inf	NA,inf	NA,0.63249	0.000270551	0.000270551
2	chr8:143977553:G:A	143977553	NA,A	NA,G	NA,1	NA,-inf	NA,inf	NA,0.640222	0.000269914	0.000269914
2	chr8:144388318:C:T	144388318	NA,T	NA,C	NA,1	NA,-inf	NA,inf	NA,0.638743	0.000269701	0.000269701
2	chr8:144018458:G:A	144018458	NA,A	NA,G	NA,1	NA,inf	NA,inf	NA,0.633386	0.000269461	0.000269461
2	chr8:144277888:T:C	144277888	NA,C	NA,T	NA,1	NA,-inf	NA,inf	NA,0.638177	0.000268872	0.000268872
2	chr8:144056712:C:A	144056712	A,NA	C,NA	1,NA	-inf,NA	inf,NA	0.518455,NA	0.000268839	0.000268839
2	chr8:143968832:A:G	143968832	NA,G	NA,A	NA,1	NA,inf	NA,inf	NA,0.630717	0.000268655	0.000268655
2	chr8:143515107:C:T	143515107	NA,T	NA,C	NA,1	NA,inf	NA,inf	NA,0.639052	0.000268622	0.000268622
2	chr8:143540216:GC:G	143540216	G,NA	GC,NA	1,NA	-inf,NA	inf,NA	2.58676,NA	0.000268603	0.000268603
2	chr8:143509322:T:C	143509322	NA,C	NA,T	NA,1	NA,inf	NA,inf	NA,0.638905	0.000268563	0.000268563
2	chr8:143958643:T:TC	143958643	NA,TC	NA,T	NA,1	NA,-inf	NA,inf	NA,0.648381	0.000268519	0.000268519
2	chr8:144104805:AC:A	144104805	A,A	AC,AC	1,1	inf,-inf	inf,inf	3.56406,0.444239	0.000268374	0.000268374
2	chr8:143438092:G:A	143438092	NA,A	NA,G	NA,1	NA,-inf	NA,inf	NA,0.636344	0.000268366	0.000268366
2	chr8:143448923:C:T	143448923	NA,T	NA,C	NA,1	NA,-inf	NA,inf	NA,0.643294	0.000267474	0.000267474
2	chr8:144336670:C:G	144336670	NA,G	NA,C	NA,1	NA,-inf	NA,inf	NA,0.634965	0.000267043	0.000267043
2	chr8:143426509:C:T	143426509	NA,T	NA,C	NA,1	NA,-inf	NA,inf	NA,0.635937	0.00026691	0.00026691
2	chr8:143844059:G:A	143844059	NA,A	NA,G	NA,1	NA,inf	NA,inf	NA,0.62173	0.000266321	0.000266321
2	chr8:143879909:T:C	143879909	NA,C	NA,T	NA,1	NA,-inf	NA,inf	NA,0.63178	0.000265255	0.000265255
2	chr8:144120270:T:C	144120270	C,C	T,T	1,1	-inf,-inf	inf,inf	2.73987,0.5522	0.00026522	0.00026522
2	chr8:143542291:G:T	143542291	NA,T	NA,G	NA,1	NA,inf	NA,inf	NA,0.630088	0.000265127	0.000265127
2	chr8:143791908:C:T	143791908	T,T	C,C	1,1	inf,inf	inf,inf	2.17853,0.27214	0.000264787	0.000264787
2	chr8:144330272:A:G	144330272	NA,G	NA,A	NA,1	NA,-inf	NA,inf	NA,0.629082	0.000264581	0.000264581
2	chr8:143820512:T:C	143820512	C,C	T,T	1,1	-inf,-inf	inf,inf	1.91299,0.197552	0.000264417	0.000264417
2	chr8:144028406:G:A	144028406	NA,A	NA,G	NA,1	NA,inf	NA,inf	NA,0.620679	0.000264323	0.000264323
2	chr8:143683573:C:T	143683573	NA,T	NA,C	NA,1	NA,inf	NA,inf	NA,0.614387	0.000263875	0.000263875
2	chr8:144309837:C:T	144309837	NA,T	NA,C	NA,1	NA,-inf	NA,inf	NA,0.621307	0.000263398	0.000263398
2	chr8:143663157:C:T	143663157	NA,T	NA,C	NA,1	NA,-inf	NA,inf	NA,0.624026	0.000263393	0.000263393
2	chr8:144188783:G:A	144188783	NA,A	NA,G	NA,1	NA,-inf	NA,inf	NA,0.633133	0.000263313	0.000263313
2	chr8:143504778:A:G	143504778	NA,G	NA,A	NA,1	NA,-inf	NA,inf	NA,0.630837	0.000262362	0.000262362
2	chr8:143529627:G:A	143529627	NA,A	NA,G	NA,1	NA,inf	NA,inf	NA,0.62258	0.000262185	0.000262185
2	chr8:144303154:C:T	144303154	NA,T	NA,C	NA,1	NA,inf	NA,inf	NA,0.621635	0.000262026	0.000262026
2	chr8:143764175:C:A	143764175	NA,A	NA,C	NA,1	NA,inf	NA,inf	NA,0.605122	0.000260849	0.000260849
2	chr8:143692984:C:T	143692984	NA,T	NA,C	NA,1	NA,inf	NA,inf	NA,0.607478	0.000260703	0.000260703
2	chr8:144081316:C:T	144081316	T,T	C,C	1,1	-inf,inf	inf,inf	3.233,0.89153	0.000260261	0.000260261
2	chr8:143907271:T:C	143907271	NA,C	NA,T	NA,1	NA,-inf	NA,inf	NA,0.62544	0.000259454	0.000259454
2	chr8:143562617:T:A	143562617	A,A	T,T	1,1	inf,inf	inf,inf	0.260881,1.79615	0.000259165	0.000259165
2	chr8:143426757:G:A	143426757	A,NA	G,NA	1,NA	inf,NA	inf,NA	1.17254,NA	0.000259127	0.000259127
2	chr8:143504561:A:G	143504561	NA,G	NA,A	NA,1	NA,-inf	NA,inf	NA,0.621747	0.000258888	0.000258888
2	chr8:143451084:A:T	143451084	NA,T	NA,A	NA,1	NA,-inf	NA,inf	NA,0.605862	0.000258882	0.000258882
2	chr8:143658397:T:TC	143658397	NA,TC	NA,T	NA,1	NA,-inf	NA,inf	NA,0.620991	0.000258871	0.000258871
2	chr8:143534514:A:G	143534514	NA,G	NA,A	NA,1	NA,-inf	NA,inf	NA,0.619165	0.000258281	0.000258281
2	chr8:143913166:C:T	143913166	NA,T	NA,C	NA,1	NA,inf	NA,inf	NA,0.600906	0.000258215	0.000258215
2	chr8:143592174:T:C	143592174	NA,C	NA,T	NA,1	NA,inf	NA,inf	NA,0.602059	0.000258115	0.000258115
2	chr8:143893426:C:T	143893426	NA,T	NA,C	NA,1	NA,inf	NA,inf	NA,0.598265	0.000257856	0.000257856
2	chr8:144042466:T:C	144042466	NA,C	NA,T	NA,1	NA,-inf	NA,inf	NA,0.613658	0.000257569	0.000257569
2	chr8:143764095:CT:C	143764095	NA,C	NA,CT	NA,1	NA,inf	NA,inf	NA,0.596511	0.000257539	0.000257539
2	chr8:143891725:T:G	143891725	NA,G	NA,T	NA,1	NA,-inf	NA,inf	NA,0.621979	0.000257458	0.000257458
2	chr8:143446819:G:A	143446819	NA,A	NA,G	NA,1	NA,inf	NA,inf	NA,0.60981	0.00025727	0.00025727
2	chr8:143835620:A:G	143835620	G,G	A,A	1,1	-inf,inf	inf,inf	2.02037,0.0407416	0.00025717	0.00025717
2	chr8:144087969:C:T	144087969	T,T	C,C	1,1	-inf,-inf	inf,inf	4.07639,0.346063	0.000256871	0.000256871
2	chr8:144292695:T:A	144292695	NA,A	NA,T	NA,1	NA,-inf	NA,inf	NA,0.608838	0.000256867	0.000256867
2	chr8:143657214:G:A	143657214	NA,A	NA,G	NA,1	NA,-inf	NA,inf	NA,0.606895	0.000256357	0.000256357
2	chr8:144367816:G:A	144367816	A,A	G,G	1,1	inf,inf	inf,inf	0.651276,1.09508	0.000255763	0.000255763
2	chr8:143656908:G:A	143656908	NA,A	NA,G	NA,1	NA,-inf	NA,inf	NA,0.604956	0.000255631	0.000255631
2	chr8:143506151:A:C	143506151	NA,C	NA,A	NA,1	NA,-inf	NA,inf	NA,0.612968	0.000255602	0.000255602
2	chr8:143505985:A:C	143505985	NA,C	NA,A	NA,1	NA,-inf	NA,inf	NA,0.612862	0.000255563	0.000255563
2	chr8:144342184:G:A	144342184	NA,A	NA,G	NA,1	NA,-inf	NA,inf	NA,0.600778	0.000255537	0.000255537
2	chr8:143516812:C:T	143516812	NA,T	NA,C	NA,1	NA,inf	NA,inf	NA,0.589516	0.000255361	0.000255361
2	chr8:143835782:G:A	143835782	A,A	G,G	1,1	inf,inf	inf,inf	1.00991,1.08022	0.00025536	0.00025536
2	chr8:144336970:G:C	144336970	NA,C	NA,G	NA,1	NA,-inf	NA,inf	NA,0.603363	0.000255231	0.000255231
2	chr8:143655713:A:G	143655713	NA,G	NA,A	NA,1	NA,-inf	NA,inf	NA,0.603687	0.000255159	0.000255159
2	chr8:143524973:T:C	143524973	NA,C	NA,T	NA,1	NA,inf	NA,inf	NA,0.603387	0.000254898	0.000254898
2	chr8:143522475:A:C	143522475	NA,C	NA,A	NA,1	NA,inf	NA,inf	NA,0.602453	0.00025455	0.00025455
2	chr8:143515909:C:T	143515909	NA,T	NA,C	NA,1	NA,inf	NA,inf	NA,0.601751	0.00025429	0.00025429
2	chr8:143528703:G:A	143528703	NA,A	NA,G	NA,1	NA,inf	NA,inf	NA,0.601751	0.00025429	0.00025429
2	chr8:143497465:T:C	143497465	NA,C	NA,T	NA,1	NA,-inf	NA,inf	NA,0.599309	0.000254268	0.000254268
2	chr8:143678979:G:A	143678979	NA,A	NA,G	NA,1	NA,-inf	NA,inf	NA,0.603083	0.000254164	0.000254164
2	chr8:143857824:T:A	143857824	NA,A	NA,T	NA,1	NA,inf	NA,inf	NA,0.589502	0.000254024	0.000254024
2	chr8:143528741:G:A	143528741	NA,A	NA,G	NA,1	NA,inf	NA,inf	NA,0.600384	0.000253785	0.000253785
2	chr8:143509057:A:G	143509057	NA,G	NA,A	NA,1	NA,-inf	NA,inf	NA,0.608083	0.000253633	0.000253633
2	chr8:144405517:G:A	144405517	NA,A	NA,G	NA,1	NA,-inf	NA,inf	NA,0.599226	0.000253249	0.000253249
2	chr8:143466693:G:A	143466693	NA,A	NA,G	NA,1	NA,-inf	NA,inf	NA,0.58883	0.000252519	0.000252519
2	chr8:143789463:C:T	143789463	T,T	C,C	1,1	-inf,inf	inf,inf	2.23546,0.361537	0.000252242	0.000252242
2	chr8:143664757:T:C	143664757	NA,C	NA,T	NA,1	NA,inf	NA,inf	NA,0.60352	0.000252102	0.000252102
2	chr8:143581117:C:T	143581117	NA,T	NA,C	NA,1	NA,inf	NA,inf	NA,0.595801	0.000252	0.000252
2	chr8:144260760:C:T	144260760	NA,T	NA,C	NA,1	NA,-inf	NA,inf	NA,0.595248	0.000251713	0.000251713
2	chr8:143844881:G:A	143844881	NA,A	NA,G	NA,1	NA,-inf	NA,inf	NA,0.593338	0.000251489	0.000251489
2	chr8:143438916:C:T	143438916	NA,T	NA,C	NA,1	NA,inf	NA,inf	NA,0.585157	0.000251282	0.000251282
2	chr8:143555985:G:A	143555985	NA,A	NA,G	NA,1	NA,-inf	NA,inf	NA,0.600019	0.000251212	0.000251212
2	chr8:143506096:T:C	143506096	NA,C	NA,T	NA,1	NA,-inf	NA,inf	NA,0.600552	0.000251047	0.000251047
2	chr8:143997343:C:T	143997343	T,T	C,C	1,1	-inf,inf	inf,inf	1.73487,1.55247	0.000250811	0.000250811
2	chr8:143765315:C:G	143765315	NA,G	NA,C	NA,1	NA,inf	NA,inf	NA,0.577974	0.000250615	0.000250615
2	chr8:143503242:T:C	143503242	C,C	T,T	1,1	-inf,-inf	inf,inf	0.631294,1.39601	0.000249973	0.000249973
2	chr8:144108511:C:G	144108511	G,G	C,C	1,1	inf,-inf	inf,inf	3.55415,0.477296	0.000249967	0.000249967
2	chr8:143509190:T:C	143509190	NA,C	NA,T	NA,1	NA,-inf	NA,inf	NA,0.597985	0.000249965	0.000249965
2	chr8:143912487:C:T	143912487	NA,T	NA,C	NA,1	NA,inf	NA,inf	NA,0.573731	0.00024984	0.00024984
2	chr8:143523896:G:A	143523896	NA,A	NA,G	NA,1	NA,inf	NA,inf	NA,0.589181	0.000249697	0.000249697
2	chr8:143689568:G:T	143689568	NA,T	NA,G	NA,1	NA,-inf	NA,inf	NA,0.589259	0.000249547	0.000249547
2	chr8:143904125:G:A	143904125	NA,A	NA,G	NA,1	NA,-inf	NA,inf	NA,0.592227	0.000249397	0.000249397
2	chr8:144276329:C:T	144276329	NA,T	NA,C	NA,1	NA,-inf	NA,inf	NA,0.570729	0.000249254	0.000249254
2	chr8:144064032:G:A	144064032	A,NA	G,NA	1,NA	-inf,NA	inf,NA	0.486021,NA	0.000248467	0.000248467
2	chr8:143491535:G:A	143491535	NA,A	NA,G	NA,1	NA,-inf	NA,inf	NA,0.582383	0.00024818	0.00024818
2	chr8:143471895:T:C	143471895	NA,C	NA,T	NA,1	NA,inf	NA,inf	NA,0.57529	0.000248137	0.000248137
2	chr8:143538315:G:A	143538315	NA,A	NA,G	NA,1	NA,inf	NA,inf	NA,0.569081	0.000247996	0.000247996
2	chr8:143647673:A:G	143647673	NA,G	NA,A	NA,1	NA,inf	NA,inf	NA,0.581668	0.000247698	0.000247698
2	chr8:144162586:G:A	144162586	NA,A	NA,G	NA,1	NA,inf	NA,inf	NA,0.57141	0.000247597	0.000247597
2	chr8:143523428:G:T	143523428	T,T	G,G	1,1	inf,inf	inf,inf	1.04335,1.16664	0.000247492	0.000247492
2	chr8:144087520:A:G	144087520	NA,G	NA,A	NA,1	NA,-inf	NA,inf	NA,0.58302	0.000247332	0.000247332
2	chr8:143957989:C:T	143957989	NA,T	NA,C	NA,1	NA,inf	NA,inf	NA,0.56244	0.000247252	0.000247252
2	chr8:143450404:C:T	143450404	NA,T	NA,C	NA,1	NA,-inf	NA,inf	NA,0.588197	0.000246882	0.000246882
2	chr8:143905581:G:T	143905581	NA,T	NA,G	NA,1	NA,-inf	NA,inf	NA,0.590737	0.000246798	0.000246798
2	chr8:143926489:G:A	143926489	NA,A	NA,G	NA,1	NA,-inf	NA,inf	NA,0.579939	0.000246733	0.000246733
2	chr8:143480277:A:C	143480277	NA,C	NA,A	NA,1	NA,inf	NA,inf	NA,0.580447	0.000246563	0.000246563
2	chr8:143898152:G:A	143898152	NA,A	NA,G	NA,1	NA,-inf	NA,inf	NA,0.588801	0.000246219	0.000246219
2	chr8:144359179:T:C	144359179	C,C	T,T	1,1	-inf,-inf	inf,inf	0.94584,0.693761	0.000245749	0.000245749
2	chr8:143905652:C:T	143905652	NA,T	NA,C	NA,1	NA,-inf	NA,inf	NA,0.593346	0.000245741	0.000245741
2	chr8:143903707:C:T	143903707	NA,T	NA,C	NA,1	NA,-inf	NA,inf	NA,0.587301	0.000245591	0.000245591
2	chr8:144044395:G:A	144044395	NA,A	NA,G	NA,1	NA,inf	NA,inf	NA,0.570149	0.000245591	0.000245591
2	chr8:143478263:G:A	143478263	A,NA	G,NA	1,NA	inf,NA	inf,NA	0.809504,NA	0.000244253	0.000244253
2	chr8:143787846:G:A	143787846	NA,A	NA,G	NA,1	NA,-inf	NA,inf	NA,0.570906	0.000244207	0.000244207
2	chr8:143996726:T:C	143996726	NA,C	NA,T	NA,1	NA,-inf	NA,inf	NA,0.581673	0.000243834	0.000243834
2	chr8:143531220:A:C	143531220	NA,C	NA,A	NA,1	NA,inf	NA,inf	NA,0.572576	0.000243786	0.000243786
2	chr8:143531576:A:G	143531576	NA,G	NA,A	NA,1	NA,inf	NA,inf	NA,0.572514	0.000243765	0.000243765
2	chr8:143528851:C:A	143528851	NA,A	NA,C	NA,1	NA,inf	NA,inf	NA,0.572514	0.000243765	0.000243765
2	chr8:143529498:C:A	143529498	NA,A	NA,C	NA,1	NA,inf	NA,inf	NA,0.572514	0.000243765	0.000243765
2	chr8:143528898:G:A	143528898	NA,A	NA,G	NA,1	NA,inf	NA,inf	NA,0.572514	0.000243765	0.000243765
2	chr8:143803410:A:G	143803410	G,G	A,A	1,1	-inf,-inf	inf,inf	1.63644,0.514701	0.000243728	0.000243728
2	chr8:144423513:C:T	144423513	NA,T	NA,C	NA,1	NA,inf	NA,inf	NA,0.559399	0.000243634	0.000243634
2	chr8:143637882:C:A	143637882	NA,A	NA,C	NA,1	NA,inf	NA,inf	NA,0.559964	0.000243343	0.000243343
2	chr8:144073555:A:C	144073555	C,C	A,A	1,1	-inf,inf	inf,inf	2.91548,0.633529	0.00024273	0.00024273
2	chr8:144268524:C:T	144268524	NA,T	NA,C	NA,1	NA,inf	NA,inf	NA,0.55694	0.000242394	0.000242394
2	chr8:144035614:C:A	144035614	A,A	C,C	1,1	-inf,inf	inf,inf	1.58797,1.72056	0.000242394	0.000242394
2	chr8:143457808:A:G	143457808	NA,G	NA,A	NA,1	NA,-inf	NA,inf	NA,0.566301	0.000242257	0.000242257
2	chr8:143497072:A:G	143497072	NA,G	NA,A	NA,1	NA,-inf	NA,inf	NA,0.575142	0.00024207	0.00024207
2	chr8:143497789:G:A	143497789	NA,A	NA,G	NA,1	NA,inf	NA,inf	NA,0.567419	0.00024201	0.00024201
2	chr8:143696999:A:G	143696999	NA,G	NA,A	NA,1	NA,-inf	NA,inf	NA,0.565639	0.000241149	0.000241149
2	chr8:143652080:CTCGCCTTTGT:C	143652080	NA,C	NA,CTCGCCTTTGT	NA,1	NA,inf	NA,inf	NA,0.556595	0.000240714	0.000240714
2	chr8:143470924:C:T	143470924	NA,T	NA,C	NA,1	NA,-inf	NA,inf	NA,0.560517	0.000240294	0.000240294
2	chr8:143881015:G:C	143881015	NA,C	NA,G	NA,1	NA,inf	NA,inf	NA,0.557496	0.00024003	0.00024003
2	chr8:143439254:T:C	143439254	NA,C	NA,T	NA,1	NA,inf	NA,inf	NA,0.553226	0.000239942	0.000239942
2	chr8:143429219:C:G	143429219	NA,G	NA,C	NA,1	NA,inf	NA,inf	NA,0.564678	0.000239749	0.000239749
2	chr8:144107469:C:T	144107469	T,T	C,C	1,1	-inf,-inf	inf,inf	4.08445,0.312716	0.000239162	0.000239162
2	chr8:143670801:A:G	143670801	NA,G	NA,A	NA,1	NA,-inf	NA,inf	NA,0.55706	0.000239128	0.000239128
2	chr8:144194119:A:G	144194119	NA,G	NA,A	NA,1	NA,inf	NA,inf	NA,0.551879	0.000238667	0.000238667
2	chr8:144085313:G:A	144085313	NA,A	NA,G	NA,1	NA,-inf	NA,inf	NA,0.559045	0.000238576	0.000238576
2	chr8:143686835:TAAAC:T	143686835	NA,T	NA,TAAAC	NA,1	NA,-inf	NA,inf	NA,0.558313	0.000238564	0.000238564
2	chr8:143888864:AC:A	143888864	NA,A	NA,AC	NA,1	NA,inf	NA,inf	NA,0.546666	0.000237945	0.000237945
2	chr8:143779453:C:T	143779453	T,NA	C,NA	1,NA	inf,NA	inf,NA	1.22939,NA	0.000237339	0.000237339
2	chr8:143578658:C:A	143578658	NA,A	NA,C	NA,1	NA,inf	NA,inf	NA,0.557689	0.000237266	0.000237266
2	chr8:143958236:G:A	143958236	NA,A	NA,G	NA,1	NA,-inf	NA,inf	NA,0.571209	0.000237074	0.000237074
2	chr8:143669685:G:C	143669685	NA,C	NA,G	NA,1	NA,-inf	NA,inf	NA,0.550759	0.000237001	0.000237001
2	chr8:144126789:T:C	144126789	NA,C	NA,T	NA,1	NA,-inf	NA,inf	NA,0.555463	0.000236761	0.000236761
2	chr8:143520645:T:C	143520645	NA,C	NA,T	NA,1	NA,inf	NA,inf	NA,0.536134	0.000236498	0.000236498
2	chr8:143572416:G:C	143572416	NA,C	NA,G	NA,1	NA,-inf	NA,inf	NA,0.539281	0.000236478	0.000236478
2	chr8:144141495:C:T	144141495	NA,T	NA,C	NA,1	NA,-inf	NA,inf	NA,0.549375	0.000236078	0.000236078
2	chr8:144151048:G:T	144151048	NA,T	NA,G	NA,1	NA,-inf	NA,inf	NA,0.548959	0.000235939	0.000235939
2	chr8:143536085:C:T	143536085	NA,T	NA,C	NA,1	NA,inf	NA,inf	NA,0.533696	0.000235646	0.000235646
2	chr8:143670290:A:G	143670290	NA,G	NA,A	NA,1	NA,-inf	NA,inf	NA,0.544686	0.000234967	0.000234967
2	chr8:143879114:A:G	143879114	NA,G	NA,A	NA,1	NA,inf	NA,inf	NA,0.533555	0.000234931	0.000234931
2	chr8:143530585:T:A	143530585	NA,A	NA,T	NA,1	NA,inf	NA,inf	NA,0.53125	0.000234837	0.000234837
2	chr8:143474031:T:C	143474031	NA,C	NA,T	NA,1	NA,-inf	NA,inf	NA,0.545124	0.000234824	0.000234824
2	chr8:143905342:A:G	143905342	NA,G	NA,A	NA,1	NA,inf	NA,inf	NA,0.534879	0.000234558	0.000234558
2	chr8:143844149:C:T	143844149	NA,T	NA,C	NA,1	NA,inf	NA,inf	NA,0.534611	0.000234541	0.000234541
2	chr8:144159890:C:T	144159890	NA,T	NA,C	NA,1	NA,inf	NA,inf	NA,0.533837	0.000234538	0.000234538
2	chr8:143531044:C:A	143531044	NA,A	NA,C	NA,1	NA,inf	NA,inf	NA,0.54513	0.000234436	0.000234436
2	chr8:143528136:C:T	143528136	NA,T	NA,C	NA,1	NA,inf	NA,inf	NA,0.544809	0.000234352	0.000234352
2	chr8:143527891:C:T	143527891	NA,T	NA,C	NA,1	NA,inf	NA,inf	NA,0.542718	0.000233662	0.000233662
2	chr8:144354339:T:A	144354339	A,A	T,T	1,1	-inf,-inf	inf,inf	0.877643,0.669879	0.000233622	0.000233622
2	chr8:144162163:C:T	144162163	NA,T	NA,C	NA,1	NA,-inf	NA,inf	NA,0.540832	0.000233264	0.000233264
2	chr8:143836231:C:T	143836231	NA,T	NA,C	NA,1	NA,-inf	NA,inf	NA,0.54007	0.000233121	0.000233121
2	chr8:143529374:A:C	143529374	NA,C	NA,A	NA,1	NA,inf	NA,inf	NA,0.524529	0.00023261	0.00023261
2	chr8:144120801:C:T	144120801	NA,T	NA,C	NA,1	NA,inf	NA,inf	NA,0.53298	0.000232548	0.000232548
2	chr8:143548498:CCAA:C	143548498	NA,C	NA,CCAA	NA,1	NA,inf	NA,inf	NA,0.52341	0.000232222	0.000232222
2	chr8:144302161:G:A	144302161	NA,A	NA,G	NA,1	NA,-inf	NA,inf	NA,0.533446	0.000231888	0.000231888
2	chr8:143793989:G:A	143793989	A,A	G,G	1,1	-inf,inf	inf,inf	1.83215,0.0577464	0.000231872	0.000231872
2	chr8:143650193:C:T	143650193	NA,T	NA,C	NA,1	NA,-inf	NA,inf	NA,0.535077	0.000231784	0.000231784
2	chr8:143648089:T:G	143648089	NA,G	NA,T	NA,1	NA,inf	NA,inf	NA,0.535077	0.000231784	0.000231784
2	chr8:143661492:G:A	143661492	NA,A	NA,G	NA,1	NA,-inf	NA,inf	NA,0.534261	0.000231759	0.000231759
2	chr8:143873546:C:T	143873546	NA,T	NA,C	NA,1	NA,-inf	NA,inf	NA,0.540205	0.000231705	0.000231705
2	chr8:143827911:C:CA	143827911	NA,CA	NA,C	NA,1	NA,-inf	NA,inf	NA,0.53387	0.000231611	0.000231611
2	chr8:143830473:G:A	143830473	NA,A	NA,G	NA,1	NA,-inf	NA,inf	NA,0.533758	0.000231574	0.000231574
2	chr8:143912087:G:A	143912087	NA,A	NA,G	NA,1	NA,inf	NA,inf	NA,0.52657	0.000231476	0.000231476
2	chr8:143526865:G:A	143526865	NA,A	NA,G	NA,1	NA,inf	NA,inf	NA,0.521075	0.00023146	0.00023146
2	chr8:144161509:C:A	144161509	NA,A	NA,C	NA,1	NA,-inf	NA,inf	NA,0.53524	0.000231442	0.000231442
2	chr8:144283802:C:T	144283802	NA,T	NA,C	NA,1	NA,inf	NA,inf	NA,0.524973	0.000231437	0.000231437
2	chr8:144048542:G:T	144048542	NA,T	NA,G	NA,1	NA,-inf	NA,inf	NA,0.535803	0.000231412	0.000231412
2	chr8:143480101:G:A	143480101	NA,A	NA,G	NA,1	NA,inf	NA,inf	NA,0.524719	0.000231042	0.000231042
2	chr8:144349857:A:G	144349857	NA,G	NA,A	NA,1	NA,-inf	NA,inf	NA,0.53135	0.000230936	0.000230936
2	chr8:143607826:C:T	143607826	NA,T	NA,C	NA,1	NA,inf	NA,inf	NA,0.525358	0.000230749	0.000230749
2	chr8:144151121:G:A	144151121	NA,A	NA,G	NA,1	NA,inf	NA,inf	NA,0.522285	0.000230722	0.000230722
2	chr8:143524339:G:A	143524339	NA,A	NA,G	NA,1	NA,inf	NA,inf	NA,0.518019	0.000230433	0.000230433
2	chr8:144100939:G:A	144100939	NA,A	NA,G	NA,1	NA,-inf	NA,inf	NA,0.534881	0.00023042	0.00023042
2	chr8:144416129:A:G	144416129	NA,G	NA,A	NA,1	NA,-inf	NA,inf	NA,0.521463	0.000230416	0.000230416
2	chr8:144080860:G:A	144080860	NA,A	NA,G	NA,1	NA,inf	NA,inf	NA,0.522345	0.000230398	0.000230398
2	chr8:143958499:C:G	143958499	NA,G	NA,C	NA,1	NA,-inf	NA,inf	NA,0.532215	0.000230253	0.000230253
2	chr8:143467851:A:G	143467851	NA,G	NA,A	NA,1	NA,-inf	NA,inf	NA,0.540491	0.000230166	0.000230166
2	chr8:144210798:A:G	144210798	NA,G	NA,A	NA,1	NA,inf	NA,inf	NA,0.527417	0.000229865	0.000229865
2	chr8:143548667:G:A	143548667	NA,A	NA,G	NA,1	NA,inf	NA,inf	NA,0.515903	0.000229769	0.000229769
2	chr8:144075910:A:T	144075910	T,T	A,A	1,1	-inf,inf	inf,inf	3.19612,0.854616	0.000229721	0.000229721
2	chr8:143514600:C:T	143514600	NA,T	NA,C	NA,1	NA,inf	NA,inf	NA,0.529921	0.0002297	0.0002297
2	chr8:143581877:T:C	143581877	NA,C	NA,T	NA,1	NA,-inf	NA,inf	NA,0.530095	0.00022957	0.00022957
2	chr8:144046789:G:C	144046789	NA,C	NA,G	NA,1	NA,-inf	NA,inf	NA,0.528478	0.000229068	0.000229068
2	chr8:144357505:G:A	144357505	NA,A	NA,G	NA,1	NA,inf	NA,inf	NA,0.524078	0.000229061	0.000229061
2	chr8:143612452:C:T	143612452	NA,T	NA,C	NA,1	NA,inf	NA,inf	NA,0.523093	0.000229036	0.000229036
2	chr8:144143706:C:G	144143706	NA,G	NA,C	NA,1	NA,-inf	NA,inf	NA,0.527802	0.000229025	0.000229025
2	chr8:144315028:G:T	144315028	NA,T	NA,G	NA,1	NA,inf	NA,inf	NA,0.517403	0.000228979	0.000228979
2	chr8:144127616:T:C	144127616	C,C	T,T	1,1	-inf,inf	inf,inf	3.58496,0.0801528	0.00022884	0.00022884
2	chr8:144016432:C:T	144016432	T,T	C,C	1,1	-inf,inf	inf,inf	1.39164,1.48467	0.000228725	0.000228725
2	chr8:144368365:T:G	144368365	NA,G	NA,T	NA,1	NA,inf	NA,inf	NA,0.523075	0.000228627	0.000228627
2	chr8:143447987:G:A	143447987	NA,A	NA,G	NA,1	NA,-inf	NA,inf	NA,0.527283	0.000228575	0.000228575
2	chr8:143670116:A:G	143670116	NA,G	NA,A	NA,1	NA,-inf	NA,inf	NA,0.525153	0.000228543	0.000228543
2	chr8:143506911:G:A	143506911	NA,A	NA,G	NA,1	NA,-inf	NA,inf	NA,0.524764	0.000228371	0.000228371
2	chr8:143919775:G:A	143919775	NA,A	NA,G	NA,1	NA,inf	NA,inf	NA,0.512377	0.00022831	0.00022831
2	chr8:144121520:T:C	144121520	C,C	T,T	1,1	-inf,-inf	inf,inf	2.63443,0.576975	0.000228264	0.000228264
2	chr8:143809923:C:T	143809923	NA,T	NA,C	NA,1	NA,inf	NA,inf	NA,0.514974	0.000227954	0.000227954
2	chr8:143529241:GGAGAAGC:G	143529241	NA,G	NA,GGAGAAGC	NA,1	NA,inf	NA,inf	NA,0.51007	0.000227898	0.000227898
2	chr8:144415811:A:G	144415811	NA,G	NA,A	NA,1	NA,-inf	NA,inf	NA,0.513408	0.000227791	0.000227791
2	chr8:143612250:GCTGGCTCACTAGACGTTT:G	143612250	NA,G	NA,GCTGGCTCACTAGACGTTT	NA,1	NA,inf	NA,inf	NA,0.518818	0.000227659	0.000227659
2	chr8:143583707:T:TGTGGCC	143583707	NA,TGTGGCC	NA,T	NA,1	NA,inf	NA,inf	NA,0.513118	0.000227219	0.000227219
2	chr8:143929338:T:C	143929338	NA,C	NA,T	NA,1	NA,-inf	NA,inf	NA,0.519952	0.000226944	0.000226944
2	chr8:144362625:G:A	144362625	A,A	G,G	1,1	inf,-inf	inf,inf	1.00378,0.0139278	0.000226806	0.000226806
2	chr8:143554442:AAC:A	143554442	NA,A	NA,AAC	NA,1	NA,inf	NA,inf	NA,0.506645	0.000226794	0.000226794
2	chr8:143527039:G:C	143527039	NA,C	NA,G	NA,1	NA,inf	NA,inf	NA,0.505994	0.000226592	0.000226592
2	chr8:143867929:G:A	143867929	NA,A	NA,G	NA,1	NA,-inf	NA,inf	NA,0.527939	0.000226476	0.000226476
2	chr8:143890649:C:T	143890649	NA,T	NA,C	NA,1	NA,-inf	NA,inf	NA,0.53133	0.000226426	0.000226426
2	chr8:144100993:G:A	144100993	NA,A	NA,G	NA,1	NA,inf	NA,inf	NA,0.50616	0.000226403	0.000226403
2	chr8:144179860:C:T	144179860	NA,T	NA,C	NA,1	NA,-inf	NA,inf	NA,0.518097	0.000225822	0.000225822
2	chr8:143583503:C:CTG	143583503	NA,CTG	NA,C	NA,1	NA,-inf	NA,inf	NA,0.515203	0.000225402	0.000225402
2	chr8:143476263:G:A	143476263	NA,A	NA,G	NA,1	NA,inf	NA,inf	NA,0.515737	0.00022526	0.00022526
2	chr8:143639111:C:T	143639111	T,NA	C,NA	1,NA	inf,NA	inf,NA	1.2901,NA	0.00022512	0.00022512
2	chr8:143475968:A:G	143475968	NA,G	NA,A	NA,1	NA,-inf	NA,inf	NA,0.517546	0.000224861	0.000224861
2	chr8:144264666:G:A	144264666	A,NA	G,NA	1,NA	-inf,NA	inf,NA	0.914137,NA	0.000224795	0.000224795
2	chr8:143459351:T:C	143459351	NA,C	NA,T	NA,1	NA,inf	NA,inf	NA,0.500093	0.000224218	0.000224218
2	chr8:144148502:G:C	144148502	NA,C	NA,G	NA,1	NA,-inf	NA,inf	NA,0.51129	0.000223857	0.000223857
2	chr8:143467718:C:T	143467718	NA,T	NA,C	NA,1	NA,inf	NA,inf	NA,0.498595	0.000223647	0.000223647
2	chr8:144263792:C:G	144263792	NA,G	NA,C	NA,1	NA,inf	NA,inf	NA,0.499991	0.000223607	0.000223607
2	chr8:144078103:CA:C	144078103	C,C	CA,CA	1,1	-inf,inf	inf,inf	3.18924,0.825123	0.000223298	0.000223298
2	chr8:143574174:T:C	143574174	C,C	T,T	1,1	inf,-inf	inf,inf	0.374821,1.26186	0.000223136	0.000223136
2	chr8:143926722:T:C	143926722	NA,C	NA,T	NA,1	NA,-inf	NA,inf	NA,0.518256	0.000223023	0.000223023
2	chr8:143898424:G:A	143898424	NA,A	NA,G	NA,1	NA,inf	NA,inf	NA,0.496674	0.000222804	0.000222804
2	chr8:144118329:T:A	144118329	NA,A	NA,T	NA,1	NA,inf	NA,inf	NA,0.499602	0.000222711	0.000222711
2	chr8:143873462:C:T	143873462	NA,T	NA,C	NA,1	NA,inf	NA,inf	NA,0.499511	0.000222534	0.000222534
2	chr8:143451995:C:CCCCA	143451995	NA,CCCCA	NA,C	NA,1	NA,inf	NA,inf	NA,0.497031	0.000222268	0.000222268
2	chr8:144267885:G:A	144267885	NA,A	NA,G	NA,1	NA,-inf	NA,inf	NA,0.504515	0.000222221	0.000222221
2	chr8:143553673:C:G	143553673	NA,G	NA,C	NA,1	NA,inf	NA,inf	NA,0.491995	0.000221888	0.000221888
2	chr8:143427111:C:T	143427111	NA,T	NA,C	NA,1	NA,-inf	NA,inf	NA,0.503469	0.000221836	0.000221836
2	chr8:143517962:G:C	143517962	NA,C	NA,G	NA,1	NA,-inf	NA,inf	NA,0.500324	0.000221223	0.000221223
2	chr8:144269821:C:T	144269821	NA,T	NA,C	NA,1	NA,-inf	NA,inf	NA,0.502749	0.00022098	0.00022098
2	chr8:143471300:G:C	143471300	NA,C	NA,G	NA,1	NA,-inf	NA,inf	NA,0.512478	0.000220849	0.000220849
2	chr8:144304490:G:C	144304490	NA,C	NA,G	NA,1	NA,-inf	NA,inf	NA,0.508011	0.00022072	0.00022072
2	chr8:144053753:G:A	144053753	NA,A	NA,G	NA,1	NA,-inf	NA,inf	NA,0.498636	0.000220671	0.000220671
2	chr8:143984184:G:T	143984184	T,T	G,G	1,1	-inf,inf	inf,inf	1.70064,1.64268	0.000220524	0.000220524
2	chr8:144056447:G:A	144056447	NA,A	NA,G	NA,1	NA,inf	NA,inf	NA,0.494948	0.000220491	0.000220491
2	chr8:143517246:G:A	143517246	NA,A	NA,G	NA,1	NA,inf	NA,inf	NA,0.489945	0.000220288	0.000220288
2	chr8:144255475:G:A	144255475	NA,A	NA,G	NA,1	NA,-inf	NA,inf	NA,0.498397	0.000220109	0.000220109
2	chr8:144124100:A:T	144124100	T,T	A,A	1,1	-inf,inf	inf,inf	3.51064,0.391876	0.000219872	0.000219872
2	chr8:144298546:A:C	144298546	C,NA	A,NA	1,NA	inf,NA	inf,NA	1.5916,NA	0.000219794	0.000219794
2	chr8:144308221:G:T	144308221	NA,T	NA,G	NA,1	NA,inf	NA,inf	NA,0.487611	0.000219685	0.000219685
2	chr8:144102568:C:T	144102568	NA,T	NA,C	NA,1	NA,-inf	NA,inf	NA,0.495493	0.00021943	0.00021943
2	chr8:143688944:G:A	143688944	NA,A	NA,G	NA,1	NA,inf	NA,inf	NA,0.479782	0.000219001	0.000219001
2	chr8:143594933:T:C	143594933	C,C	T,T	1,1	-inf,inf	inf,inf	0.265183,1.38662	0.000218787	0.000218787
2	chr8:144123130:T:C	144123130	C,C	T,T	1,1	-inf,inf	inf,inf	3.50217,0.396309	0.000218615	0.000218615
2	chr8:143884789:A:G	143884789	NA,G	NA,A	NA,1	NA,-inf	NA,inf	NA,0.500413	0.000218225	0.000218225
2	chr8:143489429:C:T	143489429	NA,T	NA,C	NA,1	NA,inf	NA,inf	NA,0.483345	0.00021798	0.00021798
2	chr8:143913454:C:T	143913454	NA,T	NA,C	NA,1	NA,inf	NA,inf	NA,0.486608	0.000217952	0.000217952
2	chr8:143936177:T:C	143936177	NA,C	NA,T	NA,1	NA,-inf	NA,inf	NA,0.509681	0.000217595	0.000217595
2	chr8:143522691:A:G	143522691	NA,G	NA,A	NA,1	NA,inf	NA,inf	NA,0.474379	0.000217018	0.000217018
2	chr8:144158828:T:C	144158828	NA,C	NA,T	NA,1	NA,-inf	NA,inf	NA,0.487149	0.000216573	0.000216573
2	chr8:144328149:A:G	144328149	NA,G	NA,A	NA,1	NA,inf	NA,inf	NA,0.48194	0.000216423	0.000216423
2	chr8:143561151:A:G	143561151	G,G	A,A	1,1	inf,inf	inf,inf	0.204552,1.72178	0.000216343	0.000216343
2	chr8:143688278:T:A	143688278	NA,A	NA,T	NA,1	NA,inf	NA,inf	NA,0.476688	0.000216233	0.000216233
2	chr8:144025146:C:T	144025146	NA,T	NA,C	NA,1	NA,-inf	NA,inf	NA,0.495144	0.000216152	0.000216152
2	chr8:144273312:C:T	144273312	NA,T	NA,C	NA,1	NA,-inf	NA,inf	NA,0.48094	0.000215807	0.000215807
2	chr8:143955609:TG:T	143955609	NA,T	NA,TG	NA,1	NA,inf	NA,inf	NA,0.468824	0.000215333	0.000215333
2	chr8:143472798:C:T	143472798	NA,T	NA,C	NA,1	NA,-inf	NA,inf	NA,0.481164	0.000215066	0.000215066
2	chr8:143455367:G:A	143455367	NA,A	NA,G	NA,1	NA,inf	NA,inf	NA,0.469746	0.000214979	0.000214979
2	chr8:143725759:C:G	143725759	NA,G	NA,C	NA,1	NA,inf	NA,inf	NA,0.470201	0.000214824	0.000214824
2	chr8:144306087:T:C	144306087	NA,C	NA,T	NA,1	NA,-inf	NA,inf	NA,0.487122	0.000214553	0.000214553
2	chr8:144090604:T:C	144090604	NA,C	NA,T	NA,1	NA,-inf	NA,inf	NA,0.478384	0.000214393	0.000214393
2	chr8:143604574:C:A	143604574	NA,A	NA,C	NA,1	NA,-inf	NA,inf	NA,0.485732	0.000214006	0.000214006
2	chr8:143898275:T:C	143898275	NA,C	NA,T	NA,1	NA,inf	NA,inf	NA,0.467827	0.000213771	0.000213771
2	chr8:144298301:C:T	144298301	NA,T	NA,C	NA,1	NA,-inf	NA,inf	NA,0.474224	0.00021372	0.00021372
2	chr8:143921809:C:T	143921809	NA,T	NA,C	NA,1	NA,-inf	NA,inf	NA,0.477007	0.000213707	0.000213707
2	chr8:144114964:C:T	144114964	NA,T	NA,C	NA,1	NA,-inf	NA,inf	NA,0.474697	0.000213593	0.000213593
2	chr8:144289233:T:C	144289233	NA,C	NA,T	NA,1	NA,-inf	NA,inf	NA,0.461877	0.000213217	0.000213217
2	chr8:143948904:C:T	143948904	NA,T	NA,C	NA,1	NA,inf	NA,inf	NA,0.464327	0.000213087	0.000213087
2	chr8:144343230:C:T	144343230	NA,T	NA,C	NA,1	NA,inf	NA,inf	NA,0.467928	0.000213008	0.000213008
2	chr8:143570610:T:A	143570610	NA,A	NA,T	NA,1	NA,-inf	NA,inf	NA,0.476328	0.00021295	0.00021295
2	chr8:143642027:G:A	143642027	NA,A	NA,G	NA,1	NA,-inf	NA,inf	NA,0.474325	0.00021286	0.00021286
2	chr8:143443222:T:C	143443222	NA,C	NA,T	NA,1	NA,-inf	NA,inf	NA,0.473538	0.000212766	0.000212766
2	chr8:144253350:G:A	144253350	NA,A	NA,G	NA,1	NA,-inf	NA,inf	NA,0.474454	0.000212325	0.000212325
2	chr8:143998254:G:A	143998254	NA,A	NA,G	NA,1	NA,-inf	NA,inf	NA,0.47992	0.000211887	0.000211887
2	chr8:143693114:G:T	143693114	NA,T	NA,G	NA,1	NA,inf	NA,inf	NA,0.455746	0.000211861	0.000211861
2	chr8:143872894:C:T	143872894	NA,T	NA,C	NA,1	NA,-inf	NA,inf	NA,0.474246	0.000211736	0.000211736
2	chr8:143948920:T:A	143948920	NA,A	NA,T	NA,1	NA,-inf	NA,inf	NA,0.489492	0.000211708	0.000211708
2	chr8:143797845:G:A	143797845	A,NA	G,NA	1,NA	-inf,NA	inf,NA	1.75903,NA	0.000211686	0.000211686
2	chr8:143680419:A:G	143680419	G,G	A,A	1,1	inf,inf	inf,inf	2.73708,0.2621	0.000211608	0.000211608
2	chr8:143690826:C:T	143690826	NA,T	NA,C	NA,1	NA,inf	NA,inf	NA,0.455703	0.000211416	0.000211416
2	chr8:143792196:T:C	143792196	NA,C	NA,T	NA,1	NA,inf	NA,inf	NA,0.469126	0.000211277	0.000211277
2	chr8:143635484:G:A	143635484	NA,A	NA,G	NA,1	NA,-inf	NA,inf	NA,0.470672	0.00021125	0.00021125
2	chr8:143452241:C:T	143452241	NA,T	NA,C	NA,1	NA,-inf	NA,inf	NA,0.463617	0.000210855	0.000210855
2	chr8:144281912:T:TA	144281912	NA,TA	NA,T	NA,1	NA,-inf	NA,inf	NA,0.455572	0.000210771	0.000210771
2	chr8:143536228:A:T	143536228	NA,T	NA,A	NA,1	NA,-inf	NA,inf	NA,0.464284	0.000210649	0.000210649
2	chr8:143830317:G:A	143830317	NA,A	NA,G	NA,1	NA,inf	NA,inf	NA,0.457271	0.000210531	0.000210531
2	chr8:143488566:T:C	143488566	NA,C	NA,T	NA,1	NA,-inf	NA,inf	NA,0.467704	0.000210461	0.000210461
2	chr8:143682785:G:A	143682785	A,A	G,G	1,1	inf,inf	inf,inf	2.75506,0.226587	0.000210268	0.000210268
2	chr8:144134875:T:A	144134875	NA,A	NA,T	NA,1	NA,inf	NA,inf	NA,0.452807	0.00021024	0.00021024
2	chr8:143848679:G:A	143848679	A,A	G,G	1,1	inf,inf	inf,inf	0.939913,1.07428	0.000210232	0.000210232
2	chr8:144011613:T:C	144011613	NA,C	NA,T	NA,1	NA,-inf	NA,inf	NA,0.473831	0.000210187	0.000210187
2	chr8:144343776:A:G	144343776	G,NA	A,NA	1,NA	inf,NA	inf,NA	1.70501,NA	0.000210085	0.000210085
2	chr8:144041121:C:T	144041121	NA,T	NA,C	NA,1	NA,inf	NA,inf	NA,0.460469	0.00021003	0.00021003
2	chr8:143447137:A:G	143447137	NA,G	NA,A	NA,1	NA,-inf	NA,inf	NA,0.45675	0.00020969	0.00020969
2	chr8:144302127:T:C	144302127	NA,C	NA,T	NA,1	NA,-inf	NA,inf	NA,0.469807	0.00020955	0.00020955
2	chr8:143912432:ACGGCACGATACCAGACACGGCAGGATGATGCCAGACCCAGCACGATGCCAGGCACGGCACGATACCAGACCCAGCACGATACCAGGCC:A	143912432	A,A	ACGGCACGATACCAGACACGGCAGGATGATGCCAGACCCAGCACGATGCCAGGCACGGCACGATACCAGACCCAGCACGATACCAGGCC,ACGGCACGATACCAGACACGGCAGGATGATGCCAGACCCAGCACGATGCCAGGCACGGCACGATACCAGACCCAGCACGATACCAGGCC	1,1	inf,inf	inf,inf	0.962747,1.69629	0.000209412	0.000209412
2	chr8:143544966:A:ACTATCT	143544966	NA,ACTATCT	NA,A	NA,1	NA,-inf	NA,inf	NA,0.457002	0.000208742	0.000208742
2	chr8:143574017:C:T	143574017	T,T	C,C	1,1	inf,-inf	inf,inf	0.522319,1.19707	0.000208492	0.000208492
2	chr8:143541661:A:G	143541661	NA,G	NA,A	NA,1	NA,inf	NA,inf	NA,0.448282	0.000208443	0.000208443
2	chr8:143687063:G:A	143687063	NA,A	NA,G	NA,1	NA,inf	NA,inf	NA,0.447354	0.000207966	0.000207966
2	chr8:143486282:C:A	143486282	A,A	C,C	1,1	-inf,inf	inf,inf	2.46594,1.02579	0.000207941	0.000207941
2	chr8:144359080:A:G	144359080	NA,G	NA,A	NA,1	NA,inf	NA,inf	NA,0.445127	0.000207933	0.000207933
2	chr8:143547871:T:C	143547871	C,C	T,T	1,1	-inf,inf	inf,inf	2.62257,0.918909	0.000207887	0.000207887
2	chr8:144049096:C:T	144049096	NA,T	NA,C	NA,1	NA,-inf	NA,inf	NA,0.453436	0.000207742	0.000207742
2	chr8:144053358:G:A	144053358	NA,A	NA,G	NA,1	NA,-inf	NA,inf	NA,0.452871	0.000207462	0.000207462
2	chr8:143547718:C:T	143547718	NA,T	NA,C	NA,1	NA,inf	NA,inf	NA,0.444675	0.000207447	0.000207447
2	chr8:144006763:C:T	144006763	NA,T	NA,C	NA,1	NA,-inf	NA,inf	NA,0.4635	0.000207346	0.000207346
2	chr8:144357324:G:A	144357324	A,A	G,G	1,1	inf,inf	inf,inf	0.983619,0.0429294	0.000207288	0.000207288
2	chr8:144210264:C:T	144210264	NA,T	NA,C	NA,1	NA,inf	NA,inf	NA,0.443772	0.00020718	0.00020718
2	chr8:143544193:G:A	143544193	NA,A	NA,G	NA,1	NA,-inf	NA,inf	NA,0.451108	0.000206968	0.000206968
2	chr8:143821212:T:C	143821212	NA,C	NA,T	NA,1	NA,inf	NA,inf	NA,0.443457	0.000206968	0.000206968
2	chr8:143871367:G:A	143871367	NA,A	NA,G	NA,1	NA,-inf	NA,inf	NA,0.456762	0.000206868	0.000206868
2	chr8:144114292:G:A	144114292	NA,A	NA,G	NA,1	NA,-inf	NA,inf	NA,0.449508	0.000206779	0.000206779
2	chr8:143869216:G:A	143869216	NA,A	NA,G	NA,1	NA,-inf	NA,inf	NA,0.45267	0.000206757	0.000206757
2	chr8:143524002:C:G	143524002	G,G	C,C	1,1	-inf,-inf	inf,inf	0.588366,1.34045	0.000206408	0.000206408
2	chr8:143759707:G:A	143759707	NA,A	NA,G	NA,1	NA,-inf	NA,inf	NA,0.433449	0.000206021	0.000206021
2	chr8:143866695:G:A	143866695	NA,A	NA,G	NA,1	NA,-inf	NA,inf	NA,0.448713	0.000205976	0.000205976
2	chr8:143542322:A:G	143542322	G,G	A,A	1,1	-inf,inf	inf,inf	3.28954,0.385095	0.000205874	0.000205874
2	chr8:144026795:ATTTC:A	144026795	NA,A	NA,ATTTC	NA,1	NA,-inf	NA,inf	NA,0.457996	0.000205767	0.000205767
2	chr8:143607028:C:T	143607028	NA,T	NA,C	NA,1	NA,-inf	NA,inf	NA,0.454641	0.000205383	0.000205383
2	chr8:144156559:A:C	144156559	NA,C	NA,A	NA,1	NA,-inf	NA,inf	NA,0.449209	0.000205337	0.000205337
2	chr8:144033404:A:C	144033404	NA,C	NA,A	NA,1	NA,-inf	NA,inf	NA,0.45629	0.000205316	0.000205316
2	chr8:143652963:C:T	143652963	NA,T	NA,C	NA,1	NA,inf	NA,inf	NA,0.432838	0.000204877	0.000204877
2	chr8:143819177:G:A	143819177	A,A	G,G	1,1	-inf,-inf	inf,inf	1.7391,0.281137	0.00020487	0.00020487
2	chr8:143553438:G:C	143553438	NA,C	NA,G	NA,1	NA,inf	NA,inf	NA,0.461394	0.000204614	0.000204614
2	chr8:144118624:A:C	144118624	C,C	A,A	1,1	-inf,-inf	inf,inf	2.80118,0.288431	0.000204362	0.000204362
2	chr8:143654371:C:T	143654371	NA,T	NA,C	NA,1	NA,inf	NA,inf	NA,0.430543	0.000204257	0.000204257
2	chr8:143638135:G:A	143638135	NA,A	NA,G	NA,1	NA,inf	NA,inf	NA,0.434564	0.000204243	0.000204243
2	chr8:143510089:T:C	143510089	C,C	T,T	1,1	-inf,-inf	inf,inf	1.69428,0.660204	0.000204015	0.000204015
2	chr8:143673387:G:A	143673387	NA,A	NA,G	NA,1	NA,-inf	NA,inf	NA,0.440354	0.000203907	0.000203907
2	chr8:143874495:G:A	143874495	NA,A	NA,G	NA,1	NA,-inf	NA,inf	NA,0.440266	0.000203717	0.000203717
2	chr8:143448050:G:A	143448050	NA,A	NA,G	NA,1	NA,-inf	NA,inf	NA,0.43913	0.000203224	0.000203224
2	chr8:144255846:A:G	144255846	NA,G	NA,A	NA,1	NA,inf	NA,inf	NA,0.425954	0.000203166	0.000203166
2	chr8:143671316:A:G	143671316	NA,G	NA,A	NA,1	NA,-inf	NA,inf	NA,0.436119	0.000202725	0.000202725
2	chr8:143676183:C:T	143676183	NA,T	NA,C	NA,1	NA,inf	NA,inf	NA,0.430656	0.000202672	0.000202672
2	chr8:144120110:C:T	144120110	T,T	C,C	1,1	-inf,inf	inf,inf	3.43773,0.397099	0.000202421	0.000202421
2	chr8:143844371:G:A	143844371	NA,A	NA,G	NA,1	NA,inf	NA,inf	NA,0.426344	0.000202323	0.000202323
2	chr8:143511235:C:T	143511235	NA,T	NA,C	NA,1	NA,inf	NA,inf	NA,0.424507	0.000202173	0.000202173
2	chr8:143461746:T:G	143461746	NA,G	NA,T	NA,1	NA,-inf	NA,inf	NA,0.43443	0.000201965	0.000201965
2	chr8:143458311:G:A	143458311	NA,A	NA,G	NA,1	NA,inf	NA,inf	NA,0.43229	0.000201715	0.000201715
2	chr8:143470574:C:T	143470574	NA,T	NA,C	NA,1	NA,inf	NA,inf	NA,0.422888	0.000201088	0.000201088
2	chr8:143482432:G:C	143482432	NA,C	NA,G	NA,1	NA,inf	NA,inf	NA,0.430134	0.000200857	0.000200857
2	chr8:143684999:G:A	143684999	NA,A	NA,G	NA,1	NA,-inf	NA,inf	NA,0.42633	0.000200811	0.000200811
2	chr8:143665234:G:A	143665234	NA,A	NA,G	NA,1	NA,inf	NA,inf	NA,0.415022	0.000200788	0.000200788
2	chr8:143502232:G:T	143502232	NA,T	NA,G	NA,1	NA,-inf	NA,inf	NA,0.428042	0.000200593	0.000200593
2	chr8:143796838:T:C	143796838	NA,C	NA,T	NA,1	NA,-inf	NA,inf	NA,0.427304	0.000200573	0.000200573
2	chr8:144098235:A:G	144098235	G,G	A,A	1,1	inf,-inf	inf,inf	3.10383,0.422663	0.000200473	0.000200473
2	chr8:144088180:A:G	144088180	NA,G	NA,A	NA,1	NA,-inf	NA,inf	NA,0.427539	0.000200457	0.000200457
2	chr8:143471765:T:C	143471765	NA,C	NA,T	NA,1	NA,-inf	NA,inf	NA,0.440347	0.000200334	0.000200334
2	chr8:144408777:A:C	144408777	C,NA	A,NA	1,NA	-inf,NA	inf,NA	1.38427,NA	0.000199979	0.000199979
2	chr8:143582886:C:T	143582886	NA,T	NA,C	NA,1	NA,-inf	NA,inf	NA,0.427173	0.000199876	0.000199876
2	chr8:143484678:G:A	143484678	NA,A	NA,G	NA,1	NA,inf	NA,inf	NA,0.426147	0.000199836	0.000199836
2	chr8:143565758:T:C	143565758	C,C	T,T	1,1	inf,inf	inf,inf	2.23857,0.453562	0.000199757	0.000199757
2	chr8:143472347:G:A	143472347	NA,A	NA,G	NA,1	NA,inf	NA,inf	NA,0.416367	0.00019975	0.00019975
2	chr8:144090506:C:T	144090506	NA,T	NA,C	NA,1	NA,-inf	NA,inf	NA,0.424059	0.00019956	0.00019956
2	chr8:143634863:C:T	143634863	NA,T	NA,C	NA,1	NA,inf	NA,inf	NA,0.40973	0.000199552	0.000199552
2	chr8:143871776:G:A	143871776	NA,A	NA,G	NA,1	NA,inf	NA,inf	NA,0.416626	0.000199311	0.000199311
2	chr8:144278159:G:A	144278159	NA,A	NA,G	NA,1	NA,inf	NA,inf	NA,0.414607	0.000199136	0.000199136
2	chr8:144162963:T:A	144162963	NA,A	NA,T	NA,1	NA,-inf	NA,inf	NA,0.424725	0.000198931	0.000198931
2	chr8:144092073:C:T	144092073	NA,T	NA,C	NA,1	NA,-inf	NA,inf	NA,0.421296	0.000198852	0.000198852
2	chr8:144092050:G:A	144092050	NA,A	NA,G	NA,1	NA,-inf	NA,inf	NA,0.421009	0.000198778	0.000198778
2	chr8:144105074:C:T	144105074	NA,T	NA,C	NA,1	NA,-inf	NA,inf	NA,0.420886	0.000198744	0.000198744
2	chr8:143434742:T:C	143434742	NA,C	NA,T	NA,1	NA,inf	NA,inf	NA,0.412704	0.000198727	0.000198727
2	chr8:144361786:A:G	144361786	NA,G	NA,A	NA,1	NA,-inf	NA,inf	NA,0.419757	0.000198633	0.000198633
2	chr8:143671368:T:C	143671368	NA,C	NA,T	NA,1	NA,-inf	NA,inf	NA,0.420262	0.000198602	0.000198602
2	chr8:143594692:C:T	143594692	T,T	C,C	1,1	-inf,inf	inf,inf	1.55443,0.897521	0.000198369	0.000198369
2	chr8:143915891:G:A	143915891	NA,A	NA,G	NA,1	NA,inf	NA,inf	NA,0.411515	0.000198283	0.000198283
2	chr8:144051967:G:A	144051967	NA,A	NA,G	NA,1	NA,-inf	NA,inf	NA,0.421806	0.000198252	0.000198252
2	chr8:143668840:G:A	143668840	NA,A	NA,G	NA,1	NA,inf	NA,inf	NA,0.403508	0.000197762	0.000197762
2	chr8:144088905:A:G	144088905	NA,G	NA,A	NA,1	NA,-inf	NA,inf	NA,0.416922	0.000197739	0.000197739
2	chr8:143634428:C:T	143634428	NA,T	NA,C	NA,1	NA,inf	NA,inf	NA,0.407984	0.000197716	0.000197716
2	chr8:144284763:G:A	144284763	NA,A	NA,G	NA,1	NA,inf	NA,inf	NA,0.40555	0.00019748	0.00019748
2	chr8:144038163:A:G	144038163	G,G	A,A	1,1	-inf,-inf	inf,inf	1.10014,0.805841	0.000197397	0.000197397
2	chr8:144357897:G:A	144357897	A,A	G,G	1,1	-inf,-inf	inf,inf	0.935431,0.492677	0.00019729	0.00019729
2	chr8:143548923:G:A	143548923	A,A	G,G	1,1	-inf,inf	inf,inf	2.4832,0.986822	0.000197022	0.000197022
2	chr8:143435745:C:T	143435745	NA,T	NA,C	NA,1	NA,-inf	NA,inf	NA,0.419251	0.000196866	0.000196866
2	chr8:143534714:T:C	143534714	C,C	T,T	1,1	-inf,inf	inf,inf	2.67719,0.867538	0.000196772	0.000196772
2	chr8:144129642:G:T	144129642	NA,T	NA,G	NA,1	NA,-inf	NA,inf	NA,0.405909	0.000196637	0.000196637
2	chr8:143673634:A:T	143673634	NA,T	NA,A	NA,1	NA,-inf	NA,inf	NA,0.412074	0.000196532	0.000196532
2	chr8:144101541:T:C	144101541	NA,C	NA,T	NA,1	NA,-inf	NA,inf	NA,0.411011	0.00019627	0.00019627
2	chr8:143671787:T:G	143671787	NA,G	NA,T	NA,1	NA,-inf	NA,inf	NA,0.410979	0.000196262	0.000196262
2	chr8:143758519:C:T	143758519	NA,T	NA,C	NA,1	NA,inf	NA,inf	NA,0.408362	0.000196229	0.000196229
2	chr8:143910351:G:A	143910351	A,NA	G,NA	1,NA	inf,NA	inf,NA	1.71525,NA	0.000196208	0.000196208
2	chr8:144040385:C:T	144040385	NA,T	NA,C	NA,1	NA,-inf	NA,inf	NA,0.411415	0.000195866	0.000195866
2	chr8:144411202:GTC:G	144411202	NA,G	NA,GTC	NA,1	NA,-inf	NA,inf	NA,0.408699	0.000195834	0.000195834
2	chr8:143439746:C:T	143439746	NA,T	NA,C	NA,1	NA,inf	NA,inf	NA,0.39779	0.000195637	0.000195637
2	chr8:143563505:A:G	143563505	NA,G	NA,A	NA,1	NA,inf	NA,inf	NA,0.399846	0.000195623	0.000195623
2	chr8:144422210:C:G	144422210	NA,G	NA,C	NA,1	NA,inf	NA,inf	NA,0.397089	0.000195605	0.000195605
2	chr8:144426486:AGCTCCACT:A	144426486	NA,A	NA,AGCTCCACT	NA,1	NA,inf	NA,inf	NA,0.396162	0.000195241	0.000195241
2	chr8:143467025:A:G	143467025	NA,G	NA,A	NA,1	NA,inf	NA,inf	NA,0.396235	0.000195214	0.000195214
2	chr8:143947074:G:A	143947074	NA,A	NA,G	NA,1	NA,inf	NA,inf	NA,0.397683	0.000195158	0.000195158
2	chr8:143721960:C:T	143721960	NA,T	NA,C	NA,1	NA,-inf	NA,inf	NA,0.404761	0.000194849	0.000194849
2	chr8:144117429:T:G	144117429	NA,G	NA,T	NA,1	NA,-inf	NA,inf	NA,0.405368	0.000194846	0.000194846
2	chr8:144300490:C:T	144300490	NA,T	NA,C	NA,1	NA,inf	NA,inf	NA,0.39623	0.00019457	0.00019457
2	chr8:144087960:G:A	144087960	NA,A	NA,G	NA,1	NA,-inf	NA,inf	NA,0.404236	0.000194554	0.000194554
2	chr8:143980519:C:T	143980519	NA,T	NA,C	NA,1	NA,-inf	NA,inf	NA,0.415585	0.000194553	0.000194553
2	chr8:143883456:TCCTTGGGGGTCCAGCCA:T	143883456	NA,T	NA,TCCTTGGGGGTCCAGCCA	NA,1	NA,-inf	NA,inf	NA,0.404607	0.000194472	0.000194472
2	chr8:144087875:A:G	144087875	NA,G	NA,A	NA,1	NA,-inf	NA,inf	NA,0.403326	0.000194331	0.000194331
2	chr8:144087872:C:T	144087872	NA,T	NA,C	NA,1	NA,-inf	NA,inf	NA,0.4031	0.000194308	0.000194308
2	chr8:144232358:AT:A	144232358	NA,A	NA,AT	NA,1	NA,inf	NA,inf	NA,0.392524	0.000194282	0.000194282
2	chr8:143882621:C:T	143882621	NA,T	NA,C	NA,1	NA,-inf	NA,inf	NA,0.403603	0.000194227	0.000194227
2	chr8:143617438:G:A	143617438	NA,A	NA,G	NA,1	NA,inf	NA,inf	NA,0.397316	0.00019362	0.00019362
2	chr8:143542030:G:A	143542030	NA,A	NA,G	NA,1	NA,inf	NA,inf	NA,0.391464	0.000193564	0.000193564
2	chr8:144121714:T:C	144121714	C,C	T,T	1,1	-inf,inf	inf,inf	3.44202,0.359775	0.000193545	0.000193545
2	chr8:143505600:G:A	143505600	NA,A	NA,G	NA,1	NA,-inf	NA,inf	NA,0.398737	0.000193486	0.000193486
2	chr8:144131379:T:G	144131379	NA,G	NA,T	NA,1	NA,-inf	NA,inf	NA,0.398639	0.000193484	0.000193484
2	chr8:144130040:G:A	144130040	NA,A	NA,G	NA,1	NA,-inf	NA,inf	NA,0.398639	0.000193484	0.000193484
2	chr8:143928704:T:C	143928704	NA,C	NA,T	NA,1	NA,inf	NA,inf	NA,0.388513	0.000193466	0.000193466
2	chr8:143683551:C:T	143683551	NA,T	NA,C	NA,1	NA,inf	NA,inf	NA,0.389538	0.000193289	0.000193289
2	chr8:143656637:C:T	143656637	NA,T	NA,C	NA,1	NA,inf	NA,inf	NA,0.389699	0.000193107	0.000193107
2	chr8:143693759:G:T	143693759	NA,T	NA,G	NA,1	NA,-inf	NA,inf	NA,0.397859	0.000193031	0.000193031
2	chr8:144426776:AG:A	144426776	NA,A	NA,AG	NA,1	NA,inf	NA,inf	NA,0.385679	0.000192653	0.000192653
2	chr8:143482649:G:A	143482649	NA,A	NA,G	NA,1	NA,inf	NA,inf	NA,0.396893	0.000192559	0.000192559
2	chr8:143923172:C:T	143923172	NA,T	NA,C	NA,1	NA,-inf	NA,inf	NA,0.395631	0.000192437	0.000192437
2	chr8:143518119:G:A	143518119	NA,A	NA,G	NA,1	NA,inf	NA,inf	NA,0.383372	0.000192369	0.000192369
2	chr8:143644000:C:T	143644000	NA,T	NA,C	NA,1	NA,inf	NA,inf	NA,0.387991	0.000192334	0.000192334
2	chr8:144414851:C:T	144414851	NA,T	NA,C	NA,1	NA,-inf	NA,inf	NA,0.397404	0.000192279	0.000192279
2	chr8:143596638:C:A	143596638	NA,A	NA,C	NA,1	NA,inf	NA,inf	NA,0.385305	0.000191838	0.000191838
2	chr8:143448219:C:T	143448219	NA,T	NA,C	NA,1	NA,-inf	NA,inf	NA,0.387768	0.000191831	0.000191831
2	chr8:143555008:T:G	143555008	NA,G	NA,T	NA,1	NA,-inf	NA,inf	NA,0.392228	0.000191769	0.000191769
2	chr8:143455694:C:T	143455694	NA,T	NA,C	NA,1	NA,inf	NA,inf	NA,0.379989	0.000191262	0.000191262
2	chr8:144294600:G:C	144294600	NA,C	NA,G	NA,1	NA,inf	NA,inf	NA,0.392174	0.00019125	0.00019125
2	chr8:143525848:C:T	143525848	T,T	C,C	1,1	-inf,-inf	inf,inf	0.544544,1.33695	0.000191173	0.000191173
2	chr8:143699107:A:C	143699107	NA,C	NA,A	NA,1	NA,inf	NA,inf	NA,0.379073	0.000191132	0.000191132
2	chr8:143699371:T:C	143699371	NA,C	NA,T	NA,1	NA,inf	NA,inf	NA,0.387443	0.000191021	0.000191021
2	chr8:143491961:T:C	143491961	C,C	T,T	1,1	inf,inf	inf,inf	1.52195,0.582155	0.000190984	0.000190984
2	chr8:144085882:G:A	144085882	NA,A	NA,G	NA,1	NA,-inf	NA,inf	NA,0.389087	0.000190782	0.000190782
2	chr8:143430616:T:C	143430616	NA,C	NA,T	NA,1	NA,-inf	NA,inf	NA,0.394361	0.00019076	0.00019076
2	chr8:143788686:T:TG	143788686	NA,TG	NA,T	NA,1	NA,inf	NA,inf	NA,0.380325	0.000190368	0.000190368
2	chr8:143742037:C:T	143742037	T,NA	C,NA	1,NA	-inf,NA	inf,NA	1.59177,NA	0.000189996	0.000189996
2	chr8:143727380:T:A	143727380	NA,A	NA,T	NA,1	NA,inf	NA,inf	NA,0.381872	0.000189827	0.000189827
2	chr8:143670086:G:A	143670086	NA,A	NA,G	NA,1	NA,inf	NA,inf	NA,0.376119	0.000189733	0.000189733
2	chr8:143949652:G:A	143949652	NA,A	NA,G	NA,1	NA,inf	NA,inf	NA,0.375305	0.00018972	0.00018972
2	chr8:143983746:G:A	143983746	NA,A	NA,G	NA,1	NA,-inf	NA,inf	NA,0.393589	0.000189699	0.000189699
2	chr8:143672856:G:A	143672856	NA,A	NA,G	NA,1	NA,inf	NA,inf	NA,0.375841	0.000189647	0.000189647
2	chr8:143789480:C:T	143789480	NA,T	NA,C	NA,1	NA,-inf	NA,inf	NA,0.383152	0.000189622	0.000189622
2	chr8:144094283:C:T	144094283	NA,T	NA,C	NA,1	NA,-inf	NA,inf	NA,0.383484	0.000189616	0.000189616
2	chr8:143497574:C:G	143497574	G,G	C,C	1,1	-inf,-inf	inf,inf	1.67528,0.627401	0.000189596	0.000189596
2	chr8:144306946:G:A	144306946	NA,A	NA,G	NA,1	NA,inf	NA,inf	NA,0.391856	0.000189551	0.000189551
2	chr8:143773470:A:G	143773470	NA,G	NA,A	NA,1	NA,inf	NA,inf	NA,0.371582	0.00018949	0.00018949
2	chr8:143723946:G:T	143723946	NA,T	NA,G	NA,1	NA,-inf	NA,inf	NA,0.383089	0.000189467	0.000189467
2	chr8:144102364:C:G	144102364	NA,G	NA,C	NA,1	NA,-inf	NA,inf	NA,0.382343	0.000189349	0.000189349
2	chr8:143536738:A:G	143536738	NA,G	NA,A	NA,1	NA,inf	NA,inf	NA,0.378606	0.000189347	0.000189347
2	chr8:143942047:T:C	143942047	NA,C	NA,T	NA,1	NA,inf	NA,inf	NA,0.377877	0.000189297	0.000189297
2	chr8:144137833:G:C	144137833	NA,C	NA,G	NA,1	NA,inf	NA,inf	NA,0.376843	0.00018919	0.00018919
2	chr8:143611351:T:C	143611351	C,C	T,T	1,1	inf,inf	inf,inf	1.49957,0.804999	0.000189186	0.000189186
2	chr8:144071117:A:G	144071117	NA,G	NA,A	NA,1	NA,-inf	NA,inf	NA,0.382043	0.000189162	0.000189162
2	chr8:143449857:G:C	143449857	NA,C	NA,G	NA,1	NA,inf	NA,inf	NA,0.370939	0.000189122	0.000189122
2	chr8:144396341:G:A	144396341	A,A	G,G	1,1	inf,-inf	inf,inf	0.927416,0.0555117	0.000189117	0.000189117
2	chr8:143593635:G:A	143593635	NA,A	NA,G	NA,1	NA,-inf	NA,inf	NA,0.38327	0.000189069	0.000189069
2	chr8:143970182:C:T	143970182	NA,T	NA,C	NA,1	NA,-inf	NA,inf	NA,0.37907	0.000188922	0.000188922
2	chr8:144146168:G:A	144146168	NA,A	NA,G	NA,1	NA,inf	NA,inf	NA,0.37263	0.000188907	0.000188907
2	chr8:143724490:C:T	143724490	NA,T	NA,C	NA,1	NA,-inf	NA,inf	NA,0.381619	0.00018889	0.00018889
2	chr8:143766585:C:T	143766585	NA,T	NA,C	NA,1	NA,inf	NA,inf	NA,0.373609	0.000188849	0.000188849
2	chr8:143545067:G:T	143545067	NA,T	NA,G	NA,1	NA,-inf	NA,inf	NA,0.380635	0.000188764	0.000188764
2	chr8:143676687:C:T	143676687	NA,T	NA,C	NA,1	NA,inf	NA,inf	NA,0.373588	0.000188669	0.000188669
2	chr8:143900900:G:A	143900900	NA,A	NA,G	NA,1	NA,-inf	NA,inf	NA,0.382128	0.000188543	0.000188543
2	chr8:143742119:G:A	143742119	NA,A	NA,G	NA,1	NA,-inf	NA,inf	NA,0.380068	0.000188527	0.000188527
2	chr8:143504898:C:T	143504898	NA,T	NA,C	NA,1	NA,inf	NA,inf	NA,0.369787	0.000188522	0.000188522
2	chr8:143845634:G:A	143845634	NA,A	NA,G	NA,1	NA,-inf	NA,inf	NA,0.380292	0.000188521	0.000188521
2	chr8:143744329:C:T	143744329	NA,T	NA,C	NA,1	NA,-inf	NA,inf	NA,0.379878	0.000188484	0.000188484
2	chr8:143738519:G:A	143738519	NA,A	NA,G	NA,1	NA,-inf	NA,inf	NA,0.379878	0.000188484	0.000188484
2	chr8:144128483:C:T	144128483	NA,T	NA,C	NA,1	NA,-inf	NA,inf	NA,0.380905	0.000188465	0.000188465
2	chr8:144057241:C:T	144057241	NA,T	NA,C	NA,1	NA,inf	NA,inf	NA,0.37246	0.00018844	0.00018844
2	chr8:143739148:C:G	143739148	NA,G	NA,C	NA,1	NA,-inf	NA,inf	NA,0.379446	0.000188383	0.000188383
2	chr8:143739894:G:A	143739894	NA,A	NA,G	NA,1	NA,-inf	NA,inf	NA,0.379192	0.000188325	0.000188325
2	chr8:143574595:G:A	143574595	A,A	G,G	1,1	inf,-inf	inf,inf	0.513126,1.16371	0.000188274	0.000188274
2	chr8:144280183:G:A	144280183	A,NA	G,NA	1,NA	inf,NA	inf,NA	0.801207,NA	0.000188217	0.000188217
2	chr8:143573733:CCCTGGGGGTG:C	143573733	C,C	CCCTGGGGGTG,CCCTGGGGGTG	1,1	inf,-inf	inf,inf	0.500914,1.16286	0.000188132	0.000188132
2	chr8:143740550:C:T	143740550	NA,T	NA,C	NA,1	NA,-inf	NA,inf	NA,0.377636	0.000187969	0.000187969
2	chr8:143890140:C:A	143890140	NA,A	NA,C	NA,1	NA,-inf	NA,inf	NA,0.387897	0.000187965	0.000187965
2	chr8:143921941:G:C	143921941	NA,C	NA,G	NA,1	NA,-inf	NA,inf	NA,0.376046	0.000187905	0.000187905
2	chr8:143670272:C:A	143670272	NA,A	NA,C	NA,1	NA,inf	NA,inf	NA,0.367585	0.000187736	0.000187736
2	chr8:143602777:G:A	143602777	A,A	G,G	1,1	inf,-inf	inf,inf	0.962315,0.898466	0.000187685	0.000187685
2	chr8:143670164:T:A	143670164	NA,A	NA,T	NA,1	NA,inf	NA,inf	NA,0.366527	0.000187491	0.000187491
2	chr8:143798562:A:G	143798562	NA,G	NA,A	NA,1	NA,inf	NA,inf	NA,0.377426	0.000187457	0.000187457
2	chr8:144301722:G:A	144301722	NA,A	NA,G	NA,1	NA,inf	NA,inf	NA,0.366639	0.000187443	0.000187443
2	chr8:143655154:GTGGT:G	143655154	NA,G	NA,GTGGT	NA,1	NA,inf	NA,inf	NA,0.369459	0.000187307	0.000187307
2	chr8:144359185:TAGA:T	144359185	NA,T	NA,TAGA	NA,1	NA,-inf	NA,inf	NA,0.372164	0.00018706	0.00018706
2	chr8:143653259:C:T	143653259	NA,T	NA,C	NA,1	NA,inf	NA,inf	NA,0.361151	0.000186916	0.000186916
2	chr8:143896610:T:C	143896610	NA,C	NA,T	NA,1	NA,inf	NA,inf	NA,0.354136	0.000186858	0.000186858
2	chr8:144061363:C:A	144061363	NA,A	NA,C	NA,1	NA,inf	NA,inf	NA,0.364648	0.000186818	0.000186818
2	chr8:143771710:A:G	143771710	NA,G	NA,A	NA,1	NA,-inf	NA,inf	NA,0.372724	0.000186753	0.000186753
2	chr8:143972679:T:A	143972679	NA,A	NA,T	NA,1	NA,-inf	NA,inf	NA,0.380622	0.00018665	0.00018665
2	chr8:143461077:G:A	143461077	NA,A	NA,G	NA,1	NA,inf	NA,inf	NA,0.370136	0.000186597	0.000186597
2	chr8:144348486:A:G	144348486	NA,G	NA,A	NA,1	NA,-inf	NA,inf	NA,0.36999	0.000186567	0.000186567
2	chr8:143712901:G:A	143712901	NA,A	NA,G	NA,1	NA,inf	NA,inf	NA,0.361332	0.000186428	0.000186428
2	chr8:143768748:C:T	143768748	NA,T	NA,C	NA,1	NA,-inf	NA,inf	NA,0.37036	0.000186402	0.000186402
2	chr8:144406171:CAA:C	144406171	NA,C	NA,CAA	NA,1	NA,-inf	NA,inf	NA,0.361032	0.000186149	0.000186149
2	chr8:143668976:A:AC	143668976	NA,AC	NA,A	NA,1	NA,inf	NA,inf	NA,0.3605	0.000186112	0.000186112
2	chr8:143768711:A:C	143768711	NA,C	NA,A	NA,1	NA,-inf	NA,inf	NA,0.368978	0.00018609	0.00018609
2	chr8:144278249:AGCAGGATGCGGGGCCGCTG:A	144278249	NA,A	NA,AGCAGGATGCGGGGCCGCTG	NA,1	NA,inf	NA,inf	NA,0.359515	0.000186061	0.000186061
2	chr8:143739112:C:T	143739112	NA,T	NA,C	NA,1	NA,-inf	NA,inf	NA,0.369105	0.00018603	0.00018603
2	chr8:144168123:A:G	144168123	NA,G	NA,A	NA,1	NA,inf	NA,inf	NA,0.358019	0.00018602	0.00018602
2	chr8:144120161:A:G	144120161	NA,G	NA,A	NA,1	NA,-inf	NA,inf	NA,0.368298	0.000185856	0.000185856
2	chr8:144117290:C:T	144117290	NA,T	NA,C	NA,1	NA,-inf	NA,inf	NA,0.367001	0.000185855	0.000185855
2	chr8:144351898:TGTTGTC:T	144351898	NA,T	NA,TGTTGTC	NA,1	NA,-inf	NA,inf	NA,0.356225	0.000185846	0.000185846
2	chr8:143504496:T:C	143504496	NA,C	NA,T	NA,1	NA,inf	NA,inf	NA,0.357625	0.000185733	0.000185733
2	chr8:143589877:C:T	143589877	NA,T	NA,C	NA,1	NA,inf	NA,inf	NA,0.355196	0.000185721	0.000185721
2	chr8:143667568:T:G	143667568	NA,G	NA,T	NA,1	NA,-inf	NA,inf	NA,0.359302	0.000185565	0.000185565
2	chr8:144134926:T:A	144134926	NA,A	NA,T	NA,1	NA,inf	NA,inf	NA,0.358088	0.000185502	0.000185502
2	chr8:144017157:C:T	144017157	NA,T	NA,C	NA,1	NA,-inf	NA,inf	NA,0.375127	0.000185464	0.000185464
2	chr8:143733121:A:G	143733121	NA,G	NA,A	NA,1	NA,inf	NA,inf	NA,0.352054	0.000185329	0.000185329
2	chr8:144173433:T:A	144173433	NA,A	NA,T	NA,1	NA,-inf	NA,inf	NA,0.364669	0.00018531	0.00018531
2	chr8:143700761:T:C	143700761	NA,C	NA,T	NA,1	NA,-inf	NA,inf	NA,0.361341	0.00018527	0.00018527
2	chr8:143899214:A:G	143899214	NA,G	NA,A	NA,1	NA,inf	NA,inf	NA,0.359537	0.000185267	0.000185267
2	chr8:143568538:C:G	143568538	NA,G	NA,C	NA,1	NA,inf	NA,inf	NA,0.364524	0.000185267	0.000185267
2	chr8:144166828:C:T	144166828	NA,T	NA,C	NA,1	NA,inf	NA,inf	NA,0.356712	0.000185233	0.000185233
2	chr8:143696661:G:A	143696661	NA,A	NA,G	NA,1	NA,inf	NA,inf	NA,0.350976	0.000185088	0.000185088
2	chr8:144102365:C:T	144102365	NA,T	NA,C	NA,1	NA,-inf	NA,inf	NA,0.366657	0.000185085	0.000185085
2	chr8:144368785:C:T	144368785	T,T	C,C	1,1	inf,inf	inf,inf	0.916109,0.133291	0.000185004	0.000185004
2	chr8:143498977:G:A	143498977	NA,A	NA,G	NA,1	NA,inf	NA,inf	NA,0.35416	0.000184946	0.000184946
2	chr8:144214804:G:A	144214804	NA,A	NA,G	NA,1	NA,inf	NA,inf	NA,0.354847	0.000184923	0.000184923
2	chr8:143586977:C:T	143586977	NA,T	NA,C	NA,1	NA,inf	NA,inf	NA,0.355157	0.000184834	0.000184834
2	chr8:144380169:A:G	144380169	NA,G	NA,A	NA,1	NA,-inf	NA,inf	NA,0.36017	0.000184676	0.000184676
2	chr8:143961251:A:G	143961251	NA,G	NA,A	NA,1	NA,-inf	NA,inf	NA,0.371545	0.000184604	0.000184604
2	chr8:143770320:C:T	143770320	NA,T	NA,C	NA,1	NA,-inf	NA,inf	NA,0.362072	0.000184542	0.000184542
2	chr8:143901268:G:A	143901268	NA,A	NA,G	NA,1	NA,-inf	NA,inf	NA,0.362407	0.000184321	0.000184321
2	chr8:143790878:G:A	143790878	NA,A	NA,G	NA,1	NA,-inf	NA,inf	NA,0.360379	0.00018427	0.00018427
2	chr8:143837936:C:G	143837936	NA,G	NA,C	NA,1	NA,-inf	NA,inf	NA,0.357538	0.000183935	0.000183935
2	chr8:143452182:G:A	143452182	A,A	G,G	1,1	inf,inf	inf,inf	1.83538,0.750103	0.00018388	0.00018388
2	chr8:144146688:G:A	144146688	NA,A	NA,G	NA,1	NA,inf	NA,inf	NA,0.350598	0.000183874	0.000183874
2	chr8:143878841:C:T	143878841	NA,T	NA,C	NA,1	NA,-inf	NA,inf	NA,0.354051	0.00018386	0.00018386
2	chr8:143721050:G:A	143721050	NA,A	NA,G	NA,1	NA,inf	NA,inf	NA,0.349877	0.000183843	0.000183843
2	chr8:143901908:G:A	143901908	NA,A	NA,G	NA,1	NA,inf	NA,inf	NA,0.350958	0.00018373	0.00018373
2	chr8:144214711:C:G	144214711	NA,G	NA,C	NA,1	NA,inf	NA,inf	NA,0.36655	0.000183657	0.000183657
2	chr8:143477917:G:A	143477917	NA,A	NA,G	NA,1	NA,-inf	NA,inf	NA,0.355857	0.000183557	0.000183557
2	chr8:143486386:T:C	143486386	NA,C	NA,T	NA,1	NA,inf	NA,inf	NA,0.351675	0.000183473	0.000183473
2	chr8:143902714:C:T	143902714	NA,T	NA,C	NA,1	NA,-inf	NA,inf	NA,0.357996	0.000183442	0.000183442
2	chr8:143768505:C:T	143768505	NA,T	NA,C	NA,1	NA,-inf	NA,inf	NA,0.35696	0.000183415	0.000183415
2	chr8:143857285:G:C	143857285	NA,C	NA,G	NA,1	NA,-inf	NA,inf	NA,0.357552	0.000183255	0.000183255
2	chr8:143994563:T:A	143994563	NA,A	NA,T	NA,1	NA,inf	NA,inf	NA,0.382729	0.000183247	0.000183247
2	chr8:143527387:A:G	143527387	G,G	A,A	1,1	-inf,-inf	inf,inf	1.69887,0.58456	0.000183147	0.000183147
2	chr8:143766769:T:C	143766769	NA,C	NA,T	NA,1	NA,-inf	NA,inf	NA,0.355728	0.000183146	0.000183146
2	chr8:144268509:G:A	144268509	NA,A	NA,G	NA,1	NA,inf	NA,inf	NA,0.343584	0.000183142	0.000183142
2	chr8:143689767:G:A	143689767	A,NA	G,NA	1,NA	-inf,NA	inf,NA	0.900599,NA	0.000183061	0.000183061
2	chr8:144025851:CT:C	144025851	NA,C	NA,CT	NA,1	NA,-inf	NA,inf	NA,0.363763	0.000182978	0.000182978
2	chr8:144377385:T:G	144377385	G,NA	T,NA	1,NA	inf,NA	inf,NA	1.34007,NA	0.000182959	0.000182959
2	chr8:143473866:C:T	143473866	T,T	C,C	1,1	-inf,inf	inf,inf	1.93738,1.29369	0.000182825	0.000182825
2	chr8:143768134:C:T	143768134	NA,T	NA,C	NA,1	NA,-inf	NA,inf	NA,0.353835	0.000182733	0.000182733
2	chr8:143768741:TC:T	143768741	NA,T	NA,TC	NA,1	NA,-inf	NA,inf	NA,0.352868	0.000182523	0.000182523
2	chr8:144285362:T:C	144285362	C,C	T,T	1,1	-inf,inf	inf,inf	0.365031,1.35824	0.0001823	0.0001823
2	chr8:143885457:C:T	143885457	NA,T	NA,C	NA,1	NA,-inf	NA,inf	NA,0.355464	0.000182259	0.000182259
2	chr8:144153194:ATTCC:A	144153194	NA,A	NA,ATTCC	NA,1	NA,inf	NA,inf	NA,0.342977	0.0001822	0.0001822
2	chr8:143763245:A:C	143763245	NA,C	NA,A	NA,1	NA,inf	NA,inf	NA,0.33605	0.000182041	0.000182041
2	chr8:144269658:A:G	144269658	NA,G	NA,A	NA,1	NA,-inf	NA,inf	NA,0.349573	0.000182006	0.000182006
2	chr8:143589735:G:A	143589735	NA,A	NA,G	NA,1	NA,inf	NA,inf	NA,0.337834	0.000181928	0.000181928
2	chr8:144348624:A:G	144348624	NA,G	NA,A	NA,1	NA,-inf	NA,inf	NA,0.355383	0.00018192	0.00018192
2	chr8:143684005:C:T	143684005	NA,T	NA,C	NA,1	NA,inf	NA,inf	NA,0.337666	0.000181907	0.000181907
2	chr8:143768595:A:G	143768595	NA,G	NA,A	NA,1	NA,-inf	NA,inf	NA,0.349489	0.000181792	0.000181792
2	chr8:144389816:T:C	144389816	NA,C	NA,T	NA,1	NA,-inf	NA,inf	NA,0.341253	0.000181744	0.000181744
2	chr8:143751064:C:T	143751064	NA,T	NA,C	NA,1	NA,-inf	NA,inf	NA,0.349347	0.000181673	0.000181673
2	chr8:143512876:G:A	143512876	NA,A	NA,G	NA,1	NA,inf	NA,inf	NA,0.339256	0.00018166	0.00018166
2	chr8:143741245:G:A	143741245	NA,A	NA,G	NA,1	NA,-inf	NA,inf	NA,0.348921	0.000181594	0.000181594
2	chr8:143739940:C:A	143739940	NA,A	NA,C	NA,1	NA,-inf	NA,inf	NA,0.348966	0.000181594	0.000181594
2	chr8:143618159:C:A	143618159	NA,A	NA,C	NA,1	NA,inf	NA,inf	NA,0.344976	0.000181578	0.000181578
2	chr8:143853388:T:C	143853388	NA,C	NA,T	NA,1	NA,inf	NA,inf	NA,0.334519	0.000181488	0.000181488
2	chr8:144012448:T:C	144012448	NA,C	NA,T	NA,1	NA,-inf	NA,inf	NA,0.35591	0.000181285	0.000181285
2	chr8:143609728:G:A	143609728	NA,A	NA,G	NA,1	NA,inf	NA,inf	NA,0.338601	0.000181226	0.000181226
2	chr8:144343256:C:T	144343256	NA,T	NA,C	NA,1	NA,-inf	NA,inf	NA,0.339779	0.000181191	0.000181191
2	chr8:143507821:G:A	143507821	NA,A	NA,G	NA,1	NA,inf	NA,inf	NA,0.338592	0.000181149	0.000181149
2	chr8:143651479:TATAAA:T	143651479	NA,T	NA,TATAAA	NA,1	NA,-inf	NA,inf	NA,0.345363	0.000181026	0.000181026
2	chr8:144114379:A:C	144114379	NA,C	NA,A	NA,1	NA,-inf	NA,inf	NA,0.344393	0.000181003	0.000181003
2	chr8:144324527:A:G	144324527	NA,G	NA,A	NA,1	NA,inf	NA,inf	NA,0.334445	0.000180955	0.000180955
2	chr8:144272127:A:G	144272127	NA,G	NA,A	NA,1	NA,-inf	NA,inf	NA,0.331742	0.000180813	0.000180813
2	chr8:143583592:G:A	143583592	A,A	G,G	1,1	inf,inf	inf,inf	2.3428,0.290204	0.000180777	0.000180777
2	chr8:144127465:A:G	144127465	G,NA	A,NA	1,NA	-inf,NA	inf,NA	1.86595,NA	0.000180753	0.000180753
2	chr8:143614744:A:G	143614744	NA,G	NA,A	NA,1	NA,-inf	NA,inf	NA,0.343159	0.000180655	0.000180655
2	chr8:143795559:G:A	143795559	NA,A	NA,G	NA,1	NA,inf	NA,inf	NA,0.334287	0.000180604	0.000180604
2	chr8:143495952:G:A	143495952	NA,A	NA,G	NA,1	NA,inf	NA,inf	NA,0.334127	0.000180551	0.000180551
2	chr8:143958433:G:A	143958433	NA,A	NA,G	NA,1	NA,-inf	NA,inf	NA,0.351354	0.000180353	0.000180353
2	chr8:144064690:A:AG	144064690	NA,AG	NA,A	NA,1	NA,inf	NA,inf	NA,0.334936	0.000180344	0.000180344
2	chr8:144419045:AC:A	144419045	A,A	AC,AC	1,1	inf,-inf	inf,inf	1.40611,0.0892047	0.000180274	0.000180274
2	chr8:143499202:A:G	143499202	G,G	A,A	1,1	-inf,-inf	inf,inf	1.69794,0.581277	0.000180143	0.000180143
2	chr8:144254954:C:T	144254954	NA,T	NA,C	NA,1	NA,-inf	NA,inf	NA,0.341579	0.000180092	0.000180092
2	chr8:144219503:C:G	144219503	NA,G	NA,C	NA,1	NA,inf	NA,inf	NA,0.334606	0.000179876	0.000179876
2	chr8:143583952:G:A	143583952	A,A	G,G	1,1	inf,inf	inf,inf	2.33558,0.288574	0.00017961	0.00017961
2	chr8:143881636:T:C	143881636	NA,C	NA,T	NA,1	NA,-inf	NA,inf	NA,0.34294	0.000179583	0.000179583
2	chr8:144077486:A:G	144077486	G,G	A,A	1,1	-inf,-inf	inf,inf	3.90391,0.175553	0.00017956	0.00017956
2	chr8:143957897:C:T	143957897	NA,T	NA,C	NA,1	NA,inf	NA,inf	NA,0.333502	0.00017943	0.00017943
2	chr8:144283538:C:T	144283538	T,T	C,C	1,1	-inf,inf	inf,inf	0.417613,1.30061	0.000179422	0.000179422
2	chr8:143664694:A:G	143664694	NA,G	NA,A	NA,1	NA,inf	NA,inf	NA,0.3251	0.000179401	0.000179401
2	chr8:143507042:A:G	143507042	G,G	A,A	1,1	-inf,-inf	inf,inf	1.65299,0.620957	0.000179392	0.000179392
2	chr8:143953835:G:A	143953835	A,NA	G,NA	1,NA	-inf,NA	inf,NA	0.598144,NA	0.000179273	0.000179273
2	chr8:143912074:A:G	143912074	NA,G	NA,A	NA,1	NA,-inf	NA,inf	NA,0.339012	0.000179234	0.000179234
2	chr8:143492159:G:A	143492159	NA,A	NA,G	NA,1	NA,-inf	NA,inf	NA,0.335399	0.000179221	0.000179221
2	chr8:143431033:C:G	143431033	NA,G	NA,C	NA,1	NA,inf	NA,inf	NA,0.339249	0.000179201	0.000179201
2	chr8:143749551:TATATATC:T	143749551	NA,T	NA,TATATATC	NA,1	NA,-inf	NA,inf	NA,0.336662	0.000178945	0.000178945
2	chr8:144179121:G:A	144179121	A,NA	G,NA	1,NA	-inf,NA	inf,NA	1.65125,NA	0.000178879	0.000178879
2	chr8:144015994:G:A	144015994	NA,A	NA,G	NA,1	NA,-inf	NA,inf	NA,0.343793	0.000178754	0.000178754
2	chr8:143668715:T:C	143668715	NA,C	NA,T	NA,1	NA,inf	NA,inf	NA,0.326047	0.000178594	0.000178594
2	chr8:143635201:A:G	143635201	NA,G	NA,A	NA,1	NA,inf	NA,inf	NA,0.332813	0.000178458	0.000178458
2	chr8:144266025:A:G	144266025	NA,G	NA,A	NA,1	NA,inf	NA,inf	NA,0.324225	0.000178331	0.000178331
2	chr8:143744723:T:C	143744723	NA,C	NA,T	NA,1	NA,inf	NA,inf	NA,0.319249	0.000178221	0.000178221
2	chr8:144206138:C:T	144206138	T,T	C,C	1,1	-inf,-inf	inf,inf	1.16135,1.30588	0.000178208	0.000178208
2	chr8:143823942:C:A	143823942	A,A	C,C	1,1	-inf,-inf	inf,inf	1.60984,0.263871	0.000178202	0.000178202
2	chr8:144110854:G:A	144110854	NA,A	NA,G	NA,1	NA,-inf	NA,inf	NA,0.334457	0.000178177	0.000178177
2	chr8:143952396:G:T	143952396	NA,T	NA,G	NA,1	NA,-inf	NA,inf	NA,0.331163	0.000178088	0.000178088
2	chr8:144418632:G:C	144418632	NA,C	NA,G	NA,1	NA,-inf	NA,inf	NA,0.328662	0.000178002	0.000178002
2	chr8:143768743:TG:T	143768743	NA,T	NA,TG	NA,1	NA,-inf	NA,inf	NA,0.330805	0.000177861	0.000177861
2	chr8:144256838:A:T	144256838	T,T	A,A	1,1	-inf,-inf	inf,inf	0.0362398,1.58615	0.000177771	0.000177771
2	chr8:143527157:C:A	143527157	NA,A	NA,C	NA,1	NA,inf	NA,inf	NA,0.324821	0.000177746	0.000177746
2	chr8:143528287:C:T	143528287	NA,T	NA,C	NA,1	NA,inf	NA,inf	NA,0.324821	0.000177746	0.000177746
2	chr8:143754006:G:T	143754006	NA,T	NA,G	NA,1	NA,-inf	NA,inf	NA,0.330598	0.000177741	0.000177741
2	chr8:144330259:C:T	144330259	NA,T	NA,C	NA,1	NA,inf	NA,inf	NA,0.325628	0.000177734	0.000177734
2	chr8:144038665:T:C	144038665	NA,C	NA,T	NA,1	NA,inf	NA,inf	NA,0.322467	0.000177634	0.000177634
2	chr8:143574584:T:C	143574584	C,C	T,T	1,1	inf,-inf	inf,inf	0.499308,1.14692	0.000177584	0.000177584
2	chr8:143679125:G:A	143679125	NA,A	NA,G	NA,1	NA,inf	NA,inf	NA,0.317268	0.000177422	0.000177422
2	chr8:143684098:C:T	143684098	NA,T	NA,C	NA,1	NA,inf	NA,inf	NA,0.316778	0.000177295	0.000177295
2	chr8:143554805:C:T	143554805	NA,T	NA,C	NA,1	NA,inf	NA,inf	NA,0.315489	0.000177196	0.000177196
2	chr8:144266177:G:GTCCCGCTGATC	144266177	NA,GTCCCGCTGATC	NA,G	NA,1	NA,inf	NA,inf	NA,0.3186	0.000177169	0.000177169
2	chr8:144213592:C:A	144213592	NA,A	NA,C	NA,1	NA,inf	NA,inf	NA,0.311617	0.000177156	0.000177156
2	chr8:143764959:T:C	143764959	NA,C	NA,T	NA,1	NA,-inf	NA,inf	NA,0.326469	0.000176989	0.000176989
2	chr8:143667234:C:T	143667234	NA,T	NA,C	NA,1	NA,inf	NA,inf	NA,0.31834	0.000176967	0.000176967
2	chr8:144099669:G:A	144099669	NA,A	NA,G	NA,1	NA,-inf	NA,inf	NA,0.327938	0.000176853	0.000176853
2	chr8:143837514:G:A	143837514	NA,A	NA,G	NA,1	NA,-inf	NA,inf	NA,0.323771	0.00017681	0.00017681
2	chr8:143901813:G:A	143901813	NA,A	NA,G	NA,1	NA,-inf	NA,inf	NA,0.326778	0.000176752	0.000176752
2	chr8:143456836:A:C	143456836	NA,C	NA,A	NA,1	NA,inf	NA,inf	NA,0.322994	0.00017657	0.00017657
2	chr8:143696463:A:G	143696463	NA,G	NA,A	NA,1	NA,inf	NA,inf	NA,0.326873	0.00017655	0.00017655
2	chr8:144250708:T:C	144250708	NA,C	NA,T	NA,1	NA,inf	NA,inf	NA,0.317241	0.00017644	0.00017644
2	chr8:143560957:G:A	143560957	NA,A	NA,G	NA,1	NA,inf	NA,inf	NA,0.315783	0.000176344	0.000176344
2	chr8:143560999:C:T	143560999	T,T	C,C	1,1	inf,inf	inf,inf	1.20148,1.04737	0.000176289	0.000176289
2	chr8:144352810:A:G	144352810	NA,G	NA,A	NA,1	NA,-inf	NA,inf	NA,0.321821	0.000176255	0.000176255
2	chr8:143769652:C:T	143769652	NA,T	NA,C	NA,1	NA,-inf	NA,inf	NA,0.322613	0.000176191	0.000176191
2	chr8:143644609:G:A	143644609	NA,A	NA,G	NA,1	NA,inf	NA,inf	NA,0.313573	0.000176085	0.000176085
2	chr8:144114764:G:A	144114764	NA,A	NA,G	NA,1	NA,-inf	NA,inf	NA,0.319905	0.000176077	0.000176077
2	chr8:144079109:C:T	144079109	NA,T	NA,C	NA,1	NA,-inf	NA,inf	NA,0.321175	0.000175962	0.000175962
2	chr8:143461631:C:T	143461631	NA,T	NA,C	NA,1	NA,inf	NA,inf	NA,0.320696	0.000175953	0.000175953
2	chr8:143731220:C:T	143731220	NA,T	NA,C	NA,1	NA,inf	NA,inf	NA,0.307752	0.000175893	0.000175893
2	chr8:143794585:T:A	143794585	NA,A	NA,T	NA,1	NA,inf	NA,inf	NA,0.311375	0.000175869	0.000175869
2	chr8:144426192:C:T	144426192	NA,T	NA,C	NA,1	NA,inf	NA,inf	NA,0.309886	0.00017586	0.00017586
2	chr8:143828493:C:G	143828493	NA,G	NA,C	NA,1	NA,-inf	NA,inf	NA,0.320107	0.000175858	0.000175858
2	chr8:143590788:T:A	143590788	NA,A	NA,T	NA,1	NA,inf	NA,inf	NA,0.308943	0.000175849	0.000175849
2	chr8:143933712:T:C	143933712	NA,C	NA,T	NA,1	NA,-inf	NA,inf	NA,0.319975	0.000175818	0.000175818
2	chr8:143499908:G:A	143499908	NA,A	NA,G	NA,1	NA,inf	NA,inf	NA,0.315292	0.000175813	0.000175813
2	chr8:143969713:G:A	143969713	NA,A	NA,G	NA,1	NA,inf	NA,inf	NA,0.316031	0.000175813	0.000175813
2	chr8:143650248:G:A	143650248	NA,A	NA,G	NA,1	NA,-inf	NA,inf	NA,0.319434	0.000175734	0.000175734
2	chr8:143787627:G:C	143787627	NA,C	NA,G	NA,1	NA,inf	NA,inf	NA,0.310319	0.000175632	0.000175632
2	chr8:144057818:G:A	144057818	NA,A	NA,G	NA,1	NA,-inf	NA,inf	NA,0.319253	0.000175578	0.000175578
2	chr8:143927053:T:C	143927053	NA,C	NA,T	NA,1	NA,inf	NA,inf	NA,0.347083	0.000175565	0.000175565
2	chr8:143742770:G:GTGGC	143742770	NA,GTGGC	NA,G	NA,1	NA,inf	NA,inf	NA,0.305368	0.000175374	0.000175374
2	chr8:143472215:G:A	143472215	NA,A	NA,G	NA,1	NA,-inf	NA,inf	NA,0.324843	0.000175342	0.000175342
2	chr8:144156883:A:G	144156883	NA,G	NA,A	NA,1	NA,-inf	NA,inf	NA,0.318201	0.000175337	0.000175337
2	chr8:144424239:A:G	144424239	NA,G	NA,A	NA,1	NA,-inf	NA,inf	NA,0.30936	0.00017531	0.00017531
2	chr8:143585585:C:T	143585585	T,T	C,C	1,1	-inf,-inf	inf,inf	2.5343,0.107285	0.000175261	0.000175261
2	chr8:144264565:G:A	144264565	NA,A	NA,G	NA,1	NA,inf	NA,inf	NA,0.309381	0.000175135	0.000175135
2	chr8:144018939:G:A	144018939	NA,A	NA,G	NA,1	NA,inf	NA,inf	NA,0.313167	0.000175102	0.000175102
2	chr8:144310767:C:T	144310767	T,NA	C,NA	1,NA	inf,NA	inf,NA	1.42351,NA	0.000175046	0.000175046
2	chr8:143813121:A:G	143813121	NA,G	NA,A	NA,1	NA,inf	NA,inf	NA,0.309641	0.000175044	0.000175044
2	chr8:143845548:A:C	143845548	NA,C	NA,A	NA,1	NA,-inf	NA,inf	NA,0.313885	0.000175027	0.000175027
2	chr8:144385418:A:G	144385418	G,G	A,A	1,1	inf,-inf	inf,inf	0.874903,0.195151	0.000175018	0.000175018
2	chr8:143736657:C:A	143736657	NA,A	NA,C	NA,1	NA,inf	NA,inf	NA,0.303267	0.000174954	0.000174954
2	chr8:143934025:C:T	143934025	NA,T	NA,C	NA,1	NA,inf	NA,inf	NA,0.308764	0.000174905	0.000174905
2	chr8:143982469:G:A	143982469	NA,A	NA,G	NA,1	NA,-inf	NA,inf	NA,0.324254	0.000174802	0.000174802
2	chr8:144388759:T:C	144388759	C,C	T,T	1,1	inf,-inf	inf,inf	0.881915,0.0617761	0.000174761	0.000174761
2	chr8:143729641:C:T	143729641	NA,T	NA,C	NA,1	NA,inf	NA,inf	NA,0.301952	0.000174696	0.000174696
2	chr8:143854029:G:A	143854029	NA,A	NA,G	NA,1	NA,-inf	NA,inf	NA,0.318333	0.000174655	0.000174655
2	chr8:144083718:T:C	144083718	NA,C	NA,T	NA,1	NA,-inf	NA,inf	NA,0.312097	0.000174532	0.000174532
2	chr8:143491933:G:A	143491933	NA,A	NA,G	NA,1	NA,inf	NA,inf	NA,0.304444	0.0001745	0.0001745
2	chr8:143843746:A:G	143843746	NA,G	NA,A	NA,1	NA,-inf	NA,inf	NA,0.314688	0.000174459	0.000174459
2	chr8:143926768:G:A	143926768	NA,A	NA,G	NA,1	NA,-inf	NA,inf	NA,0.31252	0.000174292	0.000174292
2	chr8:143922663:G:A	143922663	A,NA	G,NA	1,NA	inf,NA	inf,NA	1.14805,NA	0.000174156	0.000174156
2	chr8:143734418:C:T	143734418	NA,T	NA,C	NA,1	NA,-inf	NA,inf	NA,0.312166	0.000174116	0.000174116
2	chr8:144013511:C:T	144013511	NA,T	NA,C	NA,1	NA,-inf	NA,inf	NA,0.32028	0.000174059	0.000174059
2	chr8:143878528:C:T	143878528	NA,T	NA,C	NA,1	NA,-inf	NA,inf	NA,0.313821	0.00017402	0.00017402
2	chr8:143653807:T:C	143653807	NA,C	NA,T	NA,1	NA,inf	NA,inf	NA,0.309819	0.000173817	0.000173817
2	chr8:143990936:G:A	143990936	NA,A	NA,G	NA,1	NA,-inf	NA,inf	NA,0.308854	0.000173805	0.000173805
2	chr8:143722756:T:C	143722756	NA,C	NA,T	NA,1	NA,inf	NA,inf	NA,0.307587	0.000173552	0.000173552
2	chr8:143770746:G:T	143770746	NA,T	NA,G	NA,1	NA,-inf	NA,inf	NA,0.309682	0.00017355	0.00017355
2	chr8:143753566:G:A	143753566	NA,A	NA,G	NA,1	NA,inf	NA,inf	NA,0.296085	0.000173535	0.000173535
2	chr8:143595348:G:T	143595348	NA,T	NA,G	NA,1	NA,inf	NA,inf	NA,0.296326	0.000173341	0.000173341
2	chr8:143526367:C:T	143526367	NA,T	NA,C	NA,1	NA,inf	NA,inf	NA,0.299025	0.000173325	0.000173325
2	chr8:144257737:G:A	144257737	NA,A	NA,G	NA,1	NA,-inf	NA,inf	NA,0.308942	0.000173324	0.000173324
2	chr8:143511150:C:T	143511150	NA,T	NA,C	NA,1	NA,inf	NA,inf	NA,0.298311	0.00017322	0.00017322
2	chr8:143588470:C:T	143588470	T,T	C,C	1,1	-inf,inf	inf,inf	2.55637,0.015274	0.000173149	0.000173149
2	chr8:143764360:A:G	143764360	NA,G	NA,A	NA,1	NA,inf	NA,inf	NA,0.292945	0.000173032	0.000173032
2	chr8:143441926:G:T	143441926	NA,T	NA,G	NA,1	NA,inf	NA,inf	NA,0.29596	0.000173003	0.000173003
2	chr8:143509791:C:A	143509791	NA,A	NA,C	NA,1	NA,inf	NA,inf	NA,0.297047	0.000172974	0.000172974
2	chr8:143729525:A:G	143729525	NA,G	NA,A	NA,1	NA,inf	NA,inf	NA,0.293107	0.000172941	0.000172941
2	chr8:144018377:G:A	144018377	NA,A	NA,G	NA,1	NA,-inf	NA,inf	NA,0.31429	0.000172906	0.000172906
2	chr8:143720808:G:A	143720808	NA,A	NA,G	NA,1	NA,inf	NA,inf	NA,0.300684	0.000172856	0.000172856
2	chr8:143514733:T:G	143514733	G,G	T,T	1,1	-inf,inf	inf,inf	2.28574,0.931948	0.000172832	0.000172832
2	chr8:144119539:G:A	144119539	NA,A	NA,G	NA,1	NA,inf	NA,inf	NA,0.299278	0.00017276	0.00017276
2	chr8:143869792:G:A	143869792	NA,A	NA,G	NA,1	NA,inf	NA,inf	NA,0.297002	0.00017273	0.00017273
2	chr8:143563578:C:T	143563578	NA,T	NA,C	NA,1	NA,-inf	NA,inf	NA,0.298322	0.000172319	0.000172319
2	chr8:143572878:T:C	143572878	NA,C	NA,T	NA,1	NA,inf	NA,inf	NA,0.293001	0.000172316	0.000172316
2	chr8:143712397:A:G	143712397	NA,G	NA,A	NA,1	NA,inf	NA,inf	NA,0.292465	0.000172238	0.000172238
2	chr8:143695072:T:C	143695072	NA,C	NA,T	NA,1	NA,inf	NA,inf	NA,0.293053	0.000172184	0.000172184
2	chr8:144350640:G:C	144350640	NA,C	NA,G	NA,1	NA,-inf	NA,inf	NA,0.299798	0.000172079	0.000172079
2	chr8:143977857:G:T	143977857	NA,T	NA,G	NA,1	NA,inf	NA,inf	NA,0.297568	0.000172079	0.000172079
2	chr8:143772646:A:G	143772646	NA,G	NA,A	NA,1	NA,inf	NA,inf	NA,0.287936	0.00017179	0.00017179
2	chr8:143975344:C:T	143975344	NA,T	NA,C	NA,1	NA,inf	NA,inf	NA,0.292101	0.000171688	0.000171688
2	chr8:144113708:A:G	144113708	NA,G	NA,A	NA,1	NA,inf	NA,inf	NA,0.30583	0.000171675	0.000171675
2	chr8:143438454:T:A	143438454	NA,A	NA,T	NA,1	NA,-inf	NA,inf	NA,0.293791	0.000171616	0.000171616
2	chr8:144403836:C:T	144403836	NA,T	NA,C	NA,1	NA,-inf	NA,inf	NA,0.296721	0.000171568	0.000171568
2	chr8:143631760:A:G	143631760	NA,G	NA,A	NA,1	NA,inf	NA,inf	NA,0.291768	0.000171558	0.000171558
2	chr8:143795765:C:T	143795765	NA,T	NA,C	NA,1	NA,inf	NA,inf	NA,0.288569	0.00017146	0.00017146
2	chr8:144366847:G:A	144366847	NA,A	NA,G	NA,1	NA,-inf	NA,inf	NA,0.295725	0.000171418	0.000171418
2	chr8:144014819:G:A	144014819	NA,A	NA,G	NA,1	NA,-inf	NA,inf	NA,0.306239	0.000171384	0.000171384
2	chr8:143705823:G:A	143705823	NA,A	NA,G	NA,1	NA,-inf	NA,inf	NA,0.303526	0.000171269	0.000171269
2	chr8:143667715:G:A	143667715	NA,A	NA,G	NA,1	NA,inf	NA,inf	NA,0.289092	0.000171228	0.000171228
2	chr8:144018497:G:A	144018497	NA,A	NA,G	NA,1	NA,-inf	NA,inf	NA,0.305145	0.000171184	0.000171184
2	chr8:143940866:C:T	143940866	NA,T	NA,C	NA,1	NA,-inf	NA,inf	NA,0.312978	0.000171171	0.000171171
2	chr8:143434906:T:C	143434906	NA,C	NA,T	NA,1	NA,-inf	NA,inf	NA,0.302823	0.000171147	0.000171147
2	chr8:144196988:A:G	144196988	NA,G	NA,A	NA,1	NA,-inf	NA,inf	NA,0.299626	0.000171145	0.000171145
2	chr8:144018482:C:T	144018482	NA,T	NA,C	NA,1	NA,-inf	NA,inf	NA,0.304757	0.000171112	0.000171112
2	chr8:143683770:C:T	143683770	NA,T	NA,C	NA,1	NA,-inf	NA,inf	NA,0.301936	0.000170948	0.000170948
2	chr8:143806897:G:A	143806897	NA,A	NA,G	NA,1	NA,inf	NA,inf	NA,0.286234	0.000170826	0.000170826
2	chr8:143474261:GCA:G	143474261	NA,G	NA,GCA	NA,1	NA,-inf	NA,inf	NA,0.297215	0.000170826	0.000170826
2	chr8:143448592:C:T	143448592	NA,T	NA,C	NA,1	NA,-inf	NA,inf	NA,0.294758	0.000170812	0.000170812
2	chr8:143730815:G:T	143730815	NA,T	NA,G	NA,1	NA,inf	NA,inf	NA,0.281767	0.000170772	0.000170772
2	chr8:143567831:G:A	143567831	NA,A	NA,G	NA,1	NA,inf	NA,inf	NA,0.283666	0.000170694	0.000170694
2	chr8:143960942:G:A	143960942	NA,A	NA,G	NA,1	NA,-inf	NA,inf	NA,0.293777	0.000170606	0.000170606
2	chr8:144075664:C:T	144075664	NA,T	NA,C	NA,1	NA,-inf	NA,inf	NA,0.294844	0.000170484	0.000170484
2	chr8:143942850:G:A	143942850	NA,A	NA,G	NA,1	NA,-inf	NA,inf	NA,0.29208	0.000170465	0.000170465
2	chr8:143848284:G:A	143848284	NA,A	NA,G	NA,1	NA,inf	NA,inf	NA,0.281623	0.000170313	0.000170313
2	chr8:143908663:A:T	143908663	T,NA	A,NA	1,NA	inf,NA	inf,NA	2.18454,NA	0.000170221	0.000170221
2	chr8:143633436:A:T	143633436	NA,T	NA,A	NA,1	NA,inf	NA,inf	NA,0.285961	0.000170061	0.000170061
2	chr8:143902345:C:A	143902345	NA,A	NA,C	NA,1	NA,inf	NA,inf	NA,0.284312	0.000170032	0.000170032
2	chr8:143476543:C:T	143476543	NA,T	NA,C	NA,1	NA,-inf	NA,inf	NA,0.291314	0.000169968	0.000169968
2	chr8:143790424:T:TGCA	143790424	NA,TGCA	NA,T	NA,1	NA,inf	NA,inf	NA,0.281884	0.000169952	0.000169952
2	chr8:143794524:A:T	143794524	NA,T	NA,A	NA,1	NA,inf	NA,inf	NA,0.290357	0.000169919	0.000169919
2	chr8:143792856:A:C	143792856	NA,C	NA,A	NA,1	NA,inf	NA,inf	NA,0.283178	0.000169916	0.000169916
2	chr8:143711902:G:T	143711902	T,T	G,G	1,1	-inf,inf	inf,inf	2.38419,0.183614	0.000169798	0.000169798
2	chr8:144057952:T:C	144057952	NA,C	NA,T	NA,1	NA,-inf	NA,inf	NA,0.268708	0.000169586	0.000169586
2	chr8:143996212:CTA:C	143996212	NA,C	NA,CTA	NA,1	NA,inf	NA,inf	NA,0.280736	0.000169487	0.000169487
2	chr8:143844674:G:A	143844674	NA,A	NA,G	NA,1	NA,-inf	NA,inf	NA,0.287016	0.000169426	0.000169426
2	chr8:143940026:G:A	143940026	NA,A	NA,G	NA,1	NA,inf	NA,inf	NA,0.281791	0.000169354	0.000169354
2	chr8:144327536:C:G	144327536	G,G	C,C	1,1	inf,-inf	inf,inf	0.428151,1.26493	0.000169264	0.000169264
2	chr8:143729538:C:T	143729538	NA,T	NA,C	NA,1	NA,inf	NA,inf	NA,0.273665	0.000169249	0.000169249
2	chr8:143641180:A:G	143641180	NA,G	NA,A	NA,1	NA,inf	NA,inf	NA,0.285395	0.000169239	0.000169239
2	chr8:143764551:G:A	143764551	NA,A	NA,G	NA,1	NA,inf	NA,inf	NA,0.27471	0.00016919	0.00016919
2	chr8:144130753:C:T	144130753	NA,T	NA,C	NA,1	NA,inf	NA,inf	NA,0.273936	0.000169149	0.000169149
2	chr8:143436405:C:CT	143436405	NA,CT	NA,C	NA,1	NA,inf	NA,inf	NA,0.276226	0.00016913	0.00016913
2	chr8:144162257:GTAT:G	144162257	NA,G	NA,GTAT	NA,1	NA,inf	NA,inf	NA,0.279716	0.000168984	0.000168984
2	chr8:144378120:G:A	144378120	NA,A	NA,G	NA,1	NA,inf	NA,inf	NA,0.272577	0.000168909	0.000168909
2	chr8:143563418:C:G	143563418	NA,G	NA,C	NA,1	NA,inf	NA,inf	NA,0.279086	0.000168849	0.000168849
2	chr8:144013586:T:C	144013586	NA,C	NA,T	NA,1	NA,-inf	NA,inf	NA,0.292083	0.000168799	0.000168799
2	chr8:143568297:G:A	143568297	NA,A	NA,G	NA,1	NA,inf	NA,inf	NA,0.276206	0.000168737	0.000168737
2	chr8:143984498:G:T	143984498	NA,T	NA,G	NA,1	NA,-inf	NA,inf	NA,0.291511	0.000168725	0.000168725
2	chr8:144118863:T:G	144118863	NA,G	NA,T	NA,1	NA,-inf	NA,inf	NA,0.283626	0.000168635	0.000168635
2	chr8:143541666:A:G	143541666	NA,G	NA,A	NA,1	NA,inf	NA,inf	NA,0.274708	0.000168513	0.000168513
2	chr8:144134305:A:G	144134305	NA,G	NA,A	NA,1	NA,inf	NA,inf	NA,0.275504	0.000168239	0.000168239
2	chr8:144027721:A:G	144027721	NA,G	NA,A	NA,1	NA,inf	NA,inf	NA,0.276438	0.000168128	0.000168128
2	chr8:144385008:G:A	144385008	NA,A	NA,G	NA,1	NA,-inf	NA,inf	NA,0.279071	0.000167855	0.000167855
2	chr8:143884807:C:T	143884807	NA,T	NA,C	NA,1	NA,inf	NA,inf	NA,0.259982	0.000167691	0.000167691
2	chr8:144385345:G:A	144385345	NA,A	NA,G	NA,1	NA,inf	NA,inf	NA,0.266406	0.000167659	0.000167659
2	chr8:143459926:C:T	143459926	T,T	C,C	1,1	inf,inf	inf,inf	1.78038,0.718895	0.000167604	0.000167604
2	chr8:143531110:C:T	143531110	NA,T	NA,C	NA,1	NA,inf	NA,inf	NA,0.267203	0.000167322	0.000167322
2	chr8:143784948:A:G	143784948	NA,G	NA,A	NA,1	NA,inf	NA,inf	NA,0.266857	0.000167242	0.000167242
2	chr8:144128528:A:G	144128528	NA,G	NA,A	NA,1	NA,inf	NA,inf	NA,0.269562	0.000167204	0.000167204
2	chr8:144346993:C:T	144346993	NA,T	NA,C	NA,1	NA,-inf	NA,inf	NA,0.265342	0.0001672	0.0001672
2	chr8:143722924:A:C	143722924	NA,C	NA,A	NA,1	NA,inf	NA,inf	NA,0.262092	0.000167167	0.000167167
2	chr8:143683898:G:A	143683898	NA,A	NA,G	NA,1	NA,-inf	NA,inf	NA,0.278599	0.00016713	0.00016713
2	chr8:143452222:A:T	143452222	NA,T	NA,A	NA,1	NA,inf	NA,inf	NA,0.264693	0.000167099	0.000167099
2	chr8:144018407:A:G	144018407	NA,G	NA,A	NA,1	NA,-inf	NA,inf	NA,0.282336	0.000167074	0.000167074
2	chr8:144346411:T:C	144346411	NA,C	NA,T	NA,1	NA,-inf	NA,inf	NA,0.264339	0.000167011	0.000167011
2	chr8:143786451:A:C	143786451	NA,C	NA,A	NA,1	NA,-inf	NA,inf	NA,0.273624	0.000166857	0.000166857
2	chr8:143424611:G:A	143424611	NA,A	NA,G	NA,1	NA,inf	NA,inf	NA,0.263556	0.000166804	0.000166804
2	chr8:144236616:G:A	144236616	NA,A	NA,G	NA,1	NA,-inf	NA,inf	NA,0.273781	0.000166769	0.000166769
2	chr8:143611987:C:G	143611987	NA,G	NA,C	NA,1	NA,-inf	NA,inf	NA,0.271588	0.000166739	0.000166739
2	chr8:143757238:A:G	143757238	NA,G	NA,A	NA,1	NA,inf	NA,inf	NA,0.258045	0.000166435	0.000166435
2	chr8:143678318:G:A	143678318	NA,A	NA,G	NA,1	NA,inf	NA,inf	NA,0.263058	0.000166426	0.000166426
2	chr8:143796244:C:T	143796244	NA,T	NA,C	NA,1	NA,-inf	NA,inf	NA,0.274017	0.000166407	0.000166407
2	chr8:143545737:G:A	143545737	NA,A	NA,G	NA,1	NA,-inf	NA,inf	NA,0.269605	0.000166384	0.000166384
2	chr8:144415181:T:A	144415181	NA,A	NA,T	NA,1	NA,inf	NA,inf	NA,0.263537	0.000166335	0.000166335
2	chr8:143895043:A:AG	143895043	NA,AG	NA,A	NA,1	NA,inf	NA,inf	NA,0.260724	0.00016618	0.00016618
2	chr8:143464414:C:T	143464414	T,T	C,C	1,1	inf,inf	inf,inf	1.76265,0.949951	0.000166175	0.000166175
2	chr8:144377663:C:T	144377663	NA,T	NA,C	NA,1	NA,-inf	NA,inf	NA,0.271475	0.000165934	0.000165934
2	chr8:144191888:G:A	144191888	NA,A	NA,G	NA,1	NA,-inf	NA,inf	NA,0.267816	0.000165918	0.000165918
2	chr8:143750771:A:C	143750771	NA,C	NA,A	NA,1	NA,inf	NA,inf	NA,0.255238	0.00016591	0.00016591
2	chr8:144371509:A:G	144371509	NA,G	NA,A	NA,1	NA,-inf	NA,inf	NA,0.269614	0.000165824	0.000165824
2	chr8:144357345:G:T	144357345	NA,T	NA,G	NA,1	NA,inf	NA,inf	NA,0.257639	0.000165807	0.000165807
2	chr8:144322262:G:A	144322262	NA,A	NA,G	NA,1	NA,-inf	NA,inf	NA,0.265791	0.00016578	0.00016578
2	chr8:144180904:C:A	144180904	NA,A	NA,C	NA,1	NA,-inf	NA,inf	NA,0.268973	0.000165751	0.000165751
2	chr8:144373823:G:A	144373823	NA,A	NA,G	NA,1	NA,-inf	NA,inf	NA,0.263969	0.000165693	0.000165693
2	chr8:143890494:C:G	143890494	NA,G	NA,C	NA,1	NA,inf	NA,inf	NA,0.258146	0.000165552	0.000165552
2	chr8:143565720:G:A	143565720	NA,A	NA,G	NA,1	NA,inf	NA,inf	NA,0.255203	0.00016554	0.00016554
2	chr8:143810111:G:A	143810111	NA,A	NA,G	NA,1	NA,-inf	NA,inf	NA,0.262653	0.000165516	0.000165516
2	chr8:144346660:G:T	144346660	NA,T	NA,G	NA,1	NA,-inf	NA,inf	NA,0.255714	0.000165515	0.000165515
2	chr8:144264098:G:A	144264098	NA,A	NA,G	NA,1	NA,inf	NA,inf	NA,0.255746	0.000165471	0.000165471
2	chr8:143820944:G:A	143820944	NA,A	NA,G	NA,1	NA,-inf	NA,inf	NA,0.263921	0.000165419	0.000165419
2	chr8:143830125:A:G	143830125	NA,G	NA,A	NA,1	NA,-inf	NA,inf	NA,0.263399	0.000165329	0.000165329
2	chr8:143681568:G:A	143681568	NA,A	NA,G	NA,1	NA,-inf	NA,inf	NA,0.250878	0.000165323	0.000165323
2	chr8:143467463:G:A	143467463	NA,A	NA,G	NA,1	NA,inf	NA,inf	NA,0.256298	0.000165254	0.000165254
2	chr8:144357364:C:T	144357364	NA,T	NA,C	NA,1	NA,inf	NA,inf	NA,0.254219	0.000165215	0.000165215
2	chr8:143459767:GT:G	143459767	G,G	GT,GT	1,1	inf,inf	inf,inf	1.7367,0.748929	0.000165199	0.000165199
2	chr8:143591402:G:C	143591402	NA,C	NA,G	NA,1	NA,-inf	NA,inf	NA,0.262959	0.000164946	0.000164946
2	chr8:144181122:T:C	144181122	NA,C	NA,T	NA,1	NA,inf	NA,inf	NA,0.25631	0.000164857	0.000164857
2	chr8:143793724:C:T	143793724	NA,T	NA,C	NA,1	NA,inf	NA,inf	NA,0.253803	0.000164829	0.000164829
2	chr8:144328066:C:T	144328066	NA,T	NA,C	NA,1	NA,inf	NA,inf	NA,0.254001	0.000164743	0.000164743
2	chr8:143681491:G:T	143681491	NA,T	NA,G	NA,1	NA,-inf	NA,inf	NA,0.247318	0.00016471	0.00016471
2	chr8:144182151:G:C	144182151	NA,C	NA,G	NA,1	NA,-inf	NA,inf	NA,0.262754	0.000164646	0.000164646
2	chr8:143675983:A:G	143675983	NA,G	NA,A	NA,1	NA,-inf	NA,inf	NA,0.244512	0.000164638	0.000164638
2	chr8:143900801:T:C	143900801	NA,C	NA,T	NA,1	NA,-inf	NA,inf	NA,0.260656	0.000164621	0.000164621
2	chr8:143712261:G:A	143712261	NA,A	NA,G	NA,1	NA,inf	NA,inf	NA,0.25151	0.000164437	0.000164437
2	chr8:143912450:C:T	143912450	NA,T	NA,C	NA,1	NA,inf	NA,inf	NA,0.251558	0.000164382	0.000164382
2	chr8:143478422:C:T	143478422	NA,T	NA,C	NA,1	NA,inf	NA,inf	NA,0.252196	0.00016438	0.00016438
2	chr8:144276737:G:A	144276737	NA,A	NA,G	NA,1	NA,inf	NA,inf	NA,0.249533	0.000164377	0.000164377
2	chr8:143937258:G:C	143937258	NA,C	NA,G	NA,1	NA,inf	NA,inf	NA,0.244817	0.000164358	0.000164358
2	chr8:143668641:C:T	143668641	NA,T	NA,C	NA,1	NA,-inf	NA,inf	NA,0.257604	0.000163986	0.000163986
2	chr8:143576291:G:A	143576291	NA,A	NA,G	NA,1	NA,inf	NA,inf	NA,0.246092	0.000163937	0.000163937
2	chr8:144044822:G:A	144044822	NA,A	NA,G	NA,1	NA,inf	NA,inf	NA,0.250496	0.000163882	0.000163882
2	chr8:144377626:G:T	144377626	NA,T	NA,G	NA,1	NA,inf	NA,inf	NA,0.247048	0.000163855	0.000163855
2	chr8:143470132:C:A	143470132	NA,A	NA,C	NA,1	NA,inf	NA,inf	NA,0.254464	0.000163846	0.000163846
2	chr8:144062998:C:T	144062998	T,T	C,C	1,1	-inf,inf	inf,inf	3.0445,0.965469	0.000163666	0.000163666
2	chr8:144345896:G:T	144345896	NA,T	NA,G	NA,1	NA,-inf	NA,inf	NA,0.253107	0.000163664	0.000163664
2	chr8:144363749:C:G	144363749	G,G	C,C	1,1	-inf,-inf	inf,inf	0.877896,0.51692	0.000163648	0.000163648
2	chr8:143898585:C:T	143898585	NA,T	NA,C	NA,1	NA,inf	NA,inf	NA,0.247658	0.000163527	0.000163527
2	chr8:144189642:A:G	144189642	NA,G	NA,A	NA,1	NA,-inf	NA,inf	NA,0.245499	0.000163441	0.000163441
2	chr8:143870696:C:T	143870696	NA,T	NA,C	NA,1	NA,inf	NA,inf	NA,0.246979	0.000163421	0.000163421
2	chr8:144127202:G:A	144127202	NA,A	NA,G	NA,1	NA,-inf	NA,inf	NA,0.246493	0.000163394	0.000163394
2	chr8:143597414:A:C	143597414	NA,C	NA,A	NA,1	NA,-inf	NA,inf	NA,0.253554	0.000163376	0.000163376
2	chr8:143842197:C:G	143842197	NA,G	NA,C	NA,1	NA,-inf	NA,inf	NA,0.251745	0.000163354	0.000163354
2	chr8:144351628:G:A	144351628	NA,A	NA,G	NA,1	NA,inf	NA,inf	NA,0.242677	0.000163334	0.000163334
2	chr8:143682593:A:G	143682593	NA,G	NA,A	NA,1	NA,-inf	NA,inf	NA,0.239155	0.000163325	0.000163325
2	chr8:143795694:G:A	143795694	NA,A	NA,G	NA,1	NA,-inf	NA,inf	NA,0.250991	0.000163291	0.000163291
2	chr8:143612834:T:C	143612834	NA,C	NA,T	NA,1	NA,inf	NA,inf	NA,0.242578	0.000163204	0.000163204
2	chr8:143504499:T:C	143504499	C,C	T,T	1,1	inf,inf	inf,inf	1.1466,0.809149	0.000163186	0.000163186
2	chr8:143919483:G:A	143919483	NA,A	NA,G	NA,1	NA,inf	NA,inf	NA,0.243	0.000163154	0.000163154
2	chr8:143637133:G:A	143637133	NA,A	NA,G	NA,1	NA,inf	NA,inf	NA,0.24387	0.000163135	0.000163135
2	chr8:144020809:C:G	144020809	NA,G	NA,C	NA,1	NA,-inf	NA,inf	NA,0.254252	0.000163134	0.000163134
2	chr8:144050549:A:G	144050549	NA,G	NA,A	NA,1	NA,-inf	NA,inf	NA,0.249517	0.000163056	0.000163056
2	chr8:144044975:G:A	144044975	NA,A	NA,G	NA,1	NA,-inf	NA,inf	NA,0.250525	0.000162994	0.000162994
2	chr8:144029830:T:C	144029830	NA,C	NA,T	NA,1	NA,inf	NA,inf	NA,0.242771	0.000162957	0.000162957
2	chr8:143797446:G:A	143797446	NA,A	NA,G	NA,1	NA,-inf	NA,inf	NA,0.249345	0.000162918	0.000162918
2	chr8:143925706:G:A	143925706	NA,A	NA,G	NA,1	NA,inf	NA,inf	NA,0.24123	0.0001629	0.0001629
2	chr8:143634087:G:A	143634087	NA,A	NA,G	NA,1	NA,inf	NA,inf	NA,0.239765	0.000162855	0.000162855
2	chr8:143613445:C:T	143613445	NA,T	NA,C	NA,1	NA,inf	NA,inf	NA,0.23952	0.000162695	0.000162695
2	chr8:143869475:G:A	143869475	NA,A	NA,G	NA,1	NA,-inf	NA,inf	NA,0.250095	0.000162621	0.000162621
2	chr8:143574086:C:T	143574086	NA,T	NA,C	NA,1	NA,inf	NA,inf	NA,0.236755	0.000162605	0.000162605
2	chr8:143536152:C:T	143536152	NA,T	NA,C	NA,1	NA,-inf	NA,inf	NA,0.250199	0.000162535	0.000162535
2	chr8:143682256:G:A	143682256	NA,A	NA,G	NA,1	NA,-inf	NA,inf	NA,0.234337	0.000162531	0.000162531
2	chr8:144319953:G:A	144319953	NA,A	NA,G	NA,1	NA,-inf	NA,inf	NA,0.245612	0.00016243	0.00016243
2	chr8:144361404:C:T	144361404	NA,T	NA,C	NA,1	NA,-inf	NA,inf	NA,0.244424	0.000162402	0.000162402
2	chr8:143602304:T:C	143602304	C,C	T,T	1,1	-inf,inf	inf,inf	0.246381,1.51345	0.000162387	0.000162387
2	chr8:144346263:T:TG	144346263	NA,TG	NA,T	NA,1	NA,-inf	NA,inf	NA,0.236238	0.000162242	0.000162242
2	chr8:144254059:G:A	144254059	NA,A	NA,G	NA,1	NA,inf	NA,inf	NA,0.235762	0.000162145	0.000162145
2	chr8:144299251:G:A	144299251	NA,A	NA,G	NA,1	NA,inf	NA,inf	NA,0.235328	0.000162042	0.000162042
2	chr8:143891651:C:T	143891651	NA,T	NA,C	NA,1	NA,inf	NA,inf	NA,0.237275	0.000161918	0.000161918
2	chr8:144031200:G:A	144031200	NA,A	NA,G	NA,1	NA,inf	NA,inf	NA,0.23879	0.000161808	0.000161808
2	chr8:144177535:A:G	144177535	NA,G	NA,A	NA,1	NA,-inf	NA,inf	NA,0.245009	0.000161789	0.000161789
2	chr8:144136612:G:C	144136612	NA,C	NA,G	NA,1	NA,inf	NA,inf	NA,0.236117	0.000161737	0.000161737
2	chr8:143566873:T:C	143566873	NA,C	NA,T	NA,1	NA,-inf	NA,inf	NA,0.242658	0.000161666	0.000161666
2	chr8:144066731:A:G	144066731	NA,G	NA,A	NA,1	NA,-inf	NA,inf	NA,0.239869	0.000161516	0.000161516
2	chr8:143752043:G:A	143752043	NA,A	NA,G	NA,1	NA,inf	NA,inf	NA,0.229946	0.000161506	0.000161506
2	chr8:144184862:C:T	144184862	NA,T	NA,C	NA,1	NA,-inf	NA,inf	NA,0.242762	0.000161435	0.000161435
2	chr8:143936312:G:A	143936312	NA,A	NA,G	NA,1	NA,inf	NA,inf	NA,0.23294	0.00016141	0.00016141
2	chr8:143783304:T:G	143783304	NA,G	NA,T	NA,1	NA,inf	NA,inf	NA,0.229834	0.000161409	0.000161409
2	chr8:144316026:G:C	144316026	NA,C	NA,G	NA,1	NA,inf	NA,inf	NA,0.233073	0.000161384	0.000161384
2	chr8:144418267:G:A	144418267	NA,A	NA,G	NA,1	NA,-inf	NA,inf	NA,0.23756	0.000161244	0.000161244
2	chr8:144347836:C:T	144347836	NA,T	NA,C	NA,1	NA,-inf	NA,inf	NA,0.23812	0.000161239	0.000161239
2	chr8:144346229:C:A	144346229	NA,A	NA,C	NA,1	NA,-inf	NA,inf	NA,0.229992	0.000161225	0.000161225
2	chr8:143959591:G:A	143959591	A,A	G,G	1,1	-inf,-inf	inf,inf	0.0315995,0.197086	0.000161152	0.000161152
2	chr8:144183542:C:T	144183542	NA,T	NA,C	NA,1	NA,-inf	NA,inf	NA,0.240722	0.000161111	0.000161111
2	chr8:144116084:C:T	144116084	NA,T	NA,C	NA,1	NA,-inf	NA,inf	NA,0.236808	0.000161083	0.000161083
2	chr8:143687300:A:G	143687300	NA,G	NA,A	NA,1	NA,-inf	NA,inf	NA,0.238372	0.000161079	0.000161079
2	chr8:143430794:G:A	143430794	NA,A	NA,G	NA,1	NA,-inf	NA,inf	NA,0.24018	0.000161037	0.000161037
2	chr8:144061299:G:A	144061299	NA,A	NA,G	NA,1	NA,-inf	NA,inf	NA,0.236428	0.000160978	0.000160978
2	chr8:144422065:A:C	144422065	NA,C	NA,A	NA,1	NA,-inf	NA,inf	NA,0.23672	0.000160965	0.000160965
2	chr8:144126983:A:G	144126983	NA,G	NA,A	NA,1	NA,-inf	NA,inf	NA,0.237174	0.000160961	0.000160961
2	chr8:144415178:G:A	144415178	NA,A	NA,G	NA,1	NA,inf	NA,inf	NA,0.23106	0.000160922	0.000160922
2	chr8:144296938:C:T	144296938	NA,T	NA,C	NA,1	NA,-inf	NA,inf	NA,0.234774	0.000160838	0.000160838
2	chr8:144352846:C:A	144352846	NA,A	NA,C	NA,1	NA,inf	NA,inf	NA,0.227566	0.000160823	0.000160823
2	chr8:144105644:T:C	144105644	NA,C	NA,T	NA,1	NA,-inf	NA,inf	NA,0.234567	0.000160792	0.000160792
2	chr8:143792944:G:A	143792944	NA,A	NA,G	NA,1	NA,inf	NA,inf	NA,0.229281	0.000160791	0.000160791
2	chr8:144422636:C:T	144422636	NA,T	NA,C	NA,1	NA,-inf	NA,inf	NA,0.235399	0.000160757	0.000160757
2	chr8:144203622:A:T	144203622	NA,T	NA,A	NA,1	NA,-inf	NA,inf	NA,0.234471	0.000160748	0.000160748
2	chr8:144352845:G:A	144352845	NA,A	NA,G	NA,1	NA,inf	NA,inf	NA,0.22668	0.000160683	0.000160683
2	chr8:144254338:C:T	144254338	NA,T	NA,C	NA,1	NA,-inf	NA,inf	NA,0.237124	0.000160663	0.000160663
2	chr8:144316620:T:A	144316620	NA,A	NA,T	NA,1	NA,inf	NA,inf	NA,0.228078	0.000160626	0.000160626
2	chr8:144404103:G:A	144404103	A,A	G,G	1,1	inf,-inf	inf,inf	0.892293,0.17179	0.000160586	0.000160586
2	chr8:143429956:G:A	143429956	NA,A	NA,G	NA,1	NA,inf	NA,inf	NA,0.225724	0.000160485	0.000160485
2	chr8:144320499:G:A	144320499	NA,A	NA,G	NA,1	NA,-inf	NA,inf	NA,0.233617	0.000160484	0.000160484
2	chr8:144375268:A:G	144375268	NA,G	NA,A	NA,1	NA,-inf	NA,inf	NA,0.226868	0.000160423	0.000160423
2	chr8:143453999:C:T	143453999	NA,T	NA,C	NA,1	NA,-inf	NA,inf	NA,0.234129	0.000160307	0.000160307
2	chr8:143452456:G:A	143452456	NA,A	NA,G	NA,1	NA,-inf	NA,inf	NA,0.234425	0.000160229	0.000160229
2	chr8:144425587:G:A	144425587	NA,A	NA,G	NA,1	NA,inf	NA,inf	NA,0.226184	0.000160206	0.000160206
2	chr8:144129350:T:C	144129350	NA,C	NA,T	NA,1	NA,-inf	NA,inf	NA,0.234576	0.000160149	0.000160149
2	chr8:143479552:G:A	143479552	NA,A	NA,G	NA,1	NA,-inf	NA,inf	NA,0.233464	0.000160107	0.000160107
2	chr8:143715464:A:C	143715464	NA,C	NA,A	NA,1	NA,inf	NA,inf	NA,0.227018	0.000160024	0.000160024
2	chr8:143682450:T:C	143682450	NA,C	NA,T	NA,1	NA,-inf	NA,inf	NA,0.224091	0.000160018	0.000160018
2	chr8:143933241:G:A	143933241	NA,A	NA,G	NA,1	NA,-inf	NA,inf	NA,0.231574	0.00015995	0.00015995
2	chr8:143869055:T:C	143869055	NA,C	NA,T	NA,1	NA,-inf	NA,inf	NA,0.22893	0.000159926	0.000159926
2	chr8:143945570:G:A	143945570	NA,A	NA,G	NA,1	NA,inf	NA,inf	NA,0.222955	0.000159841	0.000159841
2	chr8:143834728:G:A	143834728	NA,A	NA,G	NA,1	NA,inf	NA,inf	NA,0.220419	0.00015983	0.00015983
2	chr8:143896245:T:A	143896245	NA,A	NA,T	NA,1	NA,inf	NA,inf	NA,0.221326	0.00015969	0.00015969
2	chr8:143807850:C:T	143807850	NA,T	NA,C	NA,1	NA,-inf	NA,inf	NA,0.228495	0.000159644	0.000159644
2	chr8:144168366:C:T	144168366	NA,T	NA,C	NA,1	NA,inf	NA,inf	NA,0.223806	0.00015958	0.00015958
2	chr8:144172474:C:T	144172474	NA,T	NA,C	NA,1	NA,-inf	NA,inf	NA,0.229427	0.000159513	0.000159513
2	chr8:143667248:A:G	143667248	NA,G	NA,A	NA,1	NA,inf	NA,inf	NA,0.220413	0.000159451	0.000159451
2	chr8:143831619:T:G	143831619	NA,G	NA,T	NA,1	NA,inf	NA,inf	NA,0.223411	0.000159418	0.000159418
2	chr8:144346415:T:C	144346415	NA,C	NA,T	NA,1	NA,-inf	NA,inf	NA,0.218359	0.000159414	0.000159414
2	chr8:143671111:G:A	143671111	NA,A	NA,G	NA,1	NA,inf	NA,inf	NA,0.218549	0.000159324	0.000159324
2	chr8:144395698:TGG:T	144395698	NA,T	NA,TGG	NA,1	NA,-inf	NA,inf	NA,0.225163	0.000159259	0.000159259
2	chr8:143798041:G:A	143798041	NA,A	NA,G	NA,1	NA,inf	NA,inf	NA,0.219295	0.000159146	0.000159146
2	chr8:143705021:C:T	143705021	NA,T	NA,C	NA,1	NA,-inf	NA,inf	NA,0.231508	0.000159132	0.000159132
2	chr8:143634859:TTTGC:T	143634859	NA,T	NA,TTTGC	NA,1	NA,-inf	NA,inf	NA,0.224544	0.000159095	0.000159095
2	chr8:144063776:G:A	144063776	A,NA	G,NA	1,NA	inf,NA	inf,NA	0.178213,NA	0.000159069	0.000159069
2	chr8:143776213:C:T	143776213	NA,T	NA,C	NA,1	NA,-inf	NA,inf	NA,0.231461	0.000158986	0.000158986
2	chr8:144175383:T:C	144175383	NA,C	NA,T	NA,1	NA,-inf	NA,inf	NA,0.226802	0.000158974	0.000158974
2	chr8:143585668:C:T	143585668	NA,T	NA,C	NA,1	NA,inf	NA,inf	NA,0.215206	0.00015884	0.00015884
2	chr8:143518827:C:T	143518827	NA,T	NA,C	NA,1	NA,-inf	NA,inf	NA,0.226014	0.000158779	0.000158779
2	chr8:143468057:T:C	143468057	NA,C	NA,T	NA,1	NA,-inf	NA,inf	NA,0.22497	0.000158772	0.000158772
2	chr8:143918901:G:A	143918901	A,A	G,G	1,1	inf,-inf	inf,inf	0.0262626,0.42914	0.000158668	0.000158668
2	chr8:143723484:G:A	143723484	NA,A	NA,G	NA,1	NA,inf	NA,inf	NA,0.211258	0.00015857	0.00015857
2	chr8:143638201:T:C	143638201	NA,C	NA,T	NA,1	NA,-inf	NA,inf	NA,0.212262	0.000158457	0.000158457
2	chr8:143536360:G:A	143536360	NA,A	NA,G	NA,1	NA,-inf	NA,inf	NA,0.223729	0.000158447	0.000158447
2	chr8:144391042:C:T	144391042	NA,T	NA,C	NA,1	NA,inf	NA,inf	NA,0.21284	0.000158424	0.000158424
2	chr8:144095929:A:G	144095929	NA,G	NA,A	NA,1	NA,inf	NA,inf	NA,0.226977	0.000158383	0.000158383
2	chr8:143581017:G:A	143581017	NA,A	NA,G	NA,1	NA,inf	NA,inf	NA,0.211481	0.000158346	0.000158346
2	chr8:143796589:A:C	143796589	NA,C	NA,A	NA,1	NA,inf	NA,inf	NA,0.210877	0.00015834	0.00015834
2	chr8:143772956:C:T	143772956	NA,T	NA,C	NA,1	NA,-inf	NA,inf	NA,0.227231	0.000158285	0.000158285
2	chr8:143429585:C:T	143429585	NA,T	NA,C	NA,1	NA,inf	NA,inf	NA,0.211852	0.000158242	0.000158242
2	chr8:144044028:G:A	144044028	NA,A	NA,G	NA,1	NA,inf	NA,inf	NA,0.214814	0.000158219	0.000158219
2	chr8:144156336:G:A	144156336	NA,A	NA,G	NA,1	NA,-inf	NA,inf	NA,0.212833	0.000158199	0.000158199
2	chr8:143736782:C:T	143736782	NA,T	NA,C	NA,1	NA,inf	NA,inf	NA,0.207395	0.00015815	0.00015815
2	chr8:144130239:T:A	144130239	NA,A	NA,T	NA,1	NA,inf	NA,inf	NA,0.211734	0.000158124	0.000158124
2	chr8:144087629:A:G	144087629	NA,G	NA,A	NA,1	NA,-inf	NA,inf	NA,0.218215	0.000158105	0.000158105
2	chr8:144111743:G:C	144111743	NA,C	NA,G	NA,1	NA,inf	NA,inf	NA,0.212087	0.000158102	0.000158102
2	chr8:143901452:C:T	143901452	NA,T	NA,C	NA,1	NA,-inf	NA,inf	NA,0.218005	0.000158098	0.000158098
2	chr8:143795572:C:T	143795572	NA,T	NA,C	NA,1	NA,inf	NA,inf	NA,0.211352	0.000158024	0.000158024
2	chr8:144300424:A:G	144300424	NA,G	NA,A	NA,1	NA,inf	NA,inf	NA,0.210509	0.00015793	0.00015793
2	chr8:144166415:C:T	144166415	NA,T	NA,C	NA,1	NA,inf	NA,inf	NA,0.208385	0.00015791	0.00015791
2	chr8:143920748:C:T	143920748	NA,T	NA,C	NA,1	NA,inf	NA,inf	NA,0.201475	0.000157865	0.000157865
2	chr8:144073987:A:G	144073987	G,G	A,A	1,1	-inf,-inf	inf,inf	2.40441,0.55656	0.000157821	0.000157821
2	chr8:144070705:G:A	144070705	NA,A	NA,G	NA,1	NA,-inf	NA,inf	NA,0.217956	0.000157821	0.000157821
2	chr8:143613165:C:T	143613165	NA,T	NA,C	NA,1	NA,inf	NA,inf	NA,0.2154	0.000157806	0.000157806
2	chr8:143591912:C:A	143591912	NA,A	NA,C	NA,1	NA,inf	NA,inf	NA,0.215058	0.000157776	0.000157776
2	chr8:143690950:T:C	143690950	NA,C	NA,T	NA,1	NA,-inf	NA,inf	NA,0.2143	0.000157706	0.000157706
2	chr8:144164779:CT:C	144164779	NA,C	NA,CT	NA,1	NA,inf	NA,inf	NA,0.206692	0.000157677	0.000157677
2	chr8:143545660:C:CAG	143545660	NA,CAG	NA,C	NA,1	NA,inf	NA,inf	NA,0.204292	0.000157632	0.000157632
2	chr8:143556375:T:C	143556375	NA,C	NA,T	NA,1	NA,-inf	NA,inf	NA,0.218049	0.00015761	0.00015761
2	chr8:144337432:G:A	144337432	NA,A	NA,G	NA,1	NA,-inf	NA,inf	NA,0.214701	0.000157491	0.000157491
2	chr8:144365043:A:G	144365043	NA,G	NA,A	NA,1	NA,inf	NA,inf	NA,0.206405	0.000157466	0.000157466
2	chr8:143525904:C:T	143525904	NA,T	NA,C	NA,1	NA,-inf	NA,inf	NA,0.217014	0.000157461	0.000157461
2	chr8:144028326:C:T	144028326	NA,T	NA,C	NA,1	NA,-inf	NA,inf	NA,0.216942	0.000157441	0.000157441
2	chr8:144061160:C:T	144061160	NA,T	NA,C	NA,1	NA,-inf	NA,inf	NA,0.212984	0.000157438	0.000157438
2	chr8:143678473:C:T	143678473	NA,T	NA,C	NA,1	NA,-inf	NA,inf	NA,0.219783	0.000157422	0.000157422
2	chr8:144081463:T:C	144081463	NA,C	NA,T	NA,1	NA,inf	NA,inf	NA,0.201278	0.00015741	0.00015741
2	chr8:143897356:C:T	143897356	NA,T	NA,C	NA,1	NA,inf	NA,inf	NA,0.205325	0.00015739	0.00015739
2	chr8:143896994:C:T	143896994	NA,T	NA,C	NA,1	NA,-inf	NA,inf	NA,0.21083	0.000157346	0.000157346
2	chr8:143540562:T:C	143540562	NA,C	NA,T	NA,1	NA,-inf	NA,inf	NA,0.215943	0.000157325	0.000157325
2	chr8:144044224:T:C	144044224	NA,C	NA,T	NA,1	NA,inf	NA,inf	NA,0.206677	0.000157301	0.000157301
2	chr8:143570962:C:T	143570962	NA,T	NA,C	NA,1	NA,-inf	NA,inf	NA,0.212935	0.000157279	0.000157279
2	chr8:143840674:G:A	143840674	NA,A	NA,G	NA,1	NA,inf	NA,inf	NA,0.20515	0.000157266	0.000157266
2	chr8:144213885:G:A	144213885	NA,A	NA,G	NA,1	NA,inf	NA,inf	NA,0.20693	0.000157253	0.000157253
2	chr8:144019290:C:T	144019290	NA,T	NA,C	NA,1	NA,-inf	NA,inf	NA,0.212798	0.000157138	0.000157138
2	chr8:143790320:C:T	143790320	NA,T	NA,C	NA,1	NA,-inf	NA,inf	NA,0.19799	0.00015709	0.00015709
2	chr8:143688973:A:C	143688973	NA,C	NA,A	NA,1	NA,-inf	NA,inf	NA,0.210636	0.00015699	0.00015699
2	chr8:144135907:TTTTC:T	144135907	NA,T	NA,TTTTC	NA,1	NA,inf	NA,inf	NA,0.202577	0.000156956	0.000156956
2	chr8:143683146:G:C	143683146	NA,C	NA,G	NA,1	NA,-inf	NA,inf	NA,0.198018	0.000156917	0.000156917
2	chr8:143433938:A:T	143433938	NA,T	NA,A	NA,1	NA,inf	NA,inf	NA,0.202562	0.000156891	0.000156891
2	chr8:143637013:C:T	143637013	NA,T	NA,C	NA,1	NA,-inf	NA,inf	NA,0.214524	0.000156839	0.000156839
2	chr8:143726836:G:A	143726836	NA,A	NA,G	NA,1	NA,inf	NA,inf	NA,0.201914	0.000156811	0.000156811
2	chr8:143527414:A:G	143527414	NA,G	NA,A	NA,1	NA,-inf	NA,inf	NA,0.212034	0.000156765	0.000156765
2	chr8:143835473:C:A	143835473	NA,A	NA,C	NA,1	NA,-inf	NA,inf	NA,0.213509	0.000156754	0.000156754
2	chr8:144208630:G:A	144208630	NA,A	NA,G	NA,1	NA,-inf	NA,inf	NA,0.20983	0.000156695	0.000156695
2	chr8:143903184:G:A	143903184	NA,A	NA,G	NA,1	NA,inf	NA,inf	NA,0.20347	0.000156614	0.000156614
2	chr8:144082918:G:A	144082918	NA,A	NA,G	NA,1	NA,inf	NA,inf	NA,0.194832	0.000156479	0.000156479
2	chr8:144164971:T:TCCTTCAAG	144164971	NA,TCCTTCAAG	NA,T	NA,1	NA,inf	NA,inf	NA,0.198422	0.000156473	0.000156473
2	chr8:143649580:C:T	143649580	NA,T	NA,C	NA,1	NA,inf	NA,inf	NA,0.196744	0.000156463	0.000156463
2	chr8:143727856:C:G	143727856	NA,G	NA,C	NA,1	NA,inf	NA,inf	NA,0.199467	0.000156461	0.000156461
2	chr8:144001577:G:A	144001577	NA,A	NA,G	NA,1	NA,inf	NA,inf	NA,0.199493	0.000156449	0.000156449
2	chr8:143776118:A:G	143776118	NA,G	NA,A	NA,1	NA,-inf	NA,inf	NA,0.213895	0.000156442	0.000156442
2	chr8:144270368:A:G	144270368	NA,G	NA,A	NA,1	NA,-inf	NA,inf	NA,0.206557	0.000156437	0.000156437
2	chr8:144300936:C:T	144300936	NA,T	NA,C	NA,1	NA,inf	NA,inf	NA,0.198348	0.000156397	0.000156397
2	chr8:144054407:G:A	144054407	NA,A	NA,G	NA,1	NA,inf	NA,inf	NA,0.199192	0.000156274	0.000156274
2	chr8:144373602:G:A	144373602	NA,A	NA,G	NA,1	NA,inf	NA,inf	NA,0.198008	0.000156252	0.000156252
2	chr8:143874060:C:T	143874060	NA,T	NA,C	NA,1	NA,-inf	NA,inf	NA,0.204754	0.000156177	0.000156177
2	chr8:143892284:C:T	143892284	NA,T	NA,C	NA,1	NA,inf	NA,inf	NA,0.197238	0.000156176	0.000156176
2	chr8:144421665:G:A	144421665	NA,A	NA,G	NA,1	NA,inf	NA,inf	NA,0.19488	0.000156157	0.000156157
2	chr8:143704116:A:G	143704116	NA,G	NA,A	NA,1	NA,inf	NA,inf	NA,0.196027	0.000156056	0.000156056
2	chr8:143775673:A:G	143775673	NA,G	NA,A	NA,1	NA,-inf	NA,inf	NA,0.21086	0.000156019	0.000156019
2	chr8:143890073:C:T	143890073	NA,T	NA,C	NA,1	NA,inf	NA,inf	NA,0.196863	0.000155966	0.000155966
2	chr8:143501113:G:A	143501113	NA,A	NA,G	NA,1	NA,inf	NA,inf	NA,0.197365	0.000155966	0.000155966
2	chr8:143728402:G:A	143728402	NA,A	NA,G	NA,1	NA,inf	NA,inf	NA,0.195789	0.000155945	0.000155945
2	chr8:144068850:C:T	144068850	NA,T	NA,C	NA,1	NA,-inf	NA,inf	NA,0.202364	0.000155928	0.000155928
2	chr8:143763024:TTTC:T	143763024	NA,T	NA,TTTC	NA,1	NA,inf	NA,inf	NA,0.192252	0.000155841	0.000155841
2	chr8:143520449:C:A	143520449	NA,A	NA,C	NA,1	NA,-inf	NA,inf	NA,0.205426	0.000155826	0.000155826
2	chr8:143520466:C:T	143520466	NA,T	NA,C	NA,1	NA,-inf	NA,inf	NA,0.204927	0.000155757	0.000155757
2	chr8:143524160:T:C	143524160	NA,C	NA,T	NA,1	NA,-inf	NA,inf	NA,0.204865	0.000155749	0.000155749
2	chr8:143776004:GGGCCGGGCGCGGTGGCTCACGCCTGTAATCCCAGC:G	143776004	NA,G	NA,GGGCCGGGCGCGGTGGCTCACGCCTGTAATCCCAGC	NA,1	NA,inf	NA,inf	NA,0.19174	0.000155682	0.000155682
2	chr8:143735316:G:A	143735316	NA,A	NA,G	NA,1	NA,inf	NA,inf	NA,0.200356	0.000155657	0.000155657
2	chr8:144079375:C:T	144079375	NA,T	NA,C	NA,1	NA,inf	NA,inf	NA,0.188996	0.000155645	0.000155645
2	chr8:144006034:G:T	144006034	NA,T	NA,G	NA,1	NA,inf	NA,inf	NA,0.197559	0.000155606	0.000155606
2	chr8:143527113:T:C	143527113	NA,C	NA,T	NA,1	NA,-inf	NA,inf	NA,0.203433	0.000155564	0.000155564
2	chr8:144060846:A:G	144060846	NA,G	NA,A	NA,1	NA,-inf	NA,inf	NA,0.199777	0.000155555	0.000155555
2	chr8:144114206:A:C	144114206	NA,C	NA,A	NA,1	NA,-inf	NA,inf	NA,0.19889	0.000155451	0.000155451
2	chr8:143794248:C:T	143794248	NA,T	NA,C	NA,1	NA,inf	NA,inf	NA,0.191353	0.000155445	0.000155445
2	chr8:143575242:C:G	143575242	NA,G	NA,C	NA,1	NA,inf	NA,inf	NA,0.191196	0.000155438	0.000155438
2	chr8:144027729:A:C	144027729	C,C	A,A	1,1	-inf,-inf	inf,inf	3.65083,1.48268	0.000155411	0.000155411
2	chr8:143994386:C:T	143994386	NA,T	NA,C	NA,1	NA,inf	NA,inf	NA,0.192111	0.000155411	0.000155411
2	chr8:143674998:GCGGGTCCTCGGCGTGTGGTGCCTGGAGTGACGT:G	143674998	NA,G	NA,GCGGGTCCTCGGCGTGTGGTGCCTGGAGTGACGT	NA,1	NA,inf	NA,inf	NA,0.192797	0.000155363	0.000155363
2	chr8:143683429:C:G	143683429	NA,G	NA,C	NA,1	NA,inf	NA,inf	NA,0.187601	0.000155286	0.000155286
2	chr8:144256527:C:T	144256527	NA,T	NA,C	NA,1	NA,inf	NA,inf	NA,0.192159	0.000155212	0.000155212
2	chr8:143502318:G:A	143502318	NA,A	NA,G	NA,1	NA,inf	NA,inf	NA,0.199013	0.000155211	0.000155211
2	chr8:144127372:T:C	144127372	NA,C	NA,T	NA,1	NA,inf	NA,inf	NA,0.189675	0.000155203	0.000155203
2	chr8:143492171:A:G	143492171	NA,G	NA,A	NA,1	NA,inf	NA,inf	NA,0.19158	0.000155164	0.000155164
2	chr8:144105743:T:C	144105743	NA,C	NA,T	NA,1	NA,-inf	NA,inf	NA,0.186428	0.000155153	0.000155153
2	chr8:144346436:G:A	144346436	NA,A	NA,G	NA,1	NA,inf	NA,inf	NA,0.196358	0.000155147	0.000155147
2	chr8:143776105:G:A	143776105	NA,A	NA,G	NA,1	NA,-inf	NA,inf	NA,0.204365	0.000155133	0.000155133
2	chr8:143874803:A:T	143874803	NA,T	NA,A	NA,1	NA,-inf	NA,inf	NA,0.195117	0.000155116	0.000155116
2	chr8:144216830:C:G	144216830	NA,G	NA,C	NA,1	NA,-inf	NA,inf	NA,0.198281	0.000155092	0.000155092
2	chr8:143701578:C:G	143701578	NA,G	NA,C	NA,1	NA,-inf	NA,inf	NA,0.196601	0.000154976	0.000154976
2	chr8:143922095:G:A	143922095	NA,A	NA,G	NA,1	NA,inf	NA,inf	NA,0.183839	0.00015497	0.00015497
2	chr8:144080211:C:G	144080211	NA,G	NA,C	NA,1	NA,inf	NA,inf	NA,0.183576	0.000154894	0.000154894
2	chr8:143461873:C:T	143461873	NA,T	NA,C	NA,1	NA,inf	NA,inf	NA,0.194934	0.000154893	0.000154893
2	chr8:143741249:G:T	143741249	NA,T	NA,G	NA,1	NA,inf	NA,inf	NA,0.194708	0.000154883	0.000154883
2	chr8:143726269:C:T	143726269	NA,T	NA,C	NA,1	NA,inf	NA,inf	NA,0.187864	0.00015485	0.00015485
2	chr8:144399768:A:G	144399768	NA,G	NA,A	NA,1	NA,-inf	NA,inf	NA,0.193239	0.00015481	0.00015481
2	chr8:144302114:C:T	144302114	NA,T	NA,C	NA,1	NA,inf	NA,inf	NA,0.186719	0.000154793	0.000154793
2	chr8:143775324:G:A	143775324	NA,A	NA,G	NA,1	NA,-inf	NA,inf	NA,0.20168	0.000154774	0.000154774
2	chr8:144058383:G:A	144058383	NA,A	NA,G	NA,1	NA,inf	NA,inf	NA,0.187777	0.000154654	0.000154654
2	chr8:143795693:C:T	143795693	NA,T	NA,C	NA,1	NA,-inf	NA,inf	NA,0.19399	0.000154604	0.000154604
2	chr8:144254671:G:A	144254671	NA,A	NA,G	NA,1	NA,-inf	NA,inf	NA,0.191096	0.000154599	0.000154599
2	chr8:144280826:C:T	144280826	NA,T	NA,C	NA,1	NA,-inf	NA,inf	NA,0.191691	0.000154575	0.000154575
2	chr8:143787141:C:T	143787141	NA,T	NA,C	NA,1	NA,-inf	NA,inf	NA,0.197157	0.000154505	0.000154505
2	chr8:144109587:T:G	144109587	NA,G	NA,T	NA,1	NA,inf	NA,inf	NA,0.18742	0.000154487	0.000154487
2	chr8:144204510:C:T	144204510	NA,T	NA,C	NA,1	NA,-inf	NA,inf	NA,0.192967	0.00015438	0.00015438
2	chr8:144134779:G:A	144134779	NA,A	NA,G	NA,1	NA,inf	NA,inf	NA,0.183506	0.00015435	0.00015435
2	chr8:143774989:C:T	143774989	NA,T	NA,C	NA,1	NA,inf	NA,inf	NA,0.181835	0.000154328	0.000154328
2	chr8:144397077:G:C	144397077	NA,C	NA,G	NA,1	NA,-inf	NA,inf	NA,0.188722	0.0001542	0.0001542
2	chr8:143560070:T:C	143560070	C,NA	T,NA	1,NA	inf,NA	inf,NA	1.30386,NA	0.000154191	0.000154191
2	chr8:144382627:G:C	144382627	NA,C	NA,G	NA,1	NA,-inf	NA,inf	NA,0.188357	0.00015416	0.00015416
2	chr8:143521495:C:A	143521495	NA,A	NA,C	NA,1	NA,-inf	NA,inf	NA,0.192923	0.00015414	0.00015414
2	chr8:143890021:C:T	143890021	NA,T	NA,C	NA,1	NA,inf	NA,inf	NA,0.181919	0.000154077	0.000154077
2	chr8:144418261:G:A	144418261	NA,A	NA,G	NA,1	NA,-inf	NA,inf	NA,0.187542	0.000154056	0.000154056
2	chr8:143882132:C:T	143882132	NA,T	NA,C	NA,1	NA,-inf	NA,inf	NA,0.190462	0.00015403	0.00015403
2	chr8:144134167:A:G	144134167	NA,G	NA,A	NA,1	NA,-inf	NA,inf	NA,0.191401	0.000154024	0.000154024
2	chr8:144396562:C:T	144396562	NA,T	NA,C	NA,1	NA,-inf	NA,inf	NA,0.192019	0.000153917	0.000153917
2	chr8:144219927:C:A	144219927	NA,A	NA,C	NA,1	NA,-inf	NA,inf	NA,0.188493	0.000153791	0.000153791
2	chr8:143503750:G:A	143503750	NA,A	NA,G	NA,1	NA,-inf	NA,inf	NA,0.190007	0.000153749	0.000153749
2	chr8:143924064:C:T	143924064	NA,T	NA,C	NA,1	NA,inf	NA,inf	NA,0.174825	0.000153746	0.000153746
2	chr8:143696709:G:A	143696709	NA,A	NA,G	NA,1	NA,-inf	NA,inf	NA,0.191085	0.000153733	0.000153733
2	chr8:143776101:T:C	143776101	NA,C	NA,T	NA,1	NA,-inf	NA,inf	NA,0.193675	0.000153724	0.000153724
2	chr8:144328796:G:A	144328796	NA,A	NA,G	NA,1	NA,inf	NA,inf	NA,0.177867	0.000153543	0.000153543
2	chr8:144059041:C:T	144059041	NA,T	NA,C	NA,1	NA,inf	NA,inf	NA,0.179336	0.000153532	0.000153532
2	chr8:143686002:A:T	143686002	NA,T	NA,A	NA,1	NA,inf	NA,inf	NA,0.180954	0.000153464	0.000153464
2	chr8:143895407:G:T	143895407	NA,T	NA,G	NA,1	NA,inf	NA,inf	NA,0.180222	0.000153442	0.000153442
2	chr8:143785107:CTCTT:C	143785107	NA,C	NA,CTCTT	NA,1	NA,inf	NA,inf	NA,0.174257	0.000153415	0.000153415
2	chr8:143444099:C:T	143444099	T,T	C,C	1,1	-inf,-inf	inf,inf	0.145015,1.49094	0.000153342	0.000153342
2	chr8:143775869:T:C	143775869	NA,C	NA,T	NA,1	NA,inf	NA,inf	NA,0.176901	0.00015333	0.00015333
2	chr8:143884700:T:C	143884700	NA,C	NA,T	NA,1	NA,inf	NA,inf	NA,0.171605	0.000153327	0.000153327
2	chr8:144076742:A:G	144076742	NA,G	NA,A	NA,1	NA,inf	NA,inf	NA,0.17594	0.00015328	0.00015328
2	chr8:144244864:G:A	144244864	NA,A	NA,G	NA,1	NA,-inf	NA,inf	NA,0.183762	0.000153253	0.000153253
```
