## Supplementary material for "Characterization of shared and ancestry-specific signals driving complex traits using multi-ancestry fine-mapping": susiex_nc3.cs80.snp

```
BP	SNP	PIP(CS1)	LogBF(CS1,Pop1)	LogBF(CS1,Pop2)	PIP(CS2)	LogBF(CS2,Pop1)	LogBF(CS2,Pop2)
143422439	chr8:143422439:G:C	1.04516e-17	-2.10817	-1.21935	1.84822e-05	-2.04227	-1.21457
143422749	chr8:143422749:T:C	2.11242e-17	-2.10887	-0.514989	3.46732e-05	-2.11805	-0.509624
143422789	chr8:143422789:C:T	1.52983e-17	-2.10656	-0.839977	2.4039e-05	-2.1243	-0.869668
143423036	chr8:143423036:ACCT:A	1.41486e-17	-1.84142	-1.18325	1.76368e-05	-2.12046	-1.18319
143423556	chr8:143423556:A:G	1.92117e-17	-1.97384	-0.744922	5.28251e-05	-1.50352	-0.70313
143423610	chr8:143423610:G:A	1.55461e-17	-2.00492	-0.925549	3.92671e-05	-1.59675	-0.9065
143423615	chr8:143423615:G:C	1.35198e-17	-1.94525	-1.12488	1.93862e-05	-2.08682	-1.12226
143423740	chr8:143423740:G:A	3.17546e-16	-3.51524e-10	0.0863462	0.000529126	-3.51524e-10	0.0975863
143423906	chr8:143423906:G:T	9.08241e-16	-3.51524e-10	1.13723	0.00163532	-3.51524e-10	1.22596
143424029	chr8:143424029:C:T	1.46277e-17	-2.11987	-0.871492	2.43762e-05	-2.08768	-0.892355
143424611	chr8:143424611:G:A	1.01619e-16	-3.51524e-10	-1.05305	0.000166804	-3.51524e-10	-1.05682
143424786	chr8:143424786:C:T	1.0168e-17	-2.12602	-1.22902	1.69799e-05	-2.1123	-1.22931
143424867	chr8:143424867:T:C	8.51981e-17	-3.51524e-10	-1.2293	0.000140422	-3.51524e-10	-1.22899
143425498	chr8:143425498:A:T	3.26058e-17	-1.24719	-0.942598	6.15639e-05	-1.09484	-0.958725
143425571	chr8:143425571:T:TC	2.14741e-17	-2.05795	-0.549475	4.35602e-05	-1.7758	-0.623696
143426172	chr8:143426172:C:T	1.49751e-17	-2.08746	-0.880432	2.74685e-05	-2.0195	-0.841106
143426509	chr8:143426509:C:T	1.62153e-16	-3.51524e-10	-0.585736	0.00026691	-3.51524e-10	-0.586729
143426520	chr8:143426520:TCACCTGCCTGCTC:T	3.12212e-17	-1.62066	-0.61252	4.74962e-05	-1.7105	-0.602494
143426598	chr8:143426598:C:T	1.13531e-17	-2.0664	-1.17838	2.08465e-05	-1.97397	-1.16248
143426757	chr8:143426757:G:A	2.42002e-16	-0.18533	-2.67879e-10	0.000259127	-0.616323	-2.67879e-10
143426878	chr8:143426878:C:A	8.52069e-17	-3.51524e-10	-1.2292	0.000140428	-3.51524e-10	-1.22895
143426999	chr8:143426999:A:G	2.67328e-17	-1.83645	-0.551938	6.75101e-05	-1.43555	-0.525812
143427111	chr8:143427111:C:T	1.3497e-16	-3.51524e-10	-0.769228	0.000221836	-3.51524e-10	-0.771701
143427366	chr8:143427366:C:T	1.87041e-17	-2.06026	-0.685278	4.55682e-05	-1.71568	-0.638752
143427438	chr8:143427438:C:T	2.11233e-16	-3.51524e-10	-0.321314	0.000365021	-3.51524e-10	-0.273685
143427537	chr8:143427537:C:T	1.15395e-17	-2.12658	-1.10192	1.96004e-05	-2.09059	-1.1075
143427614	chr8:143427614:T:C	1.07756e-17	-2.11673	-1.18026	1.87785e-05	-2.04864	-1.19228
143427634	chr8:143427634:G:T	3.42181e-16	-3.51524e-10	0.161063	0.000582779	-3.51524e-10	0.194167
143427695	chr8:143427695:T:C	1.02299e-17	-2.12661	-1.22235	1.69017e-05	-2.12103	-1.2252
143427853	chr8:143427853:G:A	1.09292e-17	-2.11527	-1.16757	1.90891e-05	-2.04342	-1.1811
143427889	chr8:143427889:A:G	2.38047e-16	-3.51524e-10	-0.201811	0.000398618	-3.51524e-10	-0.185638
143428334	chr8:143428334:C:A	3.49852e-17	-2.11935	-2.67879e-10	5.81044e-05	-2.1114	-2.67879e-10
143428513	chr8:143428513:T:G	4.63393e-17	-1.83829	-2.67879e-10	6.44471e-05	-2.0078	-2.67879e-10
143428684	chr8:143428684:G:A	2.13291e-16	-3.51524e-10	-0.311619	0.000368843	-3.51524e-10	-0.263269
143429029	chr8:143429029:G:A	1.06186e-17	-2.12532	-1.18635	1.81656e-05	-2.07622	-1.1979
143429115	chr8:143429115:A:T	1.09197e-17	-2.12442	-1.15929	1.86445e-05	-2.0743	-1.17379
143429219	chr8:143429219:C:G	1.48902e-16	-3.51524e-10	-0.670992	0.000239749	-3.51524e-10	-0.694047
143429368	chr8:143429368:C:A	1.46975e-16	-0.334852	-0.349162	9.25472e-05	-1.33685	-0.309069
143429585	chr8:143429585:C:T	9.65639e-17	-3.51524e-10	-1.10407	0.000158242	-3.51524e-10	-1.10951
143429825	chr8:143429825:A:G	2.46634e-16	-3.51524e-10	-0.166371	0.000411279	-3.51524e-10	-0.154369
143429956	chr8:143429956:G:A	9.77482e-17	-3.51524e-10	-1.09188	0.000160485	-3.51524e-10	-1.09544
143430014	chr8:143430014:G:A	8.86437e-17	-3.51524e-10	-1.18965	0.000144819	-3.51524e-10	-1.19816
143430581	chr8:143430581:C:T	1.75912e-16	-3.51524e-10	-0.504293	0.000289992	-3.51524e-10	-0.503787
143430595	chr8:143430595:A:T	2.1253e-17	-1.59701	-1.02077	3.08134e-05	-1.7235	-1.02219
143430616	chr8:143430616:T:C	1.11613e-16	-3.51524e-10	-0.959243	0.00019076	-3.51524e-10	-0.922627
143430794	chr8:143430794:G:A	9.77523e-17	-3.51524e-10	-1.09184	0.000161037	-3.51524e-10	-1.09201
143430840	chr8:143430840:A:G	5.4704e-17	-1.67234	-2.67879e-10	7.87332e-05	-1.80758	-2.67879e-10
143431033	chr8:143431033:C:G	1.11716e-16	-3.51524e-10	-0.958315	0.000179201	-3.51524e-10	-0.985134
143431204	chr8:143431204:G:T	3.47742e-17	-2.1254	-2.67879e-10	6.14821e-05	-2.05489	-2.67879e-10
143431350	chr8:143431350:G:C	4.35904e-17	-1.34017	-0.559266	6.4408e-05	-1.45906	-0.549341
143431408	chr8:143431408:CGGCTTGTGGGGGGCCGCGGAGAGCGCAGGACTGTGGGGGTCGCGGGACAACGCGGGTGGGTGCGAGCGGCGGGGGCGGGGCCCACGGGCTGGCAGCCCCTCAG:C	3.56264e-17	-1.93734	-0.163854	0.000104318	-1.42874	-0.0974617
143431603	chr8:143431603:G:C	7.91747e-17	-1.30262	-2.67879e-10	6.49639e-05	-1.99981	-2.67879e-10
143431846	chr8:143431846:AT:A	4.13507e-17	-1.95219	-2.67879e-10	7.45081e-05	-1.86273	-2.67879e-10
143431946	chr8:143431946:C:T	3.1903e-17	-1.98706	-0.224518	8.87374e-05	-1.52968	-0.15828
143432213	chr8:143432213:A:G	1.84804e-17	-2.07888	-0.67869	3.52706e-05	-2.00011	-0.610481
143432480	chr8:143432480:C:T	8.64988e-17	-3.51524e-10	-1.21415	0.000142601	-3.51524e-10	-1.21359
143432488	chr8:143432488:A:G	1.83969e-17	-2.07509	-0.687001	3.51191e-05	-1.99568	-0.619218
143432803	chr8:143432803:CAG:C	2.05972e-17	-2.10312	-0.546002	3.69248e-05	-2.04679	-0.517967
143432994	chr8:143432994:C:T	8.84211e-17	-3.51524e-10	-1.19217	0.000145335	-3.51524e-10	-1.1946
143433397	chr8:143433397:G:T	1.96435e-17	-2.06588	-0.630656	3.76571e-05	-1.98671	-0.558404
143433469	chr8:143433469:C:T	1.52482e-17	-2.04345	-0.906367	2.91369e-05	-1.94312	-0.858512
143433584	chr8:143433584:G:A	2.94978e-16	-3.51524e-10	0.0126225	0.000534352	-3.51524e-10	0.107415
143433605	chr8:143433605:C:T	8.58814e-17	-3.51524e-10	-1.22131	0.000141521	-3.51524e-10	-1.2212
143433629	chr8:143433629:C:T	7.1215e-17	-1.40857	-2.67879e-10	9.38979e-05	-1.63143	-2.67879e-10
143433938	chr8:143433938:A:T	9.57339e-17	-3.51524e-10	-1.11271	0.000156891	-3.51524e-10	-1.11809
143433964	chr8:143433964:G:A	1.55217e-17	-2.075	-0.857038	2.96773e-05	-1.98283	-0.800433
143434425	chr8:143434425:T:G	8.86526e-17	-3.51524e-10	-1.18955	0.000145996	-3.51524e-10	-1.19006
143434558	chr8:143434558:T:A	5.929e-17	-0.550106	-1.04173	3.26301e-05	-1.66217	-1.02624
143434742	chr8:143434742:T:C	1.20275e-16	-3.51524e-10	-0.884496	0.000198727	-3.51524e-10	-0.88171
143434906	chr8:143434906:T:C	1.02385e-16	-3.51524e-10	-1.04554	0.000171147	-3.51524e-10	-1.03112
143434956	chr8:143434956:C:A	3.94681e-17	-1.63072	-0.368061	4.24111e-05	-2.08487	-0.341359
143435078	chr8:143435078:A:C	3.8219e-17	-2.03095	-2.67879e-10	8.08067e-05	-1.78158	-2.67879e-10
143435163	chr8:143435163:G:A	3.84495e-17	-2.02493	-2.67879e-10	8.16168e-05	-1.77161	-2.67879e-10
143435331	chr8:143435331:G:A	1.06036e-16	-1.0105	-2.67879e-10	9.7689e-05	-1.59185	-2.67879e-10
143435463	chr8:143435463:C:T	8.96323e-17	-3.51524e-10	-1.17856	0.000147765	-3.51524e-10	-1.17802
143435491	chr8:143435491:G:A	8.53637e-17	-3.51524e-10	-1.22736	0.000140601	-3.51524e-10	-1.22772
143435575	chr8:143435575:C:T	1.86818e-17	-1.62306	-1.12366	3.21337e-05	-1.58591	-1.11783
143435647	chr8:143435647:G:A	1.23725e-15	-3.51524e-10	1.44637	0.00243439	-3.51524e-10	1.62381
143435722	chr8:143435722:G:A	1.97255e-17	-1.57867	-1.11369	5.8579e-05	-0.99219	-1.11108
143435745	chr8:143435745:C:T	1.12125e-16	-3.51524e-10	-0.954664	0.000196866	-3.51524e-10	-0.891118
143435879	chr8:143435879:C:T	1.90912e-17	-1.83346	-0.891591	2.42972e-05	-2.12095	-0.862331
143435914	chr8:143435914:C:T	1.55274e-17	-2.0096	-0.922071	2.41979e-05	-2.06028	-0.927092
143436178	chr8:143436178:A:G	1.09658e-17	-2.11162	-1.16787	2.10639e-05	-1.9764	-1.14968
143436354	chr8:143436354:G:A	7.78899e-16	-3.51524e-10	0.983603	0.001511	-3.51524e-10	1.14689
143436405	chr8:143436405:C:CT	1.02152e-16	-3.51524e-10	-1.04782	0.00016913	-3.51524e-10	-1.04297
143436477	chr8:143436477:T:A	1.35613e-16	-0.17627	-0.588199	8.31346e-05	-1.19359	-0.559592
143436551	chr8:143436551:T:C	1.25893e-17	-2.0907	-1.05073	2.56692e-05	-1.9089	-1.01945
143436610	chr8:143436610:C:T	1.82356e-16	-3.51524e-10	-0.468316	0.000315044	-3.51524e-10	-0.42093
143437067	chr8:143437067:C:T	1.79964e-17	-1.72522	-1.05889	2.07133e-05	-2.10667	-1.0362
143437734	chr8:143437734:G:A	8.5258e-17	-3.51524e-10	-1.2286	0.000140689	-3.51524e-10	-1.22709
143437977	chr8:143437977:G:A	2.05195e-17	-1.64363	-1.00927	2.25821e-05	-2.07323	-0.983253
143438092	chr8:143438092:G:A	1.63325e-16	-3.51524e-10	-0.578534	0.000268366	-3.51524e-10	-0.581289
143438454	chr8:143438454:T:A	1.03303e-16	-3.51524e-10	-1.03662	0.000171616	-3.51524e-10	-1.02838
143438498	chr8:143438498:C:T	2.01951e-16	0.0321159	-0.39837	0.000116493	-1.04691	-0.368906
143438540	chr8:143438540:T:C	1.78825e-16	0.0444396	-0.532312	0.000102955	-1.03663	-0.502722
143438916	chr8:143438916:C:T	1.5033e-16	-3.51524e-10	-0.661446	0.000251282	-3.51524e-10	-0.647066
143439254	chr8:143439254:T:C	1.43623e-16	-3.51524e-10	-0.707083	0.000239942	-3.51524e-10	-0.693245
143439395	chr8:143439395:C:T	1.81981e-16	-3.51524e-10	-0.470373	0.000298651	-3.51524e-10	-0.474366
143439746	chr8:143439746:C:T	1.17888e-16	-3.51524e-10	-0.904546	0.000195637	-3.51524e-10	-0.897383
143440218	chr8:143440218:A:T	1.1806e-17	-1.98067	-1.225	2.57007e-05	-1.70524	-1.22188
143440287	chr8:143440287:G:A	3.47244e-17	-2.12683	-2.67879e-10	5.84602e-05	-2.10529	-2.67879e-10
143440848	chr8:143440848:G:A	1.30079e-17	-2.06748	-1.04124	2.71002e-05	-1.86505	-1.00905
143441153	chr8:143441153:G:A	1.28405e-17	-2.07481	-1.04686	2.65631e-05	-1.87903	-1.01509
143441319	chr8:143441319:C:T	2.02515e-17	-2.05871	-0.607341	4.31747e-05	-1.87044	-0.537949
143441605	chr8:143441605:G:A	6.01571e-16	-3.51524e-10	0.725267	0.00115575	-3.51524e-10	0.878867
143441769	chr8:143441769:A:C	3.64116e-17	-2.07939	-2.67879e-10	0.000109033	-1.48199	-2.67879e-10
143441926	chr8:143441926:G:T	1.04416e-16	-3.51524e-10	-1.0259	0.000173003	-3.51524e-10	-1.02033
143442118	chr8:143442118:C:G	3.07226e-16	-3.51524e-10	0.0533056	0.000553073	-3.51524e-10	0.141849
143442968	chr8:143442968:G:A	4.6859e-17	-1.82714	-2.67879e-10	8.32655e-05	-1.75161	-2.67879e-10
143443222	chr8:143443222:T:C	1.29832e-16	-3.51524e-10	-0.808036	0.000212766	-3.51524e-10	-0.813447
143443464	chr8:143443464:A:T	8.72666e-17	-3.51524e-10	-1.20531	0.000144802	-3.51524e-10	-1.19827
143443498	chr8:143443498:A:G	8.654e-17	-3.51524e-10	-1.21367	0.000143407	-3.51524e-10	-1.20796
143444099	chr8:143444099:C:T	9.99928e-17	-1.91754	0.848361	0.000153342	-2.06864	0.927675
143444735	chr8:143444735:C:T	2.43821e-17	-2.08453	-0.395892	5.1111e-05	-1.91987	-0.319774
143445921	chr8:143445921:C:T	2.21849e-17	-2.05324	-0.521625	4.77708e-05	-1.85675	-0.450482
143446418	chr8:143446418:A:G	3.01498e-16	-3.51524e-10	0.0344863	0.000511362	-3.51524e-10	0.0634358
143446739	chr8:143446739:T:C	2.20567e-17	-1.86451	-0.716157	2.90184e-05	-2.12649	-0.679218
143446819	chr8:143446819:G:A	1.49794e-16	-3.51524e-10	-0.665014	0.00025727	-3.51524e-10	-0.623515
143447004	chr8:143447004:G:A	2.73571e-17	-1.65016	-0.715139	4.00313e-05	-1.84115	-0.642828
143447058	chr8:143447058:G:A	2.67585e-17	-2.02994	-0.357488	5.91868e-05	-1.81689	-0.27605
143447137	chr8:143447137:A:G	1.25841e-16	-3.51524e-10	-0.839258	0.00020969	-3.51524e-10	-0.828009
143447385	chr8:143447385:G:A	3.54749e-17	-2.10545	-2.67879e-10	5.76343e-05	-2.11952	-2.67879e-10
143447644	chr8:143447644:G:A	4.02644e-17	-1.97881	-2.67879e-10	7.04706e-05	-1.91845	-2.67879e-10
143447723	chr8:143447723:G:A	1.21919e-17	-1.98549	-1.18801	2.19905e-05	-1.90769	-1.17534
143447987	chr8:143447987:G:A	1.39796e-16	-3.51524e-10	-0.734091	0.000228575	-3.51524e-10	-0.741775
143448047	chr8:143448047:C:A	2.43456e-16	-3.51524e-10	-0.179342	0.000421529	-3.51524e-10	-0.129753
143448050	chr8:143448050:G:A	1.22924e-16	-3.51524e-10	-0.862712	0.000203224	-3.51524e-10	-0.85933
143448219	chr8:143448219:C:T	1.15196e-16	-3.51524e-10	-0.92764	0.000191831	-3.51524e-10	-0.917026
143448481	chr8:143448481:A:G	1.37839e-17	-2.08258	-0.968192	2.83983e-05	-1.89632	-0.93099
143448592	chr8:143448592:C:T	1.04355e-16	-3.51524e-10	-1.02648	0.000170812	-3.51524e-10	-1.03307
143448655	chr8:143448655:T:C	1.38335e-17	-1.81996	-1.22723	2.15197e-05	-1.87784	-1.22683
143448687	chr8:143448687:C:T	1.43801e-17	-1.82999	-1.17844	2.19699e-05	-1.90956	-1.17441
143448738	chr8:143448738:C:A	1.71918e-16	0.0596399	-0.586899	9.81443e-05	-1.02894	-0.558259
143448771	chr8:143448771:G:A	1.42006e-17	-2.08324	-0.937758	2.92316e-05	-1.90035	-0.898039
143448923	chr8:143448923:C:T	1.57365e-16	-3.51524e-10	-0.615712	0.000267474	-3.51524e-10	-0.584617
143449556	chr8:143449556:C:T	1.4513e-17	-2.07128	-0.92796	3.03707e-05	-1.87255	-0.88761
143449643	chr8:143449643:C:G	7.42808e-16	-3.51524e-10	0.93616	0.00144445	-3.51524e-10	1.10184
143449688	chr8:143449688:A:C	5.24863e-17	-1.96093	0.247201	0.000104662	-1.8757	0.352798
143449689	chr8:143449689:G:A	5.41802e-17	-1.98249	0.300525	0.000107625	-1.90285	0.407856
143449857	chr8:143449857:G:C	1.13996e-16	-3.51524e-10	-0.938117	0.000189122	-3.51524e-10	-0.931248
143450241	chr8:143450241:A:G	1.44739e-17	-2.05387	-0.948059	3.0308e-05	-1.85327	-0.908955
143450404	chr8:143450404:C:T	1.45556e-16	-3.51524e-10	-0.693716	0.000246882	-3.51524e-10	-0.664732
143450666	chr8:143450666:C:T	1.44162e-17	-2.06459	-0.941335	3.00215e-05	-1.86985	-0.901873
143450729	chr8:143450729:G:A	1.28882e-15	1.4872	-2.67879e-10	0.000564254	0.161864	-2.67879e-10
143450730	chr8:143450730:A:T	1.28586e-15	1.48491	-2.67879e-10	0.000562634	0.158989	-2.67879e-10
143450761	chr8:143450761:T:G	1.49197e-17	-2.05922	-0.912371	3.12813e-05	-1.85959	-0.871031
143451084	chr8:143451084:A:T	1.54984e-16	-3.51524e-10	-0.630953	0.000258882	-3.51524e-10	-0.617269
143451162	chr8:143451162:G:A	1.81741e-16	-3.51524e-10	-0.471695	0.000303729	-3.51524e-10	-0.457505
143451212	chr8:143451212:G:A	3.47719e-17	-2.12547	-2.67879e-10	6.35791e-05	-2.02136	-2.67879e-10
143451263	chr8:143451263:G:C	1.51493e-17	-2.03399	-0.922329	3.2446e-05	-1.81238	-0.881681
143451267	chr8:143451267:A:G	3.13882e-17	-2.01994	-0.207902	6.95409e-05	-1.81185	-0.119872
143451771	chr8:143451771:G:A	1.15765e-17	-2.11891	-1.10639	2.01771e-05	-2.0502	-1.11889
143451995	chr8:143451995:C:CCCCA	1.30959e-16	-3.51524e-10	-0.79939	0.000222268	-3.51524e-10	-0.769758
143452084	chr8:143452084:G:A	2.30369e-17	-1.37508	-1.1621	9.09843e-05	-0.502225	-1.16073
143452149	chr8:143452149:C:G	1.99838e-16	-3.51524e-10	-0.376771	0.000346413	-3.51524e-10	-0.326011
143452182	chr8:143452182:G:A	3.58219e-16	0.617702	-0.410834	0.00018388	-0.574842	-0.384518
143452222	chr8:143452222:A:T	1.00858e-16	-3.51524e-10	-1.06056	0.000167099	-3.51524e-10	-1.05505
143452241	chr8:143452241:C:T	1.28671e-16	-3.51524e-10	-0.817021	0.000210855	-3.51524e-10	-0.82247
143452247	chr8:143452247:C:T	1.06409e-17	-2.0804	-1.22917	2.13245e-05	-1.88454	-1.22925
143452422	chr8:143452422:C:T	1.73659e-17	-1.67863	-1.14114	2.56223e-05	-1.7936	-1.13657
143452456	chr8:143452456:G:A	9.71088e-17	-3.51524e-10	-1.09845	0.000160229	-3.51524e-10	-1.09704
143452575	chr8:143452575:C:A	1.74452e-17	-1.66027	-1.15495	2.66065e-05	-1.74201	-1.15047
143452641	chr8:143452641:C:T	1.53722e-17	-2.08866	-0.853061	3.17361e-05	-1.90692	-0.809261
143452754	chr8:143452754:C:T	9.00624e-17	-3.51524e-10	-1.17377	0.000149887	-3.51524e-10	-1.16376
143453115	chr8:143453115:G:A	1.92825e-17	-2.11574	-0.599342	3.88436e-05	-1.96577	-0.548328
143453328	chr8:143453328:G:A	1.37815e-17	-2.09987	-0.951082	2.77759e-05	-1.93715	-0.912326
143453392	chr8:143453392:A:G	1.3808e-17	-2.09623	-0.952805	2.7994e-05	-1.9276	-0.914054
143453615	chr8:143453615:T:A	7.91005e-17	-1.82155	0.517991	0.000116745	-2.00355	0.589902
143453999	chr8:143453999:C:T	9.74262e-17	-3.51524e-10	-1.09518	0.000160307	-3.51524e-10	-1.09655
143455149	chr8:143455149:A:C	2.71236e-16	-3.51524e-10	-0.0712874	0.000445428	-3.51524e-10	-0.0746057
143455367	chr8:143455367:G:A	1.29396e-16	-3.51524e-10	-0.811402	0.000214979	-3.51524e-10	-0.803101
143455694	chr8:143455694:C:T	1.15281e-16	-3.51524e-10	-0.926907	0.000191262	-3.51524e-10	-0.919998
143455717	chr8:143455717:G:A	2.28319e-17	-2.0609	-0.485216	5.00074e-05	-1.84392	-0.417554
143456836	chr8:143456836:A:C	1.06988e-16	-3.51524e-10	-1.00156	0.00017657	-3.51524e-10	-0.999923
143457371	chr8:143457371:CTT:C	9.2225e-17	-3.51524e-10	-1.15005	0.000152339	-3.51524e-10	-1.14753
143457647	chr8:143457647:G:A	8.56785e-17	-3.51524e-10	-1.22368	0.000141671	-3.51524e-10	-1.22014
143457808	chr8:143457808:A:G	1.47405e-16	-3.51524e-10	-0.681091	0.000242257	-3.51524e-10	-0.683643
143457986	chr8:143457986:G:A	1.06549e-17	-2.08466	-1.2236	1.77436e-05	-2.0765	-1.22112
143458006	chr8:143458006:G:A	4.13831e-16	-3.51524e-10	0.351181	0.00069433	-3.51524e-10	0.369306
143458286	chr8:143458286:G:C	5.62015e-17	-1.64533	-2.67879e-10	7.99411e-05	-1.79235	-2.67879e-10
143458311	chr8:143458311:G:A	1.21742e-16	-3.51524e-10	-0.872374	0.000201715	-3.51524e-10	-0.866786
143458848	chr8:143458848:C:T	5.12337e-16	0.564704	-2.67879e-10	0.00034994	-0.315878	-2.67879e-10
143459351	chr8:143459351:T:C	1.34993e-16	-3.51524e-10	-0.769051	0.000224218	-3.51524e-10	-0.761021
143459767	chr8:143459767:GT:G	2.93573e-16	0.421646	-0.413797	0.000165199	-0.680166	-0.386323
143459926	chr8:143459926:C:T	3.04732e-16	0.50534	-0.460186	0.000167604	-0.618524	-0.433516
143460814	chr8:143460814:G:A	8.77144e-17	-3.51524e-10	-1.20019	0.000144844	-3.51524e-10	-1.19798
143460839	chr8:143460839:T:C	5.50569e-17	-1.66591	-2.67879e-10	8.39132e-05	-1.74386	-2.67879e-10
143460990	chr8:143460990:G:A	1.62308e-17	-1.67049	-1.21688	2.33674e-05	-1.81091	-1.21139
143461077	chr8:143461077:G:A	1.12726e-16	-3.51524e-10	-0.949314	0.000186597	-3.51524e-10	-0.944689
143461095	chr8:143461095:T:C	3.55588e-17	-1.98083	-0.12226	8.3273e-05	-1.7215	-0.0300169
143461456	chr8:143461456:T:C	2.2071e-16	-3.51524e-10	-0.277429	0.000368556	-3.51524e-10	-0.264048
143461631	chr8:143461631:C:T	1.0703e-16	-3.51524e-10	-1.00117	0.000175953	-3.51524e-10	-1.00343
143461746	chr8:143461746:T:G	1.22154e-16	-3.51524e-10	-0.868994	0.000201965	-3.51524e-10	-0.865546
143461806	chr8:143461806:G:A	6.01355e-17	-1.67009	0.0924137	8.24039e-05	-1.91582	0.153809
143461873	chr8:143461873:C:T	9.39838e-17	-3.51524e-10	-1.13116	0.000154893	-3.51524e-10	-1.13091
143462025	chr8:143462025:C:T	1.19606e-16	-0.290958	-0.599121	0.00011563	-0.90551	-0.517731
143462382	chr8:143462382:C:T	5.582e-16	-3.51524e-10	0.650439	0.00107588	-3.51524e-10	0.807252
143462713	chr8:143462713:C:T	3.31478e-16	-3.51524e-10	0.129285	0.000563383	-3.51524e-10	0.160319
143462811	chr8:143462811:G:A	2.10621e-16	-3.51524e-10	-0.324216	0.000385089	-3.51524e-10	-0.220166
143462883	chr8:143462883:G:A	3.65815e-17	-0.951449	-1.12329	4.65807e-05	-1.21373	-1.11872
143463532	chr8:143463532:G:A	7.22243e-16	-3.51524e-10	0.908083	0.00140279	-3.51524e-10	1.07258
143463835	chr8:143463835:C:T	3.22189e-16	-3.51524e-10	0.10086	0.000602181	-3.51524e-10	0.226916
143464414	chr8:143464414:C:T	2.35925e-16	-0.0421652	-0.168597	0.000166175	-0.986871	-0.0737277
143464897	chr8:143464897:G:A	4.8685e-17	-1.78891	-2.67879e-10	6.48288e-05	-2.00189	-2.67879e-10
143464934	chr8:143464934:G:A	8.15291e-17	-0.124397	-1.14892	6.18147e-05	-0.923064	-1.12644
143464972	chr8:143464972:GC:G	7.36852e-17	-0.217872	-1.1566	5.69663e-05	-0.996009	-1.13517
143466145	chr8:143466145:T:C	5.97964e-16	-3.51524e-10	0.719253	0.00108546	-3.51524e-10	0.816115
143466636	chr8:143466636:A:G	4.40052e-17	-0.663217	-1.22675	0.000102782	-0.315904	-1.22513
143466693	chr8:143466693:G:A	1.52863e-16	-3.51524e-10	-0.644736	0.000252519	-3.51524e-10	-0.642153
143467025	chr8:143467025:A:G	1.17588e-16	-3.51524e-10	-0.907089	0.000195214	-3.51524e-10	-0.899546
143467463	chr8:143467463:G:A	9.67358e-17	-3.51524e-10	-1.10229	0.000165254	-3.51524e-10	-1.06616
143467718	chr8:143467718:C:T	1.34617e-16	-3.51524e-10	-0.771846	0.000223647	-3.51524e-10	-0.763573
143467851	chr8:143467851:A:G	1.36804e-16	-3.51524e-10	-0.755732	0.000230166	-3.51524e-10	-0.734839
143467990	chr8:143467990:G:A	4.75302e-17	-1.11164	-0.701267	4.04852e-05	-1.79704	-0.675668
143468057	chr8:143468057:T:C	9.60161e-17	-3.51524e-10	-1.10976	0.000158772	-3.51524e-10	-1.10617
143468180	chr8:143468180:G:A	2.61087e-16	-3.51524e-10	-0.109423	0.000445778	-3.51524e-10	-0.0738199
143468251	chr8:143468251:C:T	9.73765e-16	-3.51524e-10	1.20689	0.00191031	-3.51524e-10	1.38138
143468716	chr8:143468716:T:C	1.75077e-16	-3.51524e-10	-0.509054	0.00031234	-3.51524e-10	-0.429548
143468823	chr8:143468823:G:T	3.31787e-16	-3.51524e-10	0.130216	0.000553699	-3.51524e-10	0.142981
143469673	chr8:143469673:GGGGA:G	4.13259e-16	-3.51524e-10	0.349797	0.000717097	-3.51524e-10	0.401571
143469863	chr8:143469863:C:T	3.10328e-17	-1.13692	-1.10232	0.000101917	-0.468633	-1.08085
143469906	chr8:143469906:A:T	1.55043e-16	-0.666078	0.0355028	0.000124972	-1.41218	0.0666313
143470132	chr8:143470132:C:A	9.9377e-17	-3.51524e-10	-1.07536	0.000163846	-3.51524e-10	-1.07471
143470350	chr8:143470350:C:T	6.30776e-17	-1.52991	-2.67879e-10	0.000110973	-1.46435	-2.67879e-10
143470548	chr8:143470548:G:A	3.8649e-16	-0.152426	0.435256	0.00029186	-0.964794	0.467427
143470574	chr8:143470574:C:T	1.18572e-16	-3.51524e-10	-0.898753	0.000201088	-3.51524e-10	-0.869897
143470766	chr8:143470766:G:A	3.56264e-17	-2.10119	-2.67879e-10	5.78543e-05	-2.11571	-2.67879e-10
143470924	chr8:143470924:C:T	1.4615e-16	-3.51524e-10	-0.689644	0.000240294	-3.51524e-10	-0.691779
143471031	chr8:143471031:C:T	3.47869e-17	-2.12504	-2.67879e-10	5.72307e-05	-2.12655	-2.67879e-10
143471295	chr8:143471295:C:T	1.94676e-17	-1.74686	-0.958669	2.37418e-05	-2.05682	-0.949589
143471300	chr8:143471300:G:C	1.29798e-16	-3.51524e-10	-0.8083	0.000220849	-3.51524e-10	-0.776164
143471308	chr8:143471308:T:C	3.16077e-17	-1.15287	-1.068	5.23449e-05	-1.16214	-1.05365
143471396	chr8:143471396:C:T	3.59291e-17	-2.09273	-2.67879e-10	5.7609e-05	-2.11996	-2.67879e-10
143471528	chr8:143471528:T:TGCCC	2.11083e-16	-3.51524e-10	-0.322026	0.000356791	-3.51524e-10	-0.29649
143471765	chr8:143471765:T:C	1.21411e-16	-3.51524e-10	-0.875097	0.000200334	-3.51524e-10	-0.873656
143471833	chr8:143471833:T:C	8.95133e-17	-3.51524e-10	-1.17989	0.000148039	-3.51524e-10	-1.17616
143471895	chr8:143471895:T:C	1.49684e-16	-3.51524e-10	-0.665749	0.000248137	-3.51524e-10	-0.65966
143471973	chr8:143471973:G:A	1.20281e-17	-2.11493	-1.07209	1.95333e-05	-2.12214	-1.07938
143472194	chr8:143472194:G:A	4.10844e-17	-1.95865	-2.67879e-10	8.7758e-05	-1.69906	-2.67879e-10
143472215	chr8:143472215:G:A	1.04871e-16	-3.51524e-10	-1.02155	0.000175342	-3.51524e-10	-1.0069
143472347	chr8:143472347:G:A	1.20003e-16	-3.51524e-10	-0.886762	0.00019975	-3.51524e-10	-0.876573
143472403	chr8:143472403:C:T	3.59281e-17	-2.09276	-2.67879e-10	5.80298e-05	-2.11268	-2.67879e-10
143472798	chr8:143472798:C:T	1.30007e-16	-3.51524e-10	-0.806691	0.000215066	-3.51524e-10	-0.802698
143472799	chr8:143472799:G:A	1.81026e-16	-3.51524e-10	-0.475638	0.0003054	-3.51524e-10	-0.452018
143472821	chr8:143472821:C:T	3.45889e-16	-3.51524e-10	0.171841	0.000603472	-3.51524e-10	0.229059
143472959	chr8:143472959:G:A	4.26458e-17	-1.92135	-2.67879e-10	6.78084e-05	-1.95695	-2.67879e-10
143473132	chr8:143473132:C:T	2.60967e-16	-3.51524e-10	-0.109884	0.000437712	-3.51524e-10	-0.0920809
143473146	chr8:143473146:G:A	1.0443e-17	-2.12505	-1.20329	1.88438e-05	-2.04286	-1.1946
143473672	chr8:143473672:C:G	8.74464e-17	-3.51524e-10	-1.20325	0.000144131	-3.51524e-10	-1.20292
143473839	chr8:143473839:C:T	1.26228e-15	1.4664	-2.67879e-10	0.000319476	-0.40696	-2.67879e-10
143473866	chr8:143473866:C:T	1.32843e-16	-1.26503	0.479917	0.000182825	-1.44283	0.477713
143474031	chr8:143474031:T:C	1.39266e-16	-3.51524e-10	-0.737891	0.000234824	-3.51524e-10	-0.714804
143474261	chr8:143474261:GCA:G	1.042e-16	-3.51524e-10	-1.02797	0.000170826	-3.51524e-10	-1.033
143474553	chr8:143474553:GGCTTCCAGGGAGGTAC:G	3.9686e-17	-1.99328	-2.67879e-10	5.74828e-05	-2.12216	-2.67879e-10
143474771	chr8:143474771:A:G	2.75731e-17	-1.49834	-0.859095	5.5543e-05	-1.30752	-0.848963
143474960	chr8:143474960:T:C	2.38339e-16	-3.51524e-10	-0.200585	0.00039624	-3.51524e-10	-0.191621
143475094	chr8:143475094:A:G	9.08984e-17	-0.845105	-0.31943	9.89223e-05	-1.30252	-0.276783
143475178	chr8:143475178:G:T	9.05614e-17	-3.51524e-10	-1.16825	0.0001532	-3.51524e-10	-1.14189
143475569	chr8:143475569:G:A	3.91294e-17	-2.0074	-2.67879e-10	6.19778e-05	-2.04687	-2.67879e-10
143475774	chr8:143475774:C:G	5.26608e-17	-1.71041	-2.67879e-10	8.21004e-05	-1.7657	-2.67879e-10
143475968	chr8:143475968:A:G	1.30198e-16	-3.51524e-10	-0.805224	0.000224861	-3.51524e-10	-0.758159
143476263	chr8:143476263:G:A	1.3157e-16	-3.51524e-10	-0.794741	0.00022526	-3.51524e-10	-0.756384
143476543	chr8:143476543:C:T	1.03539e-16	-3.51524e-10	-1.03433	0.000169968	-3.51524e-10	-1.03803
143476784	chr8:143476784:A:G	5.82183e-16	-3.51524e-10	0.692507	0.00106858	-3.51524e-10	0.800444
143476971	chr8:143476971:T:C	9.15397e-17	-3.51524e-10	-1.1575	0.000150157	-3.51524e-10	-1.16196
143476995	chr8:143476995:A:G	2.41373e-17	-1.33123	-1.15929	5.25786e-05	-1.04697	-1.16436
143477836	chr8:143477836:C:T	2.12326e-16	-1.0763	0.760146	0.00057047	-0.549197	0.722017
143477917	chr8:143477917:G:A	1.11661e-16	-3.51524e-10	-0.958809	0.000183557	-3.51524e-10	-0.961113
143478059	chr8:143478059:A:G	2.4172e-16	-3.51524e-10	-0.186499	0.000414109	-3.51524e-10	-0.147513
143478263	chr8:143478263:G:A	8.33009e-17	-1.25182	-2.67879e-10	0.000244253	-0.675438	-2.67879e-10
143478313	chr8:143478313:T:C	3.47234e-17	-2.12686	-2.67879e-10	7.24863e-05	-1.89024	-2.67879e-10
143478422	chr8:143478422:C:T	9.93276e-17	-3.51524e-10	-1.07585	0.00016438	-3.51524e-10	-1.07146
143478426	chr8:143478426:C:T	8.94135e-17	-3.51524e-10	-1.18101	0.000146758	-3.51524e-10	-1.18486
143478786	chr8:143478786:A:T	5.23323e-17	-1.71666	-2.67879e-10	7.79896e-05	-1.81707	-2.67879e-10
143479013	chr8:143479013:G:A	1.41203e-17	-1.80879	-1.21788	3.33355e-05	-1.45456	-1.21246
143479142	chr8:143479142:G:A	9.11888e-17	-3.51524e-10	-1.16135	0.000149874	-3.51524e-10	-1.16385
143479552	chr8:143479552:G:A	9.76164e-17	-3.51524e-10	-1.09323	0.000160107	-3.51524e-10	-1.0978
143479791	chr8:143479791:T:A	3.62939e-16	-3.51524e-10	0.219956	0.000682852	-3.51524e-10	0.352637
143479937	chr8:143479937:C:T	8.92695e-17	-3.51524e-10	-1.18262	0.000147308	-3.51524e-10	-1.18111
143479940	chr8:143479940:G:C	1.90487e-17	-1.51148	-1.2158	3.50806e-05	-1.40534	-1.21065
143480075	chr8:143480075:G:A	7.51412e-17	-1.35491	-2.67879e-10	0.000113844	-1.43881	-2.67879e-10
143480101	chr8:143480101:G:A	1.40436e-16	-3.51524e-10	-0.729529	0.000231042	-3.51524e-10	-0.73104
143480241	chr8:143480241:TG:T	1.67423e-15	-3.51524e-10	1.74883	0.00395105	-3.51524e-10	2.1081
143480277	chr8:143480277:A:C	1.43544e-16	-3.51524e-10	-0.707638	0.000246563	-3.51524e-10	-0.666025
143480359	chr8:143480359:T:C	1.85633e-16	-3.51524e-10	-0.450504	0.000338942	-3.51524e-10	-0.347813
143480433	chr8:143480433:C:T	4.78534e-16	-1.03253	1.52897	0.000651789	-1.28618	1.59226
143481030	chr8:143481030:G:T	3.50297e-16	-3.51524e-10	0.184503	0.000658002	-3.51524e-10	0.315567
143481141	chr8:143481141:G:A	2.95745e-16	-3.51524e-10	0.0152211	0.00052096	-3.51524e-10	0.0820317
143481234	chr8:143481234:G:A	3.11079e-16	-3.51524e-10	0.0657681	0.000581017	-3.51524e-10	0.191139
143481294	chr8:143481294:T:C	1.16439e-17	-2.05705	-1.16245	1.92408e-05	-2.05501	-1.1616
143481358	chr8:143481358:C:T	1.3632e-17	-2.10894	-0.95292	2.25523e-05	-2.1148	-0.943008
143481415	chr8:143481415:C:T	3.47381e-17	-2.12644	-2.67879e-10	8.23856e-05	-1.76223	-2.67879e-10
143481452	chr8:143481452:A:G	1.4239e-17	-2.12669	-0.891604	2.53902e-05	-2.07142	-0.867861
143481588	chr8:143481588:G:A	5.79858e-17	-0.471503	-1.14258	5.48369e-05	-1.02225	-1.14703
143481591	chr8:143481591:G:A	1.72647e-15	-3.51524e-10	1.77956	0.00409846	-3.51524e-10	2.14473
143481633	chr8:143481633:G:A	4.40952e-16	-0.832131	1.24679	0.000600845	-1.08292	1.30762
143481919	chr8:143481919:G:A	8.73874e-17	-3.51524e-10	-1.20393	0.000144149	-3.51524e-10	-1.20279
143482204	chr8:143482204:C:T	8.79186e-17	-3.51524e-10	-1.19787	0.00014451	-3.51524e-10	-1.2003
143482432	chr8:143482432:G:C	1.17999e-16	-3.51524e-10	-0.903598	0.000200857	-3.51524e-10	-0.871048
143482575	chr8:143482575:A:T	2.42875e-17	-2.09853	-0.385784	4.08948e-05	-2.1207	-0.341942
143482649	chr8:143482649:G:A	1.13353e-16	-3.51524e-10	-0.943773	0.000192559	-3.51524e-10	-0.913241
143482767	chr8:143482767:C:T	8.8834e-17	-3.51524e-10	-1.18751	0.000145958	-3.51524e-10	-1.19032
143482853	chr8:143482853:C:T	8.68129e-17	-3.51524e-10	-1.21052	0.000142771	-3.51524e-10	-1.2124
143483297	chr8:143483297:T:C	8.68798e-17	-3.51524e-10	-1.20975	0.000142878	-3.51524e-10	-1.21165
143483352	chr8:143483352:T:C	8.60509e-17	-3.51524e-10	-1.21934	0.000141591	-3.51524e-10	-1.2207
143483510	chr8:143483510:A:G	2.84431e-16	0.437372	-0.46116	0.000475553	0.427584	-0.436748
143483545	chr8:143483545:C:T	4.12749e-16	-3.51524e-10	0.348561	0.000781105	-3.51524e-10	0.487068
143483735	chr8:143483735:A:G	1.24772e-17	-1.93083	-1.21955	2.05178e-05	-1.93286	-1.21948
143483855	chr8:143483855:T:C	3.8211e-16	-3.51524e-10	0.271431	0.000720833	-3.51524e-10	0.406766
143483873	chr8:143483873:A:G	3.81816e-16	-3.51524e-10	0.27066	0.000720249	-3.51524e-10	0.405956
143483993	chr8:143483993:G:A	1.64997e-15	-3.51524e-10	1.73424	0.00390469	-3.51524e-10	2.09629
143484251	chr8:143484251:T:TC	8.78391e-17	-3.51524e-10	-1.19877	0.000144384	-3.51524e-10	-1.20116
143484613	chr8:143484613:C:T	8.88309e-17	-3.51524e-10	-1.18754	0.000145954	-3.51524e-10	-1.19035
143484622	chr8:143484622:C:T	2.99981e-16	-3.51524e-10	0.0294428	0.000564048	-3.51524e-10	0.161499
143484623	chr8:143484623:G:A	2.39693e-16	-3.51524e-10	-0.194917	0.000419472	-3.51524e-10	-0.134645
143484678	chr8:143484678:G:A	1.17422e-16	-3.51524e-10	-0.908503	0.000199836	-3.51524e-10	-0.876145
143484790	chr8:143484790:A:G	8.87364e-17	-3.51524e-10	-1.18861	0.000146432	-3.51524e-10	-1.18708
143484799	chr8:143484799:C:T	3.01146e-16	-0.984979	1.0183	0.000403451	-1.253	1.07942
143485119	chr8:143485119:A:G	8.52022e-17	-3.51524e-10	-1.22925	0.000140392	-3.51524e-10	-1.2292
143485169	chr8:143485169:A:G	3.79711e-16	-3.51524e-10	0.265134	0.000719655	-3.51524e-10	0.405131
143485227	chr8:143485227:T:C	1.6129e-16	-3.51524e-10	-0.591074	0.000278221	-3.51524e-10	-0.545226
143486282	chr8:143486282:C:A	1.87145e-16	-0.41542	-0.0269734	0.000207941	-0.856493	0.0201052
143486386	chr8:143486386:T:C	1.10307e-16	-3.51524e-10	-0.971008	0.000183473	-3.51524e-10	-0.961575
143486415	chr8:143486415:G:A	9.04944e-17	-0.144851	-1.02414	8.57466e-05	-0.691256	-1.03099
143486647	chr8:143486647:T:C	8.95172e-17	-3.51524e-10	-1.17985	0.000147041	-3.51524e-10	-1.18293
143488520	chr8:143488520:CTCAGACACAGAACAGCACCCGCTACACGGCCCCATCACCACGAAGT:C	8.86122e-17	-3.51524e-10	-1.19001	0.000146174	-3.51524e-10	-1.18884
143488566	chr8:143488566:T:C	1.28707e-16	-3.51524e-10	-0.816742	0.000210461	-3.51524e-10	-0.824343
143488567	chr8:143488567:T:C	2.23312e-16	-0.733523	0.467817	0.000426303	-0.575295	0.456806
143488704	chr8:143488704:A:C	3.50694e-17	-2.11695	-2.67879e-10	9.11739e-05	-1.66087	-2.67879e-10
143488984	chr8:143488984:G:A	8.95624e-17	-3.51524e-10	-1.17934	0.000147116	-3.51524e-10	-1.18242
143489017	chr8:143489017:T:C	1.48858e-17	-2.12676	-0.847108	2.61906e-05	-2.08829	-0.819953
143489048	chr8:143489048:CA:C	2.4843e-16	-3.51524e-10	-0.159116	0.000435416	-3.51524e-10	-0.097338
143489125	chr8:143489125:G:A	8.82246e-17	-3.51524e-10	-1.19439	0.000145574	-3.51524e-10	-1.19296
143489258	chr8:143489258:C:T	8.8259e-17	-3.51524e-10	-1.194	0.000145632	-3.51524e-10	-1.19256
143489261	chr8:143489261:T:C	1.51338e-17	-2.12693	-0.830419	2.67503e-05	-2.08436	-0.802738
143489359	chr8:143489359:G:A	8.52583e-17	-3.51524e-10	-1.22859	0.000140463	-3.51524e-10	-1.2287
143489380	chr8:143489380:C:T	2.51877e-16	-3.51524e-10	-0.145337	0.00044163	-3.51524e-10	-0.0831678
143489421	chr8:143489421:G:C	3.32619e-16	-3.51524e-10	0.13272	0.000587866	-3.51524e-10	0.202858
143489429	chr8:143489429:C:T	1.32531e-16	-3.51524e-10	-0.78746	0.00021798	-3.51524e-10	-0.789239
143489581	chr8:143489581:C:T	8.97716e-17	-3.51524e-10	-1.17701	0.000147454	-3.51524e-10	-1.18012
143489671	chr8:143489671:C:G	1.49579e-17	-2.12645	-0.842586	2.6225e-05	-2.09158	-0.815346
143489713	chr8:143489713:T:G	8.84903e-17	-3.51524e-10	-1.19138	0.000145414	-3.51524e-10	-1.19405
143489832	chr8:143489832:G:A	8.67575e-17	-3.51524e-10	-1.21116	0.000142691	-3.51524e-10	-1.21296
143490178	chr8:143490178:G:A	8.64656e-17	-3.51524e-10	-1.21453	0.000143448	-3.51524e-10	-1.20767
143490555	chr8:143490555:C:T	4.57652e-17	-1.85075	-2.67879e-10	6.23524e-05	-2.04084	-2.67879e-10
143490818	chr8:143490818:A:G	8.9108e-17	-3.51524e-10	-1.18443	0.000148295	-3.51524e-10	-1.17444
143490885	chr8:143490885:T:C	1.83822e-17	-1.98051	-0.782388	3.06332e-05	-1.98571	-0.765844
143490907	chr8:143490907:AAAAT:A	2.7487e-17	-1.26292	-1.09764	5.28009e-05	-1.12699	-1.08012
143490953	chr8:143490953:G:A	3.16544e-17	-1.13968	-1.07972	6.13847e-05	-0.995407	-1.06107
143491125	chr8:143491125:T:C	2.94704e-16	-3.51524e-10	0.0116925	0.000553353	-3.51524e-10	0.142355
143491173	chr8:143491173:C:G	1.64393e-16	-3.51524e-10	-0.57202	0.00028485	-3.51524e-10	-0.521679
143491285	chr8:143491285:T:C	8.39767e-17	-0.830495	-0.413244	0.000140693	-0.849137	-0.377926
143491505	chr8:143491505:A:G	2.53625e-17	-1.90536	-0.535649	3.69874e-05	-2.07158	-0.491488
143491535	chr8:143491535:G:A	1.49875e-16	-3.51524e-10	-0.664478	0.00024818	-3.51524e-10	-0.659486
143491639	chr8:143491639:G:C	8.54161e-17	-3.51524e-10	-1.22674	0.000141559	-3.51524e-10	-1.22092
143491762	chr8:143491762:G:A	2.24039e-17	-1.71619	-0.848851	2.81075e-05	-2.00563	-0.831977
143491933	chr8:143491933:G:A	1.05216e-16	-3.51524e-10	-1.01826	0.0001745	-3.51524e-10	-1.01172
143491946	chr8:143491946:C:T	2.20381e-16	-3.51524e-10	-0.27892	0.000406722	-3.51524e-10	-0.165512
143491961	chr8:143491961:T:C	1.08044e-16	-0.309473	-0.682263	0.000190984	-0.264746	-0.656707
143492159	chr8:143492159:G:A	1.09002e-16	-3.51524e-10	-0.982916	0.000179221	-3.51524e-10	-0.98502
143492171	chr8:143492171:A:G	9.3957e-17	-3.51524e-10	-1.13144	0.000155164	-3.51524e-10	-1.12916
143492183	chr8:143492183:G:A	8.63598e-17	-3.51524e-10	-1.21576	0.000141927	-3.51524e-10	-1.21833
143492339	chr8:143492339:C:T	8.70221e-17	-3.51524e-10	-1.20812	0.000144395	-3.51524e-10	-1.20109
143492756	chr8:143492756:C:A	8.53473e-17	-3.51524e-10	-1.22755	0.00014056	-3.51524e-10	-1.228
143493395	chr8:143493395:C:T	8.73512e-17	-3.51524e-10	-1.20434	0.000145019	-3.51524e-10	-1.19678
143494107	chr8:143494107:G:A	4.65117e-17	-1.83457	-2.67879e-10	7.64797e-05	-1.83662	-2.67879e-10
143494500	chr8:143494500:C:A	9.16777e-17	-3.51524e-10	-1.156	0.000150464	-3.51524e-10	-1.15991
143494501	chr8:143494501:T:C	8.55458e-17	-3.51524e-10	-1.22523	0.000141421	-3.51524e-10	-1.2219
143494539	chr8:143494539:C:T	8.76605e-17	-3.51524e-10	-1.20081	0.000145603	-3.51524e-10	-1.19276
143494679	chr8:143494679:A:G	1.7679e-17	-2.04631	-0.755596	2.77451e-05	-2.11726	-0.733317
143495324	chr8:143495324:T:C	8.68242e-17	-3.51524e-10	-1.21039	0.000144015	-3.51524e-10	-1.20372
143495476	chr8:143495476:G:T	8.71146e-17	-3.51524e-10	-1.20705	0.000144569	-3.51524e-10	-1.19988
143495575	chr8:143495575:C:T	8.52088e-17	-3.51524e-10	-1.22917	0.000140411	-3.51524e-10	-1.22907
143495667	chr8:143495667:G:A	8.73885e-17	-3.51524e-10	-1.20391	0.000143814	-3.51524e-10	-1.20512
143495802	chr8:143495802:T:C	8.72525e-17	-3.51524e-10	-1.20547	0.000144835	-3.51524e-10	-1.19805
143495823	chr8:143495823:G:T	8.65089e-17	-3.51524e-10	-1.21403	0.000143403	-3.51524e-10	-1.20798
143495885	chr8:143495885:A:G	9.21072e-17	-3.51524e-10	-1.15132	0.000151148	-3.51524e-10	-1.15538
143495891	chr8:143495891:T:C	8.73432e-17	-3.51524e-10	-1.20443	0.000145005	-3.51524e-10	-1.19687
143495912	chr8:143495912:T:C	8.86988e-17	-3.51524e-10	-1.18903	0.000146172	-3.51524e-10	-1.18886
143495952	chr8:143495952:G:A	1.08271e-16	-3.51524e-10	-0.989643	0.000180551	-3.51524e-10	-0.977629
143496128	chr8:143496128:C:T	1.2707e-15	-3.51524e-10	1.47305	0.00296973	-3.51524e-10	1.82258
143496130	chr8:143496130:G:A	3.4316e-16	-0.542679	0.706598	0.00044569	-0.861844	0.787827
143496189	chr8:143496189:C:T	3.51411e-17	-2.11491	-2.67879e-10	9.27796e-05	-1.64341	-2.67879e-10
143496399	chr8:143496399:G:A	1.27854e-15	-3.51524e-10	1.47919	0.00298921	-3.51524e-10	1.82912
143496578	chr8:143496578:C:T	8.72821e-17	-3.51524e-10	-1.20513	0.000144888	-3.51524e-10	-1.19768
143497045	chr8:143497045:G:C	2.54806e-16	0.304501	-0.438278	0.000408056	0.253555	-0.415792
143497072	chr8:143497072:A:G	1.39713e-16	-3.51524e-10	-0.734689	0.00024207	-3.51524e-10	-0.684416
143497335	chr8:143497335:C:T	1.1068e-15	-3.51524e-10	1.33495	0.00256475	-3.51524e-10	1.67598
143497465	chr8:143497465:T:C	1.5473e-16	-3.51524e-10	-0.632597	0.000254268	-3.51524e-10	-0.635251
143497535	chr8:143497535:T:C	8.73206e-17	-3.51524e-10	-1.20469	0.000144959	-3.51524e-10	-1.19719
143497543	chr8:143497543:T:C	1.08225e-15	-3.51524e-10	1.31252	0.00250427	-3.51524e-10	1.65211
143497574	chr8:143497574:C:G	1.00967e-16	-0.448322	-0.611157	0.000189596	-0.346968	-0.581778
143497629	chr8:143497629:A:G	8.72892e-17	-3.51524e-10	-1.20505	0.000144901	-3.51524e-10	-1.19759
143497789	chr8:143497789:G:A	1.4094e-16	-3.51524e-10	-0.725944	0.00024201	-3.51524e-10	-0.684661
143497855	chr8:143497855:C:T	8.68032e-17	-3.51524e-10	-1.21063	0.000143972	-3.51524e-10	-1.20402
143498214	chr8:143498214:G:C	8.734e-17	-3.51524e-10	-1.20447	0.000144998	-3.51524e-10	-1.19692
143498475	chr8:143498475:G:A	9.01478e-17	-3.51524e-10	-1.17283	0.000148565	-3.51524e-10	-1.17262
143498516	chr8:143498516:T:C	8.72022e-17	-3.51524e-10	-1.20605	0.000144736	-3.51524e-10	-1.19873
143498977	chr8:143498977:G:A	1.10854e-16	-3.51524e-10	-0.966067	0.000184946	-3.51524e-10	-0.953578
143499202	chr8:143499202:A:G	9.79574e-17	-0.411927	-0.677818	0.000180143	-0.329873	-0.650016
143499212	chr8:143499212:G:A	8.92748e-17	-0.0316256	-1.15093	0.000145424	-0.040157	-1.15383
143499242	chr8:143499242:A:G	1.28588e-15	-3.51524e-10	1.48492	0.00300789	-3.51524e-10	1.83535
143499396	chr8:143499396:C:T	8.71793e-17	-3.51524e-10	-1.20631	0.000144692	-3.51524e-10	-1.19903
143499768	chr8:143499768:G:A	1.69794e-16	-3.51524e-10	-0.539692	0.00029351	-3.51524e-10	-0.49173
143499778	chr8:143499778:A:G	8.93785e-17	-0.0313538	-1.15004	0.00014539	-0.0412597	-1.15296
143499908	chr8:143499908:G:A	1.05769e-16	-3.51524e-10	-1.01302	0.000175813	-3.51524e-10	-1.00422
143500048	chr8:143500048:A:G	8.71824e-17	-3.51524e-10	-1.20627	0.000144693	-3.51524e-10	-1.19903
143500246	chr8:143500246:A:G	9.09626e-17	-3.51524e-10	-1.16383	0.000149338	-3.51524e-10	-1.16743
143500330	chr8:143500330:C:T	2.74924e-16	-3.51524e-10	-0.0577845	0.000514665	-3.51524e-10	0.0698755
143500369	chr8:143500369:T:C	8.74569e-17	-3.51524e-10	-1.20313	0.000145219	-3.51524e-10	-1.1954
143500579	chr8:143500579:T:C	8.71804e-17	-3.51524e-10	-1.2063	0.000144695	-3.51524e-10	-1.19901
143501018	chr8:143501018:T:C	8.48758e-17	-0.134045	-1.09904	0.000138486	-0.14028	-1.10259
143501113	chr8:143501113:G:A	9.444e-17	-3.51524e-10	-1.12631	0.000155966	-3.51524e-10	-1.12401
143501788	chr8:143501788:G:A	1.59462e-16	-3.51524e-10	-0.602473	0.000297036	-3.51524e-10	-0.479789
143501799	chr8:143501799:G:A	8.71492e-17	-3.51524e-10	-1.20666	0.000144633	-3.51524e-10	-1.19944
143501800	chr8:143501800:C:T	8.67817e-17	-3.51524e-10	-1.21088	0.00014393	-3.51524e-10	-1.20431
143502171	chr8:143502171:G:A	8.76257e-17	-3.51524e-10	-1.2012	0.000145535	-3.51524e-10	-1.19323
143502202	chr8:143502202:T:C	8.79279e-17	-3.51524e-10	-1.19776	0.000146102	-3.51524e-10	-1.18933
143502232	chr8:143502232:G:T	1.21297e-16	-3.51524e-10	-0.876034	0.000200593	-3.51524e-10	-0.872365
143502290	chr8:143502290:G:A	2.44427e-16	-3.51524e-10	-0.175363	0.000415788	-3.51524e-10	-0.143465
143502318	chr8:143502318:G:A	9.25269e-17	-3.51524e-10	-1.14678	0.000155211	-3.51524e-10	-1.12886
143502467	chr8:143502467:C:T	2.34149e-16	-3.51524e-10	-0.218321	0.000434454	-3.51524e-10	-0.0995514
143502610	chr8:143502610:A:G	4.36695e-17	-0.680966	-1.21666	8.47008e-05	-0.514987	-1.21953
143503025	chr8:143503025:G:A	8.68292e-17	-3.51524e-10	-1.21033	0.000144012	-3.51524e-10	-1.20375
143503139	chr8:143503139:G:A	8.97602e-17	-3.51524e-10	-1.17714	0.000149449	-3.51524e-10	-1.16669
143503242	chr8:143503242:T:C	1.84551e-16	-1.12738	0.671026	0.000249973	-1.37739	0.725099
143503337	chr8:143503337:G:C	1.14678e-16	-0.144766	-0.787381	0.000106346	-0.698832	-0.808108
143503341	chr8:143503341:T:C	5.04684e-17	-0.612552	-1.14038	9.52334e-05	-0.471522	-1.14579
143503748	chr8:143503748:C:T	8.72957e-17	-3.51524e-10	-1.20498	0.00014491	-3.51524e-10	-1.19753
143503750	chr8:143503750:G:A	9.37263e-17	-3.51524e-10	-1.1339	0.000153749	-3.51524e-10	-1.13832
143503928	chr8:143503928:C:T	2.4266e-16	-3.51524e-10	-0.182618	0.000428154	-3.51524e-10	-0.114159
143503982	chr8:143503982:AG:A	2.43755e-16	-3.51524e-10	-0.178113	0.00043015	-3.51524e-10	-0.109508
143504202	chr8:143504202:C:T	2.4266e-16	-3.51524e-10	-0.182618	0.000428154	-3.51524e-10	-0.114159
143504496	chr8:143504496:T:C	1.11341e-16	-3.51524e-10	-0.961678	0.000185733	-3.51524e-10	-0.949333
143504499	chr8:143504499:T:C	8.27572e-17	-0.942209	-0.316158	0.000163186	-0.757769	-0.320983
143504561	chr8:143504561:A:G	1.48967e-16	-3.51524e-10	-0.670554	0.000258888	-3.51524e-10	-0.617247
143504672	chr8:143504672:C:T	2.74505e-16	-3.51524e-10	-0.0593094	0.000485834	-3.51524e-10	0.0122261
143504705	chr8:143504705:G:C	2.6927e-15	-3.51524e-10	2.22402	0.00654061	-3.51524e-10	2.61215
143504778	chr8:143504778:A:G	1.50904e-16	-3.51524e-10	-0.657633	0.000262362	-3.51524e-10	-0.603916
143504898	chr8:143504898:C:T	1.12958e-16	-3.51524e-10	-0.947263	0.000188522	-3.51524e-10	-0.934426
143504995	chr8:143504995:C:A	9.16723e-17	-3.51524e-10	-1.15606	0.000152944	-3.51524e-10	-1.14357
143505600	chr8:143505600:G:A	1.17826e-16	-3.51524e-10	-0.905069	0.000193486	-3.51524e-10	-0.908437
143505620	chr8:143505620:C:T	4.69709e-17	-1.82475	-2.67879e-10	7.90344e-05	-1.80376	-2.67879e-10
143505679	chr8:143505679:C:T	5.57564e-17	-1.65329	-2.67879e-10	8.54501e-05	-1.72571	-2.67879e-10
143505739	chr8:143505739:C:T	8.71131e-17	-3.51524e-10	-1.20707	0.000144564	-3.51524e-10	-1.19992
143505985	chr8:143505985:A:C	1.47147e-16	-3.51524e-10	-0.682848	0.000255563	-3.51524e-10	-0.630171
143506087	chr8:143506087:C:T	1.25829e-15	-3.51524e-10	1.46323	0.0029394	-3.51524e-10	1.81232
143506096	chr8:143506096:T:C	1.44666e-16	-3.51524e-10	-0.69985	0.000251047	-3.51524e-10	-0.648003
143506151	chr8:143506151:A:C	1.47168e-16	-3.51524e-10	-0.682705	0.000255602	-3.51524e-10	-0.630021
143506163	chr8:143506163:G:A	1.25829e-15	-3.51524e-10	1.46323	0.0029394	-3.51524e-10	1.81232
143506172	chr8:143506172:C:T	3.87546e-17	-2.01703	-2.67879e-10	6.39826e-05	-2.01503	-2.67879e-10
143506343	chr8:143506343:C:A	8.67109e-17	-3.51524e-10	-1.2117	0.000143795	-3.51524e-10	-1.20525
143506863	chr8:143506863:G:A	8.73422e-17	-3.51524e-10	-1.20444	0.000145	-3.51524e-10	-1.19691
143506911	chr8:143506911:G:A	1.40525e-16	-3.51524e-10	-0.728894	0.000228371	-3.51524e-10	-0.742669
143506948	chr8:143506948:G:A	8.75397e-17	-3.51524e-10	-1.20218	0.000145373	-3.51524e-10	-1.19434
143507042	chr8:143507042:A:G	9.68478e-17	-0.48065	-0.620487	0.000179392	-0.39265	-0.591417
143507182	chr8:143507182:G:A	9.11222e-17	-3.51524e-10	-1.16208	0.000149574	-3.51524e-10	-1.16585
143507821	chr8:143507821:G:A	1.09983e-16	-3.51524e-10	-0.973954	0.000181149	-3.51524e-10	-0.974323
143507942	chr8:143507942:C:T	1.3968e-17	-2.09986	-0.937646	2.53911e-05	-1.97769	-0.961548
143508414	chr8:143508414:G:A	4.95932e-17	-1.77042	-2.67879e-10	5.84831e-05	-2.1049	-2.67879e-10
143508482	chr8:143508482:C:T	8.69298e-17	-3.51524e-10	-1.20918	0.000144213	-3.51524e-10	-1.20235
143508721	chr8:143508721:C:T	1.59385e-16	-3.51524e-10	-0.602952	0.000288396	-3.51524e-10	-0.509308
143509057	chr8:143509057:A:G	1.45919e-16	-3.51524e-10	-0.691225	0.000253633	-3.51524e-10	-0.637754
143509190	chr8:143509190:T:C	1.43914e-16	-3.51524e-10	-0.705058	0.000249965	-3.51524e-10	-0.652322
143509322	chr8:143509322:T:C	1.55905e-16	-3.51524e-10	-0.625029	0.000268563	-3.51524e-10	-0.580556
143509418	chr8:143509418:C:T	8.75345e-17	-3.51524e-10	-1.20225	0.000145364	-3.51524e-10	-1.1944
143509448	chr8:143509448:C:T	9.01345e-17	-0.113996	-1.05898	8.50824e-05	-0.664724	-1.0653
143509791	chr8:143509791:C:A	1.03852e-16	-3.51524e-10	-1.03131	0.000172974	-3.51524e-10	-1.0205
143510089	chr8:143510089:T:C	1.09436e-16	-0.414784	-0.564152	0.000204015	-0.322446	-0.533002
143510421	chr8:143510421:C:T	7.834e-17	-1.11206	-0.20116	0.000152551	-0.940633	-0.205509
143510507	chr8:143510507:G:A	3.47385e-17	-2.12643	-2.67879e-10	5.78277e-05	-2.11617	-2.67879e-10
143511150	chr8:143511150:C:T	1.03996e-16	-3.51524e-10	-1.02993	0.00017322	-3.51524e-10	-1.01908
143511235	chr8:143511235:C:T	1.20955e-16	-3.51524e-10	-0.878861	0.000202173	-3.51524e-10	-0.864517
143512359	chr8:143512359:T:C	8.72932e-17	-3.51524e-10	-1.205	0.000144905	-3.51524e-10	-1.19756
143512610	chr8:143512610:G:A	8.7238e-17	-3.51524e-10	-1.20564	0.000144801	-3.51524e-10	-1.19828
143512740	chr8:143512740:G:A	5.27313e-17	-1.70907	-2.67879e-10	0.000104894	-1.52069	-2.67879e-10
143512876	chr8:143512876:G:A	1.08923e-16	-3.51524e-10	-0.983641	0.00018166	-3.51524e-10	-0.971504
143513458	chr8:143513458:C:T	8.57611e-17	-3.51524e-10	-1.22271	0.000140837	-3.51524e-10	-1.22604
143513638	chr8:143513638:G:A	9.93915e-16	-3.51524e-10	1.22737	0.00227458	-3.51524e-10	1.55591
143514116	chr8:143514116:G:T	1.01772e-15	-3.51524e-10	1.25105	0.00231772	-3.51524e-10	1.5747
143514600	chr8:143514600:C:T	1.34222e-16	-3.51524e-10	-0.774786	0.0002297	-3.51524e-10	-0.736868
143514733	chr8:143514733:T:G	1.26784e-16	-0.642069	-0.189724	0.000172832	-0.905989	-0.115335
143514876	chr8:143514876:T:C	8.68477e-17	-3.51524e-10	-1.21012	0.00014406	-3.51524e-10	-1.20341
143515107	chr8:143515107:C:T	1.55939e-16	-3.51524e-10	-0.624815	0.000268622	-3.51524e-10	-0.580337
143515302	chr8:143515302:C:T	4.19863e-17	-1.8878	-0.0491299	8.08438e-05	-1.75198	-0.0291461
143515649	chr8:143515649:C:T	2.69024e-16	-3.51524e-10	-0.0794757	0.000502935	-3.51524e-10	0.0468208
143515909	chr8:143515909:C:T	1.4785e-16	-3.51524e-10	-0.678078	0.00025429	-3.51524e-10	-0.635164
143516812	chr8:143516812:C:T	1.51636e-16	-3.51524e-10	-0.652794	0.000255361	-3.51524e-10	-0.630963
143516813	chr8:143516813:G:A	3.48025e-17	-2.12459	-2.67879e-10	8.11743e-05	-1.77704	-2.67879e-10
143516839	chr8:143516839:C:T	9.60904e-17	-1.00137	-0.107622	0.000130342	-1.22781	-0.0756656
143516956	chr8:143516956:G:A	1.35838e-17	-2.0571	-1.0083	2.11083e-05	-2.12184	-1.00213
143517008	chr8:143517008:G:A	4.14274e-17	-1.45967	-0.490664	7.86554e-05	-1.29969	-0.508878
143517150	chr8:143517150:A:G	4.91111e-17	-1.78019	-2.67879e-10	7.37633e-05	-1.87278	-2.67879e-10
143517246	chr8:143517246:G:A	1.33708e-16	-3.51524e-10	-0.778617	0.000220288	-3.51524e-10	-0.778706
143517452	chr8:143517452:G:A	8.85683e-17	-3.51524e-10	-1.1905	0.000144984	-3.51524e-10	-1.19702
143517555	chr8:143517555:C:T	1.57453e-16	-3.51524e-10	-0.615151	0.00028416	-3.51524e-10	-0.524103
143517962	chr8:143517962:G:C	1.34768e-16	-3.51524e-10	-0.770723	0.000221223	-3.51524e-10	-0.774468
143518119	chr8:143518119:G:A	1.1499e-16	-3.51524e-10	-0.929429	0.000192369	-3.51524e-10	-0.914225
143518373	chr8:143518373:G:A	8.10318e-17	-0.0635678	-1.21587	8.56209e-05	-0.521051	-1.20266
143518475	chr8:143518475:C:T	8.62187e-17	-3.51524e-10	-1.21739	0.000142184	-3.51524e-10	-1.21652
143518488	chr8:143518488:A:G	1.57568e-16	-3.51524e-10	-0.614418	0.000271641	-3.51524e-10	-0.56916
143518598	chr8:143518598:C:T	1.44163e-17	-1.98181	-1.02411	2.65488e-05	-1.86284	-1.03182
143518603	chr8:143518603:C:T	2.8919e-16	-3.51524e-10	-0.00719347	0.000542586	-3.51524e-10	0.122706
143518732	chr8:143518732:G:A	9.54069e-17	-0.0609038	-1.05522	8.92382e-05	-0.620968	-1.06136
143518827	chr8:143518827:C:T	9.68647e-17	-3.51524e-10	-1.10096	0.000158779	-3.51524e-10	-1.10613
143519118	chr8:143519118:A:AG	8.72791e-17	0.0207506	-1.22592	9.06907e-05	-0.448032	-1.21815
143519129	chr8:143519129:A:G	3.81278e-17	-0.821614	-1.21172	7.28157e-05	-0.678439	-1.20727
143519666	chr8:143519666:G:A	8.60182e-17	-3.51524e-10	-1.21972	0.000141925	-3.51524e-10	-1.21834
143520150	chr8:143520150:G:C	3.28457e-16	-3.51524e-10	0.120127	0.000620327	-3.51524e-10	0.256606
143520449	chr8:143520449:C:A	9.50307e-17	-3.51524e-10	-1.12008	0.000155826	-3.51524e-10	-1.1249
143520466	chr8:143520466:C:T	9.49878e-17	-3.51524e-10	-1.12053	0.000155757	-3.51524e-10	-1.12534
143520527	chr8:143520527:G:C	8.66224e-17	-3.51524e-10	-1.21272	0.000143558	-3.51524e-10	-1.2069
143520572	chr8:143520572:A:C	1.68892e-16	-3.51524e-10	-0.54502	0.000291723	-3.51524e-10	-0.497836
143520645	chr8:143520645:T:C	1.40425e-16	-3.51524e-10	-0.729608	0.000236498	-3.51524e-10	-0.707702
143521495	chr8:143521495:C:A	9.39787e-17	-3.51524e-10	-1.13121	0.00015414	-3.51524e-10	-1.13578
143521893	chr8:143521893:G:A	8.60686e-17	-3.51524e-10	-1.21913	0.000142524	-3.51524e-10	-1.21413
143522084	chr8:143522084:G:A	8.63022e-17	-3.51524e-10	-1.21642	0.000142992	-3.51524e-10	-1.21085
143522252	chr8:143522252:T:G	8.66282e-17	-3.51524e-10	-1.21265	0.000143633	-3.51524e-10	-1.20638
143522316	chr8:143522316:T:C	9.23604e-17	-3.51524e-10	-1.14858	0.000151539	-3.51524e-10	-1.1528
143522475	chr8:143522475:A:C	1.47996e-16	-3.51524e-10	-0.67709	0.00025455	-3.51524e-10	-0.634143
143522563	chr8:143522563:G:A	8.65122e-17	-3.51524e-10	-1.21399	0.000143406	-3.51524e-10	-1.20796
143522691	chr8:143522691:A:G	1.29434e-16	-3.51524e-10	-0.811107	0.000217018	-3.51524e-10	-0.79366
143522791	chr8:143522791:G:A	8.52386e-17	-3.51524e-10	-1.22882	0.000140471	-3.51524e-10	-1.22864
143523038	chr8:143523038:T:C	8.53276e-17	-3.51524e-10	-1.22778	0.000140548	-3.51524e-10	-1.22809
143523428	chr8:143523428:G:T	1.27476e-16	-1.10231	0.275958	0.000247492	-0.932624	0.27036
143523750	chr8:143523750:G:A	8.69677e-17	-3.51524e-10	-1.20874	0.000144288	-3.51524e-10	-1.20183
143523861	chr8:143523861:G:A	8.61906e-17	-3.51524e-10	-1.21772	0.00014168	-3.51524e-10	-1.22007
143523896	chr8:143523896:G:A	1.45261e-16	-3.51524e-10	-0.695742	0.000249697	-3.51524e-10	-0.653393
143524002	chr8:143524002:C:G	1.54206e-16	-1.20904	0.573054	0.000206408	-1.46968	0.625891
143524060	chr8:143524060:G:A	8.63872e-17	-3.51524e-10	-1.21544	0.000142204	-3.51524e-10	-1.21638
143524160	chr8:143524160:T:C	9.49823e-17	-3.51524e-10	-1.12059	0.000155749	-3.51524e-10	-1.1254
143524202	chr8:143524202:T:C	8.61405e-17	-3.51524e-10	-1.2183	0.000142669	-3.51524e-10	-1.21311
143524339	chr8:143524339:G:A	1.36877e-16	-3.51524e-10	-0.755196	0.000230433	-3.51524e-10	-0.733679
143524397	chr8:143524397:G:C	6.895e-17	-0.426937	-1.01396	0.00012864	-0.313607	-1.00302
143524707	chr8:143524707:C:T	8.79477e-17	-3.51524e-10	-1.19754	0.000146127	-3.51524e-10	-1.18917
143524952	chr8:143524952:T:A	8.65017e-17	-3.51524e-10	-1.21411	0.000143385	-3.51524e-10	-1.20811
143524973	chr8:143524973:T:C	1.48191e-16	-3.51524e-10	-0.675779	0.000254898	-3.51524e-10	-0.632777
143524975	chr8:143524975:C:G	6.37191e-17	-0.470444	-1.04935	0.000118052	-0.363305	-1.03921
143525115	chr8:143525115:T:C	8.70478e-17	-3.51524e-10	-1.20782	0.000143202	-3.51524e-10	-1.20939
143525510	chr8:143525510:G:A	8.96433e-17	-3.51524e-10	-1.17844	0.00015066	-3.51524e-10	-1.15862
143525848	chr8:143525848:C:T	1.41375e-16	-1.28972	0.566859	0.000191173	-1.54077	0.620305
143525904	chr8:143525904:C:T	9.60508e-17	-3.51524e-10	-1.1094	0.000157461	-3.51524e-10	-1.11447
143525996	chr8:143525996:G:A	1.02669e-16	0.0338612	-1.07662	9.63171e-05	-0.523318	-1.08268
143526248	chr8:143526248:G:T	1.34738e-17	-2.02849	-1.04504	2.01348e-05	-2.1254	-1.04579
143526367	chr8:143526367:C:T	1.04306e-16	-3.51524e-10	-1.02695	0.000173325	-3.51524e-10	-1.01847
143526464	chr8:143526464:A:G	1.10257e-17	-2.05807	-1.21598	2.05418e-05	-1.9295	-1.22168
143526708	chr8:143526708:T:G	2.09895e-16	-3.51524e-10	-0.32767	0.000353752	-3.51524e-10	-0.305045
143526865	chr8:143526865:G:A	1.37513e-16	-3.51524e-10	-0.750559	0.00023146	-3.51524e-10	-0.729233
143527022	chr8:143527022:G:T	2.41747e-16	-1.09139	0.905009	0.000473508	-0.907186	0.893713
143527039	chr8:143527039:G:C	1.3467e-16	-3.51524e-10	-0.771452	0.000226592	-3.51524e-10	-0.750489
143527057	chr8:143527057:G:A	1.09983e-16	0.119728	-1.09368	0.000101985	-0.449414	-1.0994
143527077	chr8:143527077:G:A	8.78632e-17	-3.51524e-10	-1.1985	0.000144231	-3.51524e-10	-1.20222
143527113	chr8:143527113:T:C	9.48496e-17	-3.51524e-10	-1.12199	0.000155564	-3.51524e-10	-1.12658
143527157	chr8:143527157:C:A	1.0691e-16	-3.51524e-10	-1.00229	0.000177746	-3.51524e-10	-0.993286
143527387	chr8:143527387:A:G	9.8e-17	-0.402773	-0.686538	0.000183147	-0.308472	-0.654881
143527414	chr8:143527414:A:G	9.56071e-17	-3.51524e-10	-1.11403	0.000156765	-3.51524e-10	-1.11889
143527782	chr8:143527782:T:C	7.96537e-17	-0.0676237	-1.22897	0.000134819	-0.0413477	-1.22836
143527863	chr8:143527863:T:C	5.92562e-17	-0.617396	-0.975012	7.17686e-05	-0.962649	-0.937545
143527891	chr8:143527891:C:T	1.36288e-16	-3.51524e-10	-0.759505	0.000233662	-3.51524e-10	-0.719764
143528136	chr8:143528136:C:T	1.36674e-16	-3.51524e-10	-0.756677	0.000234352	-3.51524e-10	-0.716817
143528202	chr8:143528202:G:A	5.67832e-16	-3.51524e-10	0.667548	0.000953594	-3.51524e-10	0.686597
143528272	chr8:143528272:C:G	8.99972e-16	-3.51524e-10	1.12809	0.00202684	-3.51524e-10	1.44059
143528287	chr8:143528287:C:T	1.0691e-16	-3.51524e-10	-1.00229	0.000177746	-3.51524e-10	-0.993286
143528479	chr8:143528479:G:C	8.59749e-16	-3.51524e-10	1.08236	0.0019344	-3.51524e-10	1.39391
143528700	chr8:143528700:G:A	1.13445e-16	-0.942956	-2.67879e-10	0.000100304	-1.56543	-2.67879e-10
143528703	chr8:143528703:G:A	1.4785e-16	-3.51524e-10	-0.678078	0.00025429	-3.51524e-10	-0.635164
143528741	chr8:143528741:G:A	1.47566e-16	-3.51524e-10	-0.680002	0.000253785	-3.51524e-10	-0.637155
143528851	chr8:143528851:C:A	1.41938e-16	-3.51524e-10	-0.718888	0.000243765	-3.51524e-10	-0.677438
143528898	chr8:143528898:G:A	1.41938e-16	-3.51524e-10	-0.718888	0.000243765	-3.51524e-10	-0.677438
143529241	chr8:143529241:GGAGAAGC:G	1.35429e-16	-3.51524e-10	-0.765829	0.000227898	-3.51524e-10	-0.744745
143529344	chr8:143529344:T:C	8.92018e-17	-3.51524e-10	-1.18338	0.000146432	-3.51524e-10	-1.18708
143529374	chr8:143529374:A:C	1.3817e-16	-3.51524e-10	-0.745795	0.00023261	-3.51524e-10	-0.724278
143529498	chr8:143529498:C:A	1.41938e-16	-3.51524e-10	-0.718888	0.000243765	-3.51524e-10	-0.677438
143529571	chr8:143529571:A:G	8.6541e-17	-3.51524e-10	-1.21366	0.00014245	-3.51524e-10	-1.21465
143529627	chr8:143529627:G:A	1.52253e-16	-3.51524e-10	-0.648731	0.000262185	-3.51524e-10	-0.604589
143529707	chr8:143529707:T:G	8.91474e-17	-3.51524e-10	-1.18399	0.000146347	-3.51524e-10	-1.18766
143530179	chr8:143530179:C:A	8.82212e-17	-3.51524e-10	-1.19443	0.000145386	-3.51524e-10	-1.19425
143530338	chr8:143530338:G:A	8.96293e-17	-3.51524e-10	-1.1786	0.000149518	-3.51524e-10	-1.16623
143530531	chr8:143530531:G:A	1.93268e-16	-3.51524e-10	-0.410199	0.000376789	-3.51524e-10	-0.241955
143530585	chr8:143530585:T:A	1.39475e-16	-3.51524e-10	-0.736392	0.000234837	-3.51524e-10	-0.714749
143530906	chr8:143530906:C:T	2.22344e-16	-3.51524e-10	-0.270051	0.000391135	-3.51524e-10	-0.204587
143530914	chr8:143530914:A:G	6.20698e-17	-0.320826	-1.22519	7.50684e-05	-0.627644	-1.2276
143531044	chr8:143531044:C:A	1.36681e-16	-3.51524e-10	-0.756631	0.000234436	-3.51524e-10	-0.716459
143531110	chr8:143531110:C:T	1.00152e-16	-3.51524e-10	-1.06759	0.000167322	-3.51524e-10	-1.05372
143531220	chr8:143531220:A:C	1.41948e-16	-3.51524e-10	-0.718816	0.000243786	-3.51524e-10	-0.677349
143531345	chr8:143531345:T:C	4.92571e-17	-1.77723	-2.67879e-10	9.64272e-05	-1.60485	-2.67879e-10
143531510	chr8:143531510:C:T	1.4035e-17	-1.97709	-1.05563	2.58907e-05	-1.85719	-1.06257
143531576	chr8:143531576:A:G	1.41938e-16	-3.51524e-10	-0.718888	0.000243765	-3.51524e-10	-0.677438
143531747	chr8:143531747:G:A	1.23202e-16	0.152101	-1.01255	0.000110733	-0.44705	-1.01947
143532345	chr8:143532345:C:T	2.31082e-17	-2.11748	-0.416615	4.5129e-05	-1.98594	-0.378173
143532420	chr8:143532420:A:G	4.35505e-17	-1.74752	-0.152842	0.000122866	-1.27537	-0.0871751
143532497	chr8:143532497:C:A	8.66266e-17	-3.51524e-10	-1.21267	0.000143395	-3.51524e-10	-1.20804
143533031	chr8:143533031:T:C	2.80372e-17	-1.17279	-1.16795	7.35473e-05	-0.705368	-1.17035
143533234	chr8:143533234:T:C	1.01128e-16	-0.0863855	-0.971505	9.83674e-05	-0.605938	-0.978993
143533690	chr8:143533690:T:C	3.17372e-16	-3.51524e-10	0.0857977	0.000598247	-3.51524e-10	0.220362
143533820	chr8:143533820:C:T	8.52107e-17	-3.51524e-10	-1.22915	0.000140381	-3.51524e-10	-1.22928
143533923	chr8:143533923:G:A	4.00192e-15	2.62025	-2.67879e-10	0.000693074	0.367496	-2.67879e-10
143534383	chr8:143534383:A:C	8.82362e-17	-3.51524e-10	-1.19426	0.000145567	-3.51524e-10	-1.193
143534514	chr8:143534514:A:G	1.40361e-16	-3.51524e-10	-0.730057	0.000258281	-3.51524e-10	-0.619591
143534714	chr8:143534714:T:C	1.89034e-16	-0.146022	-0.286327	0.000196772	-0.631537	-0.260061
143534732	chr8:143534732:A:G	5.93422e-17	-0.361654	-1.2293	9.67807e-05	-0.372213	-1.22898
143534736	chr8:143534736:T:C	8.74852e-17	-3.51524e-10	-1.20281	0.00014396	-3.51524e-10	-1.2041
143534748	chr8:143534748:A:G	1.1197e-15	-3.51524e-10	1.34654	0.00256409	-3.51524e-10	1.67572
143534859	chr8:143534859:G:A	4.86123e-17	-1.7904	-2.67879e-10	5.81859e-05	-2.11	-2.67879e-10
143534878	chr8:143534878:C:T	1.12536e-15	-3.51524e-10	1.35158	0.00257785	-3.51524e-10	1.68107
143534989	chr8:143534989:A:G	3.45193e-16	-0.143101	0.312926	0.000397827	-0.552931	0.365307
143535521	chr8:143535521:A:G	4.16269e-17	-0.731418	-1.21411	8.18852e-05	-0.558644	-1.20968
143536085	chr8:143536085:C:T	1.40009e-16	-3.51524e-10	-0.732569	0.000235646	-3.51524e-10	-0.711312
143536152	chr8:143536152:C:T	9.92127e-17	-3.51524e-10	-1.07701	0.000162535	-3.51524e-10	-1.08275
143536195	chr8:143536195:C:T	1.9236e-16	-3.51524e-10	-0.414911	0.000334044	-3.51524e-10	-0.362367
143536228	chr8:143536228:A:T	1.28528e-16	-3.51524e-10	-0.818133	0.000210649	-3.51524e-10	-0.823446
143536360	chr8:143536360:G:A	9.66556e-17	-3.51524e-10	-1.10312	0.000158447	-3.51524e-10	-1.10822
143536738	chr8:143536738:A:G	1.0939e-16	-3.51524e-10	-0.979355	0.000189347	-3.51524e-10	-0.930058
143537129	chr8:143537129:T:C	5.78389e-17	-1.61662	-2.67879e-10	8.67597e-05	-1.7105	-2.67879e-10
143537197	chr8:143537197:C:T	3.30762e-16	-3.51524e-10	0.127121	0.000624746	-3.51524e-10	0.263705
143537343	chr8:143537343:G:A	1.07657e-15	-3.51524e-10	1.30725	0.00245443	-3.51524e-10	1.63201
143537815	chr8:143537815:T:C	4.80733e-16	-0.569674	1.07071	0.000654344	-0.918363	1.22836
143538013	chr8:143538013:T:C	2.24869e-17	-1.42755	-1.13379	5.04218e-05	-1.12718	-1.12604
143538076	chr8:143538076:A:G	5.7362e-17	-1.6249	-2.67879e-10	8.37204e-05	-1.74616	-2.67879e-10
143538123	chr8:143538123:G:A	8.64176e-17	-3.51524e-10	-1.21509	0.000142255	-3.51524e-10	-1.21602
143538172	chr8:143538172:T:C	1.5281e-17	-1.98533	-0.962336	3.09209e-05	-1.80677	-0.935437
143538269	chr8:143538269:C:T	8.82326e-17	-3.51524e-10	-1.1943	0.000145561	-3.51524e-10	-1.19304
143538315	chr8:143538315:G:A	1.47089e-16	-3.51524e-10	-0.683243	0.000247996	-3.51524e-10	-0.660227
143538685	chr8:143538685:C:A	1.41148e-17	-2.09568	-0.931374	2.31621e-05	-2.12411	-0.907015
143538701	chr8:143538701:A:G	3.56283e-16	-1.18395	1.3854	0.000582632	-1.3963	1.59022
143538730	chr8:143538730:G:A	2.36022e-16	-3.51524e-10	-0.210352	0.000412081	-3.51524e-10	-0.152422
143538845	chr8:143538845:C:T	8.73312e-17	-3.51524e-10	-1.20457	0.000145322	-3.51524e-10	-1.19469
143538865	chr8:143538865:G:A	1.09238e-16	0.0157749	-0.996523	0.000105118	-0.515167	-1.00339
143538921	chr8:143538921:A:T	5.3728e-16	-0.496493	1.10873	0.000727254	-0.851989	1.26762
143539669	chr8:143539669:T:C	5.45142e-16	-0.495341	1.12211	0.000736873	-0.85272	1.2815
143539761	chr8:143539761:T:C	1.6476e-17	-1.97975	-0.892618	3.35261e-05	-1.79891	-0.862406
143540120	chr8:143540120:A:C	2.19244e-16	-3.51524e-10	-0.284091	0.000381928	-3.51524e-10	-0.22841
143540216	chr8:143540216:GC:G	2.26216e-16	-0.252786	-2.67879e-10	0.000268603	-0.580406	-2.67879e-10
143540301	chr8:143540301:ACGGCTCACTGCAGC:A	4.83275e-16	-0.550911	1.05722	0.000656423	-0.90111	1.21427
143540562	chr8:143540562:T:C	9.5953e-17	-3.51524e-10	-1.11042	0.000157325	-3.51524e-10	-1.11533
143541404	chr8:143541404:T:C	2.15664e-16	-0.727373	0.426819	0.000272002	-1.0705	0.502668
143541465	chr8:143541465:G:A	8.60396e-17	-3.51524e-10	-1.21947	0.000142016	-3.51524e-10	-1.2177
143541565	chr8:143541565:G:C	4.23618e-17	-0.705229	-1.2228	8.33022e-05	-0.531347	-1.21982
143541661	chr8:143541661:A:G	1.21816e-16	-3.51524e-10	-0.871762	0.000208443	-3.51524e-10	-0.833976
143541666	chr8:143541666:A:G	1.01485e-16	-3.51524e-10	-1.05437	0.000168513	-3.51524e-10	-1.04663
143541682	chr8:143541682:G:C	2.43368e-17	-1.94335	-0.53894	3.52914e-05	-2.11652	-0.493478
143541748	chr8:143541748:A:G	1.26579e-16	0.320224	-1.15363	0.000116615	-0.257005	-1.15776
143541870	chr8:143541870:T:A	1.33714e-15	-3.51524e-10	1.52401	0.00308064	-3.51524e-10	1.85925
143541958	chr8:143541958:A:G	1.30389e-17	-1.87776	-1.22858	2.60215e-05	-1.68619	-1.22853
143542030	chr8:143542030:G:A	1.13547e-16	-3.51524e-10	-0.942064	0.000193564	-3.51524e-10	-0.908033
143542268	chr8:143542268:C:T	1.33067e-17	-2.01794	-1.06807	1.97258e-05	-2.12266	-1.06905
143542291	chr8:143542291:G:T	1.53866e-16	-3.51524e-10	-0.638197	0.000265127	-3.51524e-10	-0.593431
143542322	chr8:143542322:A:G	2.27876e-16	0.695506	-0.940981	0.000205874	0.102351	-0.948726
143542473	chr8:143542473:C:T	2.46254e-16	-0.101868	-0.0660459	0.000311661	-0.451327	0.0196027
143542647	chr8:143542647:A:G	1.03757e-15	0.193291	1.07707	0.00134139	-0.205145	1.23296
143542747	chr8:143542747:G:A	1.43769e-17	-1.99346	-1.0152	2.09309e-05	-2.11635	-1.01606
143543263	chr8:143543263:C:T	2.79415e-16	-0.307213	0.265632	0.000344981	-0.696523	0.366371
143543269	chr8:143543269:G:A	1.92084e-17	-1.93114	-0.787793	2.74321e-05	-2.11162	-0.750309
143543326	chr8:143543326:G:A	4.1093e-16	-3.51524e-10	0.344144	0.000720954	-3.51524e-10	0.406935
143543595	chr8:143543595:T:C	3.75924e-16	-3.51524e-10	0.255109	0.000714458	-3.51524e-10	0.397883
143543623	chr8:143543623:C:T	1.17905e-17	-1.99336	-1.21362	1.70517e-05	-2.12085	-1.21655
143543697	chr8:143543697:A:G	2.75424e-16	-1.06438	1.00842	0.000461515	-1.24203	1.2029
143543845	chr8:143543845:A:G	8.53686e-17	-3.51524e-10	-1.2273	0.000140579	-3.51524e-10	-1.22787
143544021	chr8:143544021:G:A	4.67588e-16	-0.532071	1.00538	0.000641586	-0.868833	1.15914
143544150	chr8:143544150:C:T	1.05565e-16	-0.024184	-0.990769	0.000103834	-0.533077	-0.997772
143544193	chr8:143544193:G:A	1.26307e-16	-3.51524e-10	-0.835559	0.000206968	-3.51524e-10	-0.841075
143544202	chr8:143544202:A:G	5.69211e-16	-0.439502	1.10947	0.000774918	-0.788218	1.26733
143544363	chr8:143544363:A:G	5.67277e-16	-0.415408	1.08198	0.000770188	-0.765985	1.23898
143544515	chr8:143544515:T:C	3.94873e-16	-3.51524e-10	0.304286	0.000752167	-3.51524e-10	0.449317
143544538	chr8:143544538:A:G	1.10381e-17	-2.04362	-1.22931	1.6734e-05	-2.12695	-1.22925
143544721	chr8:143544721:T:C	5.49051e-16	-0.499564	1.13348	0.000753485	-0.840984	1.29205
143544864	chr8:143544864:A:G	5.31753e-16	-0.466271	1.06817	0.000726266	-0.810405	1.22468
143544966	chr8:143544966:A:ACTATCT	1.2716e-16	-3.51524e-10	-0.828829	0.000208742	-3.51524e-10	-0.832543
143545027	chr8:143545027:C:G	8.66194e-17	-3.51524e-10	-1.21275	0.000142477	-3.51524e-10	-1.21446
143545067	chr8:143545067:G:T	1.14752e-16	-3.51524e-10	-0.931505	0.000188764	-3.51524e-10	-0.933142
143545364	chr8:143545364:T:C	3.83492e-16	-3.51524e-10	0.275042	0.00072928	-3.51524e-10	0.418417
143545660	chr8:143545660:C:CAG	9.38912e-17	-3.51524e-10	-1.13214	0.000157632	-3.51524e-10	-1.11338
143545737	chr8:143545737:G:A	1.00733e-16	-3.51524e-10	-1.06181	0.000166384	-3.51524e-10	-1.05934
143545764	chr8:143545764:A:G	1.74989e-16	-3.51524e-10	-0.509553	0.00030271	-3.51524e-10	-0.460864
143545828	chr8:143545828:C:T	1.75247e-16	-3.51524e-10	-0.508079	0.000303173	-3.51524e-10	-0.459336
143545909	chr8:143545909:G:A	1.08041e-16	-0.114159	-0.877612	0.00010735	-0.611584	-0.885963
143546038	chr8:143546038:A:G	1.10211e-17	-2.04518	-1.22929	1.67333e-05	-2.12695	-1.22929
143546344	chr8:143546344:A:G	1.39467e-17	-1.96939	-1.06965	2.77086e-05	-1.79485	-1.05705
143547024	chr8:143547024:T:C	1.9979e-17	-1.95155	-0.728049	4.1394e-05	-1.75836	-0.692148
143547176	chr8:143547176:G:A	1.11114e-17	-2.04122	-1.22509	1.67859e-05	-2.12691	-1.22619
143547206	chr8:143547206:C:T	8.73664e-17	-3.51524e-10	-1.20417	0.000143962	-3.51524e-10	-1.20409
143547232	chr8:143547232:T:A	6.23656e-17	-0.314802	-1.22646	0.000116283	-0.190648	-1.22696
143547314	chr8:143547314:ACT:A	1.86657e-16	-0.445007	-2.67879e-10	9.17123e-05	-1.65498	-2.67879e-10
143547507	chr8:143547507:G:A	2.15383e-16	-3.51524e-10	-0.301859	0.000378636	-3.51524e-10	-0.237065
143547693	chr8:143547693:A:C	2.902e-16	-0.799685	0.79598	0.000371366	-1.1087	0.852253
143547718	chr8:143547718:C:T	1.21221e-16	-3.51524e-10	-0.876663	0.000207447	-3.51524e-10	-0.838765
143547719	chr8:143547719:G:A	2.62646e-17	-1.69696	-0.709098	5.21082e-05	-1.51242	-0.707901
143547722	chr8:143547722:A:G	8.5708e-17	-3.51524e-10	-1.22333	0.000141083	-3.51524e-10	-1.2243
143547728	chr8:143547728:T:C	1.97908e-16	-0.965216	0.578743	0.000297916	-1.18467	0.707839
143547729	chr8:143547729:G:A	8.53465e-17	-3.51524e-10	-1.22756	0.000140551	-3.51524e-10	-1.22807
143547736	chr8:143547736:G:A	3.48054e-17	-2.1245	-2.67879e-10	6.89915e-05	-1.93966	-2.67879e-10
143547767	chr8:143547767:A:G	7.46646e-17	-0.618601	-0.742671	9.03578e-05	-0.92178	-0.748083
143547871	chr8:143547871:T:C	1.92648e-16	-0.210835	-0.202577	0.000207887	-0.659771	-0.176876
143547910	chr8:143547910:T:G	4.4184e-17	-0.687562	-1.19835	8.80555e-05	-0.503527	-1.19215
143547913	chr8:143547913:A:G	4.84278e-17	-0.587903	-1.2063	9.65738e-05	-0.402398	-1.20093
143547917	chr8:143547917:A:G	8.54362e-17	-3.51524e-10	-1.22651	0.00014068	-3.51524e-10	-1.22715
143548004	chr8:143548004:A:C	1.12299e-17	-2.02795	-1.22775	1.6786e-05	-2.12617	-1.22692
143548173	chr8:143548173:C:T	2.32191e-16	-3.51524e-10	-0.226719	0.000460178	-3.51524e-10	-0.0420284
143548200	chr8:143548200:C:T	1.74704e-16	-3.51524e-10	-0.511186	0.000304419	-3.51524e-10	-0.455235
143548498	chr8:143548498:CCAA:C	1.38001e-16	-3.51524e-10	-0.747018	0.000232222	-3.51524e-10	-0.725948
143548667	chr8:143548667:G:A	1.3657e-16	-3.51524e-10	-0.757437	0.000229769	-3.51524e-10	-0.736567
143548677	chr8:143548677:G:A	1.0992e-17	-2.04805	-1.22906	1.6744e-05	-2.12693	-1.22867
143548756	chr8:143548756:C:T	8.73612e-17	-3.51524e-10	-1.20423	0.000144083	-3.51524e-10	-1.20325
143548861	chr8:143548861:A:G	4.0281e-17	-0.751875	-1.22652	7.92562e-05	-0.576465	-1.22449
143548923	chr8:143548923:G:A	1.78026e-16	-0.397978	-0.0943705	0.000197022	-0.823277	-0.0670465
143549168	chr8:143549168:T:C	4.26015e-17	-0.699449	-1.22294	8.43287e-05	-0.518946	-1.21997
143549304	chr8:143549304:A:G	4.16019e-17	-0.717965	-1.22817	8.20361e-05	-0.539725	-1.22676
143549783	chr8:143549783:C:T	1.38727e-17	-1.81604	-1.22831	1.7411e-05	-2.08889	-1.22765
143549816	chr8:143549816:A:G	2.43762e-16	-0.716089	0.538003	0.000308915	-1.05771	0.617136
143549818	chr8:143549818:G:A	1.30514e-17	-2.04563	-1.05976	1.98252e-05	-2.1264	-1.06029
143549836	chr8:143549836:G:A	1.09694e-17	-2.05029	-1.22888	1.67492e-05	-2.12688	-1.22841
143550731	chr8:143550731:T:C	1.6585e-16	-3.51524e-10	-0.563194	0.000286375	-3.51524e-10	-0.516338
143551386	chr8:143551386:T:C	2.86835e-17	-1.11119	-1.20676	5.49054e-05	-0.956716	-1.21131
143551558	chr8:143551558:A:G	3.51536e-17	-0.889618	-1.22493	6.81525e-05	-0.729478	-1.22242
143551787	chr8:143551787:T:C	1.39106e-17	-2.12556	-0.916064	2.46471e-05	-2.0593	-0.909677
143551982	chr8:143551982:T:C	2.06106e-16	-3.51524e-10	-0.34589	0.000360169	-3.51524e-10	-0.287068
143552170	chr8:143552170:T:G	2.46921e-16	-3.51524e-10	-0.165209	0.000432563	-3.51524e-10	-0.103914
143553166	chr8:143553166:C:A	9.29568e-17	-3.51524e-10	-1.14214	0.000152305	-3.51524e-10	-1.14776
143553438	chr8:143553438:G:C	1.22439e-16	-3.51524e-10	-0.866664	0.000204614	-3.51524e-10	-0.852514
143553454	chr8:143553454:G:A	8.52371e-17	-3.51524e-10	-1.22884	0.000140417	-3.51524e-10	-1.22902
143553462	chr8:143553462:C:T	9.03159e-17	-3.51524e-10	-1.17096	0.00014849	-3.51524e-10	-1.17312
143553673	chr8:143553673:C:G	1.32254e-16	-3.51524e-10	-0.789553	0.000221888	-3.51524e-10	-0.771469
143554102	chr8:143554102:G:A	2.72489e-17	-2.12694	-0.242322	4.72393e-05	-2.10706	-0.211356
143554442	chr8:143554442:AAC:A	1.34821e-16	-3.51524e-10	-0.770333	0.000226794	-3.51524e-10	-0.749598
143554669	chr8:143554669:C:T	1.25129e-15	-3.51524e-10	1.45765	0.00288034	-3.51524e-10	1.79202
143554805	chr8:143554805:C:T	1.06068e-16	-3.51524e-10	-1.0102	0.000177196	-3.51524e-10	-0.996385
143555008	chr8:143555008:T:G	1.16964e-16	-3.51524e-10	-0.91241	0.000191769	-3.51524e-10	-0.917351
143555215	chr8:143555215:T:C	4.64369e-16	-3.51524e-10	0.466402	0.00079869	-3.51524e-10	0.509332
143555985	chr8:143555985:G:A	1.36965e-16	-3.51524e-10	-0.754556	0.000251212	-3.51524e-10	-0.647344
143556010	chr8:143556010:G:A	2.17377e-16	-3.51524e-10	-0.292645	0.000382366	-3.51524e-10	-0.227263
143556375	chr8:143556375:T:C	9.61099e-17	-3.51524e-10	-1.10879	0.00015761	-3.51524e-10	-1.11351
143556509	chr8:143556509:C:T	3.83924e-17	-2.02642	-2.67879e-10	7.27758e-05	-1.88626	-2.67879e-10
143556564	chr8:143556564:A:G	3.87925e-17	-1.13564	-0.880411	5.72891e-05	-1.22561	-0.899921
143556904	chr8:143556904:G:A	2.22663e-16	-3.51524e-10	-0.268617	0.000410875	-3.51524e-10	-0.155351
143557782	chr8:143557782:C:T	1.18477e-17	-2.00396	-1.19819	1.71699e-05	-2.12692	-1.20356
143557883	chr8:143557883:C:A	1.90351e-16	-3.51524e-10	-0.425407	0.000341902	-3.51524e-10	-0.339117
143558336	chr8:143558336:G:C	1.54495e-17	-1.86507	-1.07163	3.36328e-05	-1.60489	-1.05325
143558433	chr8:143558433:C:T	2.1038e-15	-3.51524e-10	1.97722	0.00396099	-3.51524e-10	2.11061
143558807	chr8:143558807:CT:C	3.00884e-16	-3.51524e-10	0.0324478	0.000532493	-3.51524e-10	0.103929
143559143	chr8:143559143:G:A	4.96403e-17	-2.12399	0.354511	9.70418e-05	-2.04295	0.444448
143559200	chr8:143559200:A:G	2.29444e-17	-1.36134	-1.17987	3.00243e-05	-1.5793	-1.19233
143559961	chr8:143559961:C:G	1.73078e-16	-3.51524e-10	-0.520534	0.000322988	-3.51524e-10	-0.396026
143560008	chr8:143560008:T:C	1.49295e-15	-3.51524e-10	1.63423	0.0025584	-3.51524e-10	1.6735
143560070	chr8:143560070:T:C	3.29273e-16	0.122608	-2.67879e-10	0.000154191	-1.13545	-2.67879e-10
143560426	chr8:143560426:T:C	1.39333e-15	-1.87431	3.43948	0.00265828	-1.91005	3.62185
143560456	chr8:143560456:A:G	1.8619e-16	-3.51524e-10	-0.447508	0.000306024	-3.51524e-10	-0.449977
143560645	chr8:143560645:C:T	3.52307e-17	-2.11236	-2.67879e-10	5.76475e-05	-2.11929	-2.67879e-10
143560684	chr8:143560684:G:A	2.10447e-17	-2.08416	-0.543467	4.09612e-05	-1.93283	-0.528185
143560762	chr8:143560762:G:A	1.13948e-17	-2.03605	-1.20506	2.50645e-05	-1.7498	-1.20239
143560774	chr8:143560774:G:A	4.5057e-17	-1.86635	-2.67879e-10	7.34119e-05	-1.87756	-2.67879e-10
143560957	chr8:143560957:G:A	1.0603e-16	-3.51524e-10	-1.01055	0.000176344	-3.51524e-10	-1.0012
143560999	chr8:143560999:C:T	1.56251e-16	-0.68765	0.0648382	0.000176289	-1.08232	0.0808047
143561151	chr8:143561151:A:G	1.5304e-16	-1.85069	1.20711	0.000216343	-2.06663	1.26986
143561625	chr8:143561625:G:A	5.08114e-16	-3.51524e-10	0.556427	0.000917142	-3.51524e-10	0.647621
143561915	chr8:143561915:G:A	1.29163e-17	-1.97998	-1.13581	2.92189e-05	-1.65846	-1.14037
143562235	chr8:143562235:G:A	1.35255e-17	-1.86246	-1.20724	1.77258e-05	-2.09583	-1.20279
143562496	chr8:143562496:A:G	4.1254e-16	-3.51524e-10	0.348055	0.000740919	-3.51524e-10	0.43425
143562617	chr8:143562617:T:A	1.91311e-16	-1.76381	1.34343	0.000259165	-2.02258	1.4064
143562806	chr8:143562806:A:G	3.74569e-16	-3.51524e-10	0.251498	0.000723012	-3.51524e-10	0.409785
143563290	chr8:143563290:A:G	1.08464e-17	-2.10554	-1.1849	1.91681e-05	-2.03672	-1.18368
143563418	chr8:143563418:C:G	1.01622e-16	-3.51524e-10	-1.05302	0.000168849	-3.51524e-10	-1.04464
143563505	chr8:143563505:A:G	1.17827e-16	-3.51524e-10	-0.905059	0.000195623	-3.51524e-10	-0.897451
143563578	chr8:143563578:C:T	1.06179e-16	-3.51524e-10	-1.00915	0.000172319	-3.51524e-10	-1.02429
143563789	chr8:143563789:A:G	5.02479e-17	-2.11064	0.35333	0.000101532	-1.99518	0.441906
143564031	chr8:143564031:G:A	4.73317e-17	-0.664791	-1.15231	3.41018e-05	-1.49423	-1.15007
143564257	chr8:143564257:A:G	8.54652e-17	-3.51524e-10	-1.22617	0.000140713	-3.51524e-10	-1.22692
143564517	chr8:143564517:G:A	4.00058e-17	-2.12177	0.136522	7.83592e-05	-2.0324	0.220059
143564523	chr8:143564523:T:C	6.84523e-16	-3.51524e-10	0.854444	0.00124007	-3.51524e-10	0.94928
143564740	chr8:143564740:T:C	8.55098e-17	-3.51524e-10	-1.22565	0.00014127	-3.51524e-10	-1.22297
143564788	chr8:143564788:G:A	2.99873e-17	-1.88547	-0.388033	4.22072e-05	-2.08858	-0.342471
143564835	chr8:143564835:G:A	1.52324e-17	-1.87931	-1.07154	2.07804e-05	-2.05946	-1.08017
143564997	chr8:143564997:C:T	1.68518e-17	-2.12602	-0.723798	3.00195e-05	-2.05944	-0.712358
143565498	chr8:143565498:T:C	5.6461e-16	-3.51524e-10	0.661858	0.00101862	-3.51524e-10	0.752563
143565524	chr8:143565524:T:G	1.4192e-17	-1.89358	-1.12802	1.90705e-05	-2.10587	-1.11963
143565720	chr8:143565720:G:A	1.00112e-16	-3.51524e-10	-1.06799	0.00016554	-3.51524e-10	-1.06443
143565758	chr8:143565758:T:C	5.04621e-16	1.39502	-0.845493	0.000199757	-0.047741	-0.8288
143565821	chr8:143565821:T:G	3.63987e-17	-2.12276	0.0430181	7.08198e-05	-2.03698	0.12348
143565901	chr8:143565901:G:C	1.21494e-17	-2.09767	-1.07933	2.50032e-05	-1.88347	-1.07117
143566014	chr8:143566014:G:A	3.67973e-17	-2.12318	0.0543284	7.15465e-05	-2.03862	0.135327
143566023	chr8:143566023:A:G	3.50941e-17	-2.1242	0.00794949	6.78473e-05	-2.04389	0.0875077
143566111	chr8:143566111:T:C	1.37306e-17	-1.90992	-1.14474	1.86525e-05	-2.11064	-1.13702
143566339	chr8:143566339:C:T	1.38424e-17	-1.89871	-1.14783	1.86476e-05	-2.10769	-1.14024
143566472	chr8:143566472:A:G	9.47874e-17	-1.89762	0.774977	0.000136195	-2.08783	0.828271
143566574	chr8:143566574:A:G	6.83172e-16	-3.51524e-10	0.852469	0.00116456	-3.51524e-10	0.88646
143566873	chr8:143566873:T:C	9.84741e-17	-3.51524e-10	-1.08448	0.000161666	-3.51524e-10	-1.08811
143566986	chr8:143566986:G:A	1.44541e-17	-1.89003	-1.11327	1.93784e-05	-2.10516	-1.10432
143567206	chr8:143567206:C:T	1.79474e-16	-3.51524e-10	-0.48425	0.000334634	-3.51524e-10	-0.360603
143567308	chr8:143567308:G:A	2.04692e-16	-3.51524e-10	-0.352774	0.000346909	-3.51524e-10	-0.324579
143567380	chr8:143567380:A:G	8.65336e-16	-3.51524e-10	1.08884	0.00146877	-3.51524e-10	1.11854
143567431	chr8:143567431:A:G	1.01653e-15	-3.51524e-10	1.24987	0.00173972	-3.51524e-10	1.28784
143567520	chr8:143567520:C:T	1.70829e-17	-1.90037	-0.935828	2.36779e-05	-2.07216	-0.936943
143567831	chr8:143567831:G:A	1.03184e-16	-3.51524e-10	-1.03776	0.000170694	-3.51524e-10	-1.03377
143568092	chr8:143568092:G:GT	9.02338e-17	-3.51524e-10	-1.17187	0.000150325	-3.51524e-10	-1.16084
143568297	chr8:143568297:G:A	1.02421e-16	-3.51524e-10	-1.04519	0.000168737	-3.51524e-10	-1.0453
143568333	chr8:143568333:G:A	5.46436e-17	-0.451808	-1.22164	4.61735e-05	-1.1203	-1.22093
143568377	chr8:143568377:G:A	2.52077e-17	-1.34534	-1.10179	3.40451e-05	-1.52992	-1.11604
143568538	chr8:143568538:C:G	1.10026e-16	-3.51524e-10	-0.973564	0.000185267	-3.51524e-10	-0.951844
143568689	chr8:143568689:C:G	3.54519e-17	-2.1061	-2.67879e-10	6.58893e-05	-1.98566	-2.67879e-10
143568892	chr8:143568892:A:G	2.42921e-17	-2.12691	-0.357222	4.52117e-05	-2.07228	-0.290002
143570111	chr8:143570111:T:A	1.52203e-17	-1.75455	-1.1971	2.38514e-05	-1.80342	-1.19838
143570610	chr8:143570610:T:A	1.29356e-16	-3.51524e-10	-0.811713	0.00021295	-3.51524e-10	-0.812582
143570760	chr8:143570760:C:T	8.57323e-17	-3.51524e-10	-1.22305	0.000141454	-3.51524e-10	-1.22167
143570962	chr8:143570962:C:T	9.5769e-17	-3.51524e-10	-1.11234	0.000157279	-3.51524e-10	-1.11562
143571227	chr8:143571227:G:A	9.96078e-16	0.760449	0.469099	0.000826641	0.0250936	0.518636
143571357	chr8:143571357:GC:G	1.8065e-14	5.25859	-1.13113	0.00104631	1.90388	-1.1245
143572079	chr8:143572079:G:A	2.58357e-17	-1.4115	-1.01102	2.6546e-05	-1.85834	-1.03643
143572085	chr8:143572085:A:G	1.01387e-16	-1.75888	0.70355	0.000302818	-1.28138	0.820871
143572416	chr8:143572416:G:C	1.42059e-16	-3.51524e-10	-0.718036	0.000236478	-3.51524e-10	-0.707786
143572424	chr8:143572424:G:T	3.0207e-17	-1.33921	-0.926999	3.01125e-05	-1.81014	-0.958564
143572878	chr8:143572878:T:C	1.04122e-16	-3.51524e-10	-1.02872	0.000172316	-3.51524e-10	-1.02431
143573145	chr8:143573145:A:C	5.48314e-17	-0.696536	-0.973479	4.40952e-05	-1.37693	-1.01036
143573413	chr8:143573413:G:A	5.21191e-17	-1.72075	-2.67879e-10	0.000102764	-1.54121	-2.67879e-10
143573527	chr8:143573527:G:A	4.33058e-17	-1.90599	-2.67879e-10	6.75361e-05	-1.96098	-2.67879e-10
143573546	chr8:143573546:G:A	9.1495e-17	-3.51524e-10	-1.15799	0.000151333	-3.51524e-10	-1.15416
143573552	chr8:143573552:G:A	1.89169e-16	-3.51524e-10	-0.431636	0.000312453	-3.51524e-10	-0.429187
143573643	chr8:143573643:G:C	8.60658e-17	-3.51524e-10	-1.21917	0.00014118	-3.51524e-10	-1.22361
143573672	chr8:143573672:C:T	8.98665e-17	-3.51524e-10	-1.17595	0.000148434	-3.51524e-10	-1.1735
143573733	chr8:143573733:CCCTGGGGGTG:C	8.10554e-17	-1.47942	0.200272	0.000188132	-1.22593	0.289429
143574017	chr8:143574017:C:T	8.90474e-17	-1.44299	0.257882	0.000208492	-1.18242	0.348683
143574086	chr8:143574086:C:T	9.84787e-17	-3.51524e-10	-1.08444	0.000162605	-3.51524e-10	-1.08232
143574174	chr8:143574174:T:C	7.46509e-17	-1.72912	0.367665	0.000223136	-1.22783	0.461965
143574584	chr8:143574584:T:C	7.89301e-17	-1.48322	0.177502	0.000177584	-1.25612	0.261921
143574594	chr8:143574594:C:T	2.13518e-17	-1.97023	-0.642911	3.06849e-05	-2.11447	-0.6354
143574595	chr8:143574595:G:A	8.24526e-17	-1.46314	0.20109	0.000188274	-1.22616	0.290421
143574953	chr8:143574953:A:G	8.72201e-17	-3.51524e-10	-1.20584	0.000144086	-3.51524e-10	-1.20323
143575242	chr8:143575242:C:G	9.40029e-17	-3.51524e-10	-1.13095	0.000155438	-3.51524e-10	-1.1274
143575430	chr8:143575430:G:A	2.01431e-17	-1.93335	-0.738066	2.82095e-05	-2.10691	-0.727075
143575580	chr8:143575580:C:T	2.95432e-16	-3.51524e-10	0.014162	0.000498191	-3.51524e-10	0.0373426
143575631	chr8:143575631:G:A	1.48002e-17	-1.7508	-1.22883	3.6684e-05	-1.34216	-1.22914
143575766	chr8:143575766:C:T	8.5896e-17	-3.51524e-10	-1.22114	0.000141384	-3.51524e-10	-1.22216
143576200	chr8:143576200:C:T	2.88907e-16	1.21715	-1.22532	0.000111138	-0.236255	-1.22661
143576291	chr8:143576291:G:A	9.93775e-17	-3.51524e-10	-1.07535	0.000163937	-3.51524e-10	-1.07416
143576308	chr8:143576308:C:T	8.88521e-17	-3.51524e-10	-1.1873	0.000146531	-3.51524e-10	-1.1864
143576560	chr8:143576560:G:A	3.69269e-17	-2.06534	-2.67879e-10	6.44667e-05	-2.00749	-2.67879e-10
143577195	chr8:143577195:G:A	8.6927e-17	-3.51524e-10	-1.20921	0.000143445	-3.51524e-10	-1.20769
143577438	chr8:143577438:A:G	1.7554e-17	-1.66179	-1.14721	3.50666e-05	-1.47804	-1.13835
143577728	chr8:143577728:C:T	3.59164e-16	-3.51524e-10	0.2095	0.000590336	-3.51524e-10	0.207052
143577876	chr8:143577876:G:A	1.97448e-17	-1.48719	-1.20419	5.3067e-05	-1.00207	-1.20001
143578019	chr8:143578019:A:G	1.0228e-17	-2.12059	-1.22856	1.74299e-05	-2.08634	-1.22911
143578375	chr8:143578375:A:G	1.84152e-17	-2.01351	-0.74759	2.72671e-05	-2.12536	-0.742601
143578405	chr8:143578405:C:G	1.68244e-17	-1.88249	-0.968951	2.78849e-05	-1.86577	-0.979783
143578544	chr8:143578544:A:T	1.9873e-16	-3.51524e-10	-0.382332	0.000346383	-3.51524e-10	-0.326095
143578658	chr8:143578658:C:A	1.37953e-16	-3.51524e-10	-0.747363	0.000237266	-3.51524e-10	-0.704458
143579041	chr8:143579041:T:C	9.01681e-17	-3.51524e-10	-1.1726	0.000148433	-3.51524e-10	-1.17351
143579350	chr8:143579350:G:A	8.79781e-17	-3.51524e-10	-1.19719	0.000145236	-3.51524e-10	-1.19528
143580060	chr8:143580060:C:T	4.84563e-17	-1.79362	-2.67879e-10	6.23262e-05	-2.04126	-2.67879e-10
143580183	chr8:143580183:G:A	2.39032e-17	-1.27172	-1.22855	1.94293e-05	-1.98258	-1.22428
143580849	chr8:143580849:G:A	5.08852e-17	-1.74471	-2.67879e-10	6.66057e-05	-1.97485	-2.67879e-10
143580858	chr8:143580858:T:G	8.59535e-17	-3.51524e-10	-1.22047	0.000141849	-3.51524e-10	-1.21888
143580905	chr8:143580905:G:A	4.35e-16	1.53794	-1.13688	0.000141543	-0.0800214	-1.14102
143580948	chr8:143580948:C:T	3.52912e-17	-2.11065	-2.67879e-10	5.92296e-05	-2.09222	-2.67879e-10
143580995	chr8:143580995:G:A	8.8074e-17	-3.51524e-10	-1.1961	0.000145434	-3.51524e-10	-1.19392
143581017	chr8:143581017:G:A	9.5805e-17	-3.51524e-10	-1.11196	0.000158346	-3.51524e-10	-1.10886
143581117	chr8:143581117:C:T	1.4487e-16	-3.51524e-10	-0.698444	0.000252	-3.51524e-10	-0.644214
143581463	chr8:143581463:A:AG	8.76256e-17	-3.51524e-10	-1.2012	0.000144637	-3.51524e-10	-1.19941
143581491	chr8:143581491:G:A	2.69797e-17	-1.15005	-1.22915	2.05321e-05	-1.92546	-1.22619
143581540	chr8:143581540:G:A	4.00978e-17	-1.98296	-2.67879e-10	5.9107e-05	-2.09429	-2.67879e-10
143581847	chr8:143581847:G:A	1.41504e-15	-3.51524e-10	1.58063	0.0026082	-3.51524e-10	1.69278
143581877	chr8:143581877:T:C	1.38133e-16	-3.51524e-10	-0.74606	0.00022957	-3.51524e-10	-0.737432
143581970	chr8:143581970:A:G	3.23399e-16	-3.51524e-10	0.104608	0.000546373	-3.51524e-10	0.129662
143582063	chr8:143582063:A:C	1.52956e-17	-1.90786	-1.03885	2.10626e-05	-2.09126	-1.03488
143582129	chr8:143582129:G:A	2.59975e-17	-1.92185	-0.494433	3.59881e-05	-2.1005	-0.489955
143582149	chr8:143582149:C:G	2.68771e-17	-1.20591	-1.17709	2.05806e-05	-1.95448	-1.19481
143582165	chr8:143582165:G:A	1.89303e-17	-1.94036	-0.793152	2.66005e-05	-2.10591	-0.786802
143582424	chr8:143582424:C:T	1.17503e-17	-1.98226	-1.22814	3.15787e-05	-1.49509	-1.22607
143582454	chr8:143582454:C:T	1.43431e-17	-1.97601	-1.035	3.54971e-05	-1.5873	-1.01689
143582486	chr8:143582486:C:T	2.94521e-17	-1.9337	-0.357814	4.1759e-05	-2.10082	-0.340909
143582517	chr8:143582517:G:A	2.46713e-17	-1.86086	-0.60778	3.41705e-05	-2.03968	-0.602601
143582691	chr8:143582691:A:G	8.56772e-17	-3.51524e-10	-1.22369	0.00014127	-3.51524e-10	-1.22297
143582805	chr8:143582805:G:C	1.84121e-17	-1.93623	-0.825046	2.57904e-05	-2.10469	-0.818947
143582886	chr8:143582886:C:T	1.20502e-16	-3.51524e-10	-0.882614	0.000199876	-3.51524e-10	-0.875945
143583176	chr8:143583176:G:A	3.26229e-16	-3.51524e-10	0.113322	0.000551155	-3.51524e-10	0.138374
143583399	chr8:143583399:T:C	4.04199e-15	3.48322	-0.853001	0.00042586	0.73545	-0.85498
143583481	chr8:143583481:T:C	2.29061e-16	-3.51524e-10	-0.240291	0.000377964	-3.51524e-10	-0.238843
143583503	chr8:143583503:C:CTG	1.38206e-16	-3.51524e-10	-0.745535	0.000225402	-3.51524e-10	-0.755757
143583510	chr8:143583510:C:A	1.52603e-17	-1.83146	-1.11757	2.93968e-05	-1.69596	-1.09679
143583592	chr8:143583592:G:A	9.94559e-16	2.26408	-1.03606	0.000180777	0.0483681	-1.02474
143583707	chr8:143583707:T:TGTGGCC	1.37221e-16	-3.51524e-10	-0.752687	0.000227219	-3.51524e-10	-0.747727
143583952	chr8:143583952:G:A	9.76947e-16	2.24802	-1.03786	0.00017961	0.0437038	-1.02655
143584245	chr8:143584245:G:A	1.15893e-15	-3.51524e-10	1.38098	0.00224824	-3.51524e-10	1.54426
143584527	chr8:143584527:A:G	2.8094e-17	-2.09673	-0.241996	4.7046e-05	-2.09006	-0.232453
143584598	chr8:143584598:C:G	1.93032e-16	-3.51524e-10	-0.411422	0.000318655	-3.51524e-10	-0.409531
143584616	chr8:143584616:C:T	8.69458e-17	-3.51524e-10	-1.20899	0.000143286	-3.51524e-10	-1.2088
143584790	chr8:143584790:C:T	4.28023e-16	1.23917	-0.85427	0.000116334	-0.582285	-0.834892
143585097	chr8:143585097:A:C	3.4756e-17	-2.12593	-2.67879e-10	6.23514e-05	-2.04086	-2.67879e-10
143585112	chr8:143585112:G:A	8.5988e-16	-3.51524e-10	1.08251	0.00159456	-3.51524e-10	1.20071
143585262	chr8:143585262:G:A	4.10038e-17	-1.88443	-0.0761871	5.76275e-05	-2.07924	-0.0403997
143585585	chr8:143585585:C:T	1.3276e-15	2.70468	-1.18783	0.000175261	0.17744	-1.1848
143585668	chr8:143585668:C:T	9.57013e-17	-3.51524e-10	-1.11305	0.00015884	-3.51524e-10	-1.10574
143586420	chr8:143586420:T:C	1.07737e-15	2.49879	-1.19079	0.000151134	0.0323996	-1.18787
143586549	chr8:143586549:A:G	2.15141e-17	-1.87853	-0.727036	2.91156e-05	-2.08222	-0.720144
143586641	chr8:143586641:T:A	3.85825e-17	-2.02148	-2.67879e-10	6.18679e-05	-2.04864	-2.67879e-10
143586768	chr8:143586768:G:A	2.99192e-16	-3.51524e-10	0.0268078	0.000491581	-3.51524e-10	0.0239861
143586977	chr8:143586977:C:T	1.11178e-16	-3.51524e-10	-0.963146	0.000184834	-3.51524e-10	-0.954185
143586994	chr8:143586994:G:A	2.33107e-17	-1.8662	-0.659163	3.13376e-05	-2.077	-0.651817
143587101	chr8:143587101:G:A	8.66132e-17	-3.51524e-10	-1.21283	0.000142539	-3.51524e-10	-1.21402
143587342	chr8:143587342:T:G	2.30479e-17	-2.05707	-0.479633	3.63934e-05	-2.11441	-0.464844
143587403	chr8:143587403:C:T	1.14653e-16	0.0539676	-0.986338	7.17291e-05	-0.916541	-0.984204
143587466	chr8:143587466:A:C	1.1063e-16	-1.65673	0.688644	0.000335826	-1.12189	0.764846
143588470	chr8:143588470:C:T	1.33235e-15	2.74961	-1.22919	0.000173149	0.209781	-1.22927
143588780	chr8:143588780:C:T	1.12481e-16	0.00274231	-0.954238	6.93831e-05	-0.982	-0.951998
143589735	chr8:143589735:G:A	1.09191e-16	-3.51524e-10	-0.981182	0.000181928	-3.51524e-10	-0.970028
143589752	chr8:143589752:G:A	1.04027e-16	-0.143907	-0.885724	6.6434e-05	-1.09324	-0.884196
143589785	chr8:143589785:C:T	8.72406e-17	-3.51524e-10	-1.20561	0.000144105	-3.51524e-10	-1.2031
143589786	chr8:143589786:G:A	3.71285e-17	-1.87447	-0.185427	5.1592e-05	-2.07398	-0.156295
143589877	chr8:143589877:C:T	1.11354e-16	-3.51524e-10	-0.961564	0.000185721	-3.51524e-10	-0.949397
143590371	chr8:143590371:T:C	1.11807e-15	2.57439	-1.22931	0.000153043	0.0863575	-1.22928
143590418	chr8:143590418:C:T	2.12144e-16	-3.51524e-10	-0.317013	0.000350251	-3.51524e-10	-0.314991
143590463	chr8:143590463:T:C	2.41148e-16	-3.51524e-10	-0.188867	0.000422579	-3.51524e-10	-0.127265
143590768	chr8:143590768:G:A	5.29406e-16	1.76248	-1.165	0.000114059	-0.278399	-1.15853
143590788	chr8:143590788:T:A	1.05629e-16	-3.51524e-10	-1.01434	0.000175849	-3.51524e-10	-1.00401
143590872	chr8:143590872:A:C	7.86146e-16	2.22216	-1.22929	0.000123507	-0.128028	-1.22931
143590895	chr8:143590895:G:A	3.97351e-17	-1.83225	-0.159794	7.1455e-05	-1.74205	-0.162521
143590927	chr8:143590927:G:A	2.92304e-17	-1.7251	-0.573969	3.74282e-05	-1.99137	-0.55985
143591001	chr8:143591001:C:T	2.0201e-16	-3.51524e-10	-0.365962	0.000333457	-3.51524e-10	-0.364127
143591363	chr8:143591363:G:A	2.27076e-17	-1.87807	-0.673505	3.07247e-05	-2.08236	-0.666216
143591402	chr8:143591402:G:C	9.97713e-17	-3.51524e-10	-1.0714	0.000164946	-3.51524e-10	-1.06802
143591493	chr8:143591493:G:A	2.05256e-16	-3.51524e-10	-0.350021	0.00033887	-3.51524e-10	-0.348025
143591786	chr8:143591786:C:A	3.75429e-17	-1.81011	-0.238685	6.78571e-05	-1.71493	-0.241307
143591836	chr8:143591836:C:T	1.7348e-16	-3.51524e-10	-0.518214	0.000294788	-3.51524e-10	-0.487384
143591912	chr8:143591912:C:A	9.57676e-17	-3.51524e-10	-1.11235	0.000157776	-3.51524e-10	-1.11246
143592003	chr8:143592003:C:T	2.52915e-16	-3.51524e-10	-0.141225	0.000425247	-3.51524e-10	-0.120972
143592174	chr8:143592174:T:C	1.56304e-16	-3.51524e-10	-0.622473	0.000258115	-3.51524e-10	-0.620236
143592346	chr8:143592346:G:T	9.71034e-16	2.43301	-1.22893	0.000139233	-0.00840978	-1.22908
143592388	chr8:143592388:T:C	9.59742e-16	2.4214	-1.22901	0.00013718	-0.0231963	-1.22915
143592602	chr8:143592602:G:A	6.79094e-17	-0.31182	-1.14428	4.50173e-05	-1.22339	-1.14321
143592878	chr8:143592878:G:A	1.07136e-16	-0.0309121	-0.969263	6.63626e-05	-1.01153	-0.966978
143593249	chr8:143593249:T:TA	5.77011e-16	1.87304	-1.18946	0.000120112	-0.200859	-1.18436
143593320	chr8:143593320:C:T	8.70867e-17	-3.51524e-10	-1.20737	0.000143837	-3.51524e-10	-1.20496
143593502	chr8:143593502:C:T	5.73239e-17	-1.62556	-2.67879e-10	0.00011502	-1.42853	-2.67879e-10
143593635	chr8:143593635:G:A	1.14185e-16	-3.51524e-10	-0.936454	0.000189069	-3.51524e-10	-0.931529
143594064	chr8:143594064:G:C	4.98416e-17	-1.84374	0.0783093	6.84682e-05	-2.0597	0.112427
143594154	chr8:143594154:A:C	1.67944e-16	-3.51524e-10	-0.550648	0.000286068	-3.51524e-10	-0.517412
143594162	chr8:143594162:C:T	8.66443e-17	-3.51524e-10	-1.21247	0.000142589	-3.51524e-10	-1.21368
143594233	chr8:143594233:A:G	9.71476e-16	2.43363	-1.22909	0.000138978	-0.010124	-1.2292
143594566	chr8:143594566:C:T	9.95797e-16	2.45846	-1.22919	0.00014124	0.00609326	-1.22927
143594692	chr8:143594692:C:T	2.90753e-16	0.212112	-0.213914	0.000198369	-0.669599	-0.213911
143594933	chr8:143594933:T:C	7.9214e-17	-1.88252	0.580395	0.000218787	-1.46238	0.676842
143595052	chr8:143595052:T:C	9.50503e-16	2.41177	-1.22905	0.000136845	-0.0256189	-1.22918
143595348	chr8:143595348:G:T	1.04153e-16	-3.51524e-10	-1.02842	0.000173341	-3.51524e-10	-1.01838
143596176	chr8:143596176:C:T	5.46083e-16	1.78942	-1.16093	0.000117869	-0.249816	-1.15425
143596638	chr8:143596638:C:A	1.15286e-16	-3.51524e-10	-0.926862	0.000191838	-3.51524e-10	-0.916988
143596658	chr8:143596658:C:T	9.09224e-17	-3.51524e-10	-1.16427	0.000150164	-3.51524e-10	-1.16191
143596704	chr8:143596704:C:T	2.15833e-17	-1.38396	-1.2184	6.16136e-05	-0.836999	-1.21576
143596724	chr8:143596724:T:C	2.33443e-16	-3.51524e-10	-0.221339	0.000408303	-3.51524e-10	-0.161632
143597129	chr8:143597129:G:A	4.15282e-17	-1.94933	0.00142444	7.20908e-05	-1.90547	0.00975211
143597414	chr8:143597414:A:C	9.88494e-17	-3.51524e-10	-1.08068	0.000163376	-3.51524e-10	-1.07759
143598687	chr8:143598687:G:A	1.04617e-17	-2.12033	-1.20622	1.86923e-05	-2.04605	-1.19948
143599481	chr8:143599481:G:A	8.78407e-17	-3.51524e-10	-1.19875	0.000145066	-3.51524e-10	-1.19645
143599544	chr8:143599544:G:A	2.84128e-17	-1.85107	-0.476364	3.77354e-05	-2.07174	-0.4713
143599607	chr8:143599607:G:T	2.28721e-16	0.513626	-0.755401	0.00015081	-0.397432	-0.760187
143599834	chr8:143599834:C:T	6.31293e-17	-1.52909	-2.67879e-10	8.99355e-05	-1.67455	-2.67879e-10
143599858	chr8:143599858:C:T	7.68652e-16	-3.51524e-10	0.97036	0.00143922	-3.51524e-10	1.09821
143600065	chr8:143600065:G:A	1.13764e-15	-3.51524e-10	1.36243	0.00191557	-3.51524e-10	1.38413
143600531	chr8:143600531:C:T	8.55159e-17	-3.51524e-10	-1.22558	0.000140708	-3.51524e-10	-1.22696
143600578	chr8:143600578:C:T	4.69867e-17	-2.0274	0.202986	9.0272e-05	-1.95747	0.286653
143600948	chr8:143600948:GC:G	8.55159e-17	-3.51524e-10	-1.22558	0.000140708	-3.51524e-10	-1.22696
143601357	chr8:143601357:A:G	7.86913e-16	-3.51524e-10	0.99384	0.00147392	-3.51524e-10	1.12204
143601629	chr8:143601629:C:T	8.59917e-17	-3.51524e-10	-1.22003	0.000141375	-3.51524e-10	-1.22222
143601764	chr8:143601764:C:T	8.45272e-16	0.568168	0.497212	0.000589658	-0.311984	0.517886
143601796	chr8:143601796:T:C	8.5861e-17	-3.51524e-10	-1.22155	0.000141717	-3.51524e-10	-1.21981
143601805	chr8:143601805:A:G	1.17382e-15	0.399199	0.994539	0.000824301	-0.488384	1.02928
143602045	chr8:143602045:A:G	5.5984e-16	0.308046	0.345327	0.000415403	-0.512724	0.368332
143602185	chr8:143602185:G:A	4.52163e-16	-3.51524e-10	0.439764	0.000738681	-3.51524e-10	0.431225
143602217	chr8:143602217:ATCT:A	8.09405e-16	0.498774	0.523247	0.000568736	-0.374395	0.54417
143602275	chr8:143602275:G:A	6.88523e-17	-1.44231	-2.67879e-10	6.31653e-05	-2.02789	-2.67879e-10
143602304	chr8:143602304:T:C	8.23183e-17	-2.04369	0.780006	0.000162387	-1.9251	0.84144
143602344	chr8:143602344:C:T	3.254e-17	-2.07245	-0.119361	7.3292e-05	-1.82568	-0.0535048
143602532	chr8:143602532:C:T	1.92508e-17	-1.98517	-0.731558	4.43598e-05	-1.66532	-0.71599
143602777	chr8:143602777:G:A	8.17293e-17	-1.10292	-0.167949	0.000187685	-0.789614	-0.149261
143603102	chr8:143603102:G:A	1.2737e-16	0.338615	-1.1658	9.76764e-05	-0.436549	-1.15543
143603183	chr8:143603183:G:C	4.70976e-16	-3.51524e-10	0.48053	0.000847248	-3.51524e-10	0.568352
143603392	chr8:143603392:G:A	2.7501e-16	-3.51524e-10	-0.0574712	0.000454555	-3.51524e-10	-0.0543221
143603407	chr8:143603407:G:A	3.49183e-17	-2.12127	-2.67879e-10	5.8708e-05	-2.10107	-2.67879e-10
143603515	chr8:143603515:C:T	3.63657e-17	-1.95085	-0.129806	7.11671e-05	-1.80118	-0.107427
143604574	chr8:143604574:C:A	1.25269e-16	-3.51524e-10	-0.843811	0.000214006	-3.51524e-10	-0.807636
143604828	chr8:143604828:T:C	3.89869e-17	-1.68794	-0.323114	7.06859e-05	-1.58595	-0.329449
143604922	chr8:143604922:T:C	8.30117e-17	-0.778625	-0.476671	7.60343e-05	-1.41057	-0.431886
143605551	chr8:143605551:C:T	5.90901e-17	-0.829075	-0.766139	4.91436e-05	-1.54799	-0.730905
143606976	chr8:143606976:C:T	7.49087e-17	-0.676726	-0.681281	6.11219e-05	-1.42144	-0.639328
143607028	chr8:143607028:C:T	1.20443e-16	-3.51524e-10	-0.883105	0.000205383	-3.51524e-10	-0.848762
143607119	chr8:143607119:C:T	1.73897e-17	-1.90244	-0.915962	3.09286e-05	-1.82362	-0.918339
143607418	chr8:143607418:G:A	4.48875e-17	-0.781948	-1.08817	3.73856e-05	-1.48289	-1.06947
143607601	chr8:143607601:C:A	1.27081e-17	-1.90274	-1.22929	2.71751e-05	-1.64203	-1.22931
143607744	chr8:143607744:C:T	3.03877e-17	-1.04083	-1.21941	3.302e-05	-1.46279	-1.21374
143607785	chr8:143607785:G:A	8.55111e-17	-3.51524e-10	-1.22563	0.000140766	-3.51524e-10	-1.22654
143607788	chr8:143607788:T:C	8.51971e-17	-3.51524e-10	-1.22931	0.000140378	-3.51524e-10	-1.2293
143607826	chr8:143607826:C:T	1.37294e-16	-3.51524e-10	-0.752151	0.000230749	-3.51524e-10	-0.732312
143607844	chr8:143607844:T:C	2.1385e-17	-2.10877	-0.502822	3.82385e-05	-2.00762	-0.52218
143608232	chr8:143608232:C:T	4.1816e-17	-1.941	-2.67879e-10	6.93376e-05	-1.93465	-2.67879e-10
143608478	chr8:143608478:G:C	7.32519e-17	-2.12617	0.745801	0.00013025	-2.07353	0.76934
143608716	chr8:143608716:A:C	4.29435e-17	-0.965401	-0.94899	4.63266e-05	-1.38053	-0.957392
143609221	chr8:143609221:GC:G	3.48157e-17	-2.12421	-2.67879e-10	6.0404e-05	-2.07259	-2.67879e-10
143609342	chr8:143609342:G:C	5.92332e-17	-1.84435	0.251555	7.96088e-05	-2.05427	0.257753
143609728	chr8:143609728:G:A	1.09081e-16	-3.51524e-10	-0.982184	0.000181226	-3.51524e-10	-0.973898
143609795	chr8:143609795:G:A	8.81987e-17	-3.51524e-10	-1.19469	0.000145574	-3.51524e-10	-1.19296
143609838	chr8:143609838:G:A	5.71955e-16	-3.51524e-10	0.674783	0.000954256	-3.51524e-10	0.687291
143609971	chr8:143609971:T:C	8.64116e-17	-3.51524e-10	-1.21516	0.000142624	-3.51524e-10	-1.21343
143610015	chr8:143610015:A:G	2.17976e-17	-1.37242	-1.22005	4.47405e-05	-1.15899	-1.21377
143610318	chr8:143610318:A:G	3.53956e-17	-2.10769	-2.67879e-10	5.77423e-05	-2.11765	-2.67879e-10
143610425	chr8:143610425:A:G	1.14189e-15	-3.51524e-10	1.36617	0.00206915	-3.51524e-10	1.46125
143610800	chr8:143610800:A:C	3.60449e-17	-2.08951	-2.67879e-10	5.73084e-05	-2.12519	-2.67879e-10
143610801	chr8:143610801:C:T	3.74426e-17	-0.872245	-1.17922	2.7015e-05	-1.72119	-1.15606
143611091	chr8:143611091:G:A	2.52073e-17	-1.58164	-0.865505	3.18846e-05	-1.84772	-0.8638
143611114	chr8:143611114:G:A	3.08216e-17	-2.03559	-0.210469	7.01391e-05	-1.76471	-0.158449
143611266	chr8:143611266:C:T	1.14927e-17	-2.12111	-1.11145	2.04454e-05	-2.03362	-1.12227
143611349	chr8:143611349:T:C	2.44535e-16	-3.51524e-10	-0.174921	0.000408436	-3.51524e-10	-0.161305
143611351	chr8:143611351:T:C	2.06021e-16	0.0435399	-0.389839	0.000189186	-0.639791	-0.291122
143611438	chr8:143611438:CCAGA:C	1.20169e-17	-2.12632	-1.06165	2.08438e-05	-2.06175	-1.07484
143611475	chr8:143611475:C:T	8.76978e-17	-3.51524e-10	-1.20038	0.000144224	-3.51524e-10	-1.20228
143611669	chr8:143611669:C:T	4.46025e-17	-0.721774	-1.15471	3.06496e-05	-1.62416	-1.12686
143611680	chr8:143611680:C:T	3.11379e-17	-1.12377	-1.11208	2.81212e-05	-1.72677	-1.11035
143611748	chr8:143611748:C:T	3.57495e-17	-2.09774	-2.67879e-10	6.23471e-05	-2.04092	-2.67879e-10
143611897	chr8:143611897:C:T	1.21063e-16	0.245786	-1.12375	9.48357e-05	-0.524247	-1.09725
143611987	chr8:143611987:C:G	1.01349e-16	-3.51524e-10	-1.05571	0.000166739	-3.51524e-10	-1.05721
143612191	chr8:143612191:G:A	8.69515e-17	-3.51524e-10	-1.20893	0.000142839	-3.51524e-10	-1.21192
143612250	chr8:143612250:GCTGGCTCACTAGACGTTT:G	1.33475e-16	-3.51524e-10	-0.780367	0.000227659	-3.51524e-10	-0.745793
143612452	chr8:143612452:C:T	1.34219e-16	-3.51524e-10	-0.774806	0.000229036	-3.51524e-10	-0.739761
143612834	chr8:143612834:T:C	9.76596e-17	-3.51524e-10	-1.09279	0.000163204	-3.51524e-10	-1.07864
143612883	chr8:143612883:G:A	2.31301e-16	-3.51524e-10	-0.230559	0.000414522	-3.51524e-10	-0.146515
143613148	chr8:143613148:G:A	1.09459e-15	1.32386	-2.67879e-10	0.000345729	-0.327987	-2.67879e-10
143613165	chr8:143613165:C:T	9.41358e-17	-3.51524e-10	-1.12954	0.000157806	-3.51524e-10	-1.11228
143613396	chr8:143613396:C:T	1.21141e-17	-2.12318	-1.05673	2.13575e-05	-2.04215	-1.07009
143613445	chr8:143613445:C:T	9.73693e-17	-3.51524e-10	-1.09577	0.000162695	-3.51524e-10	-1.08176
143613917	chr8:143613917:G:A	3.66546e-17	-2.07274	-2.67879e-10	7.94873e-05	-1.79804	-2.67879e-10
143614019	chr8:143614019:G:C	8.72542e-17	-3.51524e-10	-1.20545	0.000143538	-3.51524e-10	-1.20704
143614033	chr8:143614033:T:C	1.57431e-17	-2.12244	-0.795438	2.99878e-05	-1.99165	-0.781204
143614291	chr8:143614291:C:T	4.0452e-17	-1.97416	-2.67879e-10	8.39495e-05	-1.74343	-2.67879e-10
143614555	chr8:143614555:G:A	3.53491e-17	-2.10901	-2.67879e-10	6.10806e-05	-2.06145	-2.67879e-10
143614744	chr8:143614744:A:G	1.09705e-16	-3.51524e-10	-0.976485	0.000180655	-3.51524e-10	-0.977051
143614871	chr8:143614871:A:G	9.80235e-17	0.117312	-1.20638	5.41487e-05	-0.988492	-1.19342
143615483	chr8:143615483:A:G	1.45132e-17	-2.12168	-0.877541	2.77105e-05	-1.98683	-0.865
143615851	chr8:143615851:G:C	1.97709e-17	-1.58731	-1.10275	2.56356e-05	-1.82525	-1.10441
143615890	chr8:143615890:TG:T	2.02717e-16	-3.51524e-10	-0.362468	0.000336768	-3.51524e-10	-0.354247
143616361	chr8:143616361:G:A	1.76678e-16	-3.51524e-10	-0.499952	0.000306807	-3.51524e-10	-0.447421
143617254	chr8:143617254:G:C	1.17794e-15	1.30215	0.0951019	0.000702921	0.239427	0.142176
143617431	chr8:143617431:G:A	6.66093e-17	-0.258641	-1.21679	3.7566e-05	-1.32277	-1.22477
143617438	chr8:143617438:G:A	1.14215e-16	-3.51524e-10	-0.936194	0.00019362	-3.51524e-10	-0.907746
143617735	chr8:143617735:C:G	1.47665e-16	0.344404	-1.02374	0.000112169	-0.466809	-0.986823
143617787	chr8:143617787:C:G	1.1749e-16	0.176698	-1.08462	9.08389e-05	-0.612354	-1.0522
143618159	chr8:143618159:C:A	1.07455e-16	-3.51524e-10	-0.997202	0.000181578	-3.51524e-10	-0.971955
143631760	chr8:143631760:A:G	1.03954e-16	-3.51524e-10	-1.03033	0.000171558	-3.51524e-10	-1.02872
143632677	chr8:143632677:C:T	8.77882e-17	-3.51524e-10	-1.19935	0.00014512	-3.51524e-10	-1.19608
143632815	chr8:143632815:T:C	3.9126e-16	-3.51524e-10	0.295096	0.000695855	-3.51524e-10	0.3715
143632942	chr8:143632942:C:T	2.38419e-16	-3.51524e-10	-0.200247	0.000387552	-3.51524e-10	-0.213791
143633179	chr8:143633179:G:A	1.04608e-17	-2.12261	-1.20403	1.75581e-05	-2.09917	-1.20896
143633397	chr8:143633397:T:C	4.70702e-16	-3.51524e-10	0.479947	0.000815401	-3.51524e-10	0.530039
143633436	chr8:143633436:A:T	1.0236e-16	-3.51524e-10	-1.04578	0.000170061	-3.51524e-10	-1.03748
143634012	chr8:143634012:G:A	1.27689e-17	-1.97569	-1.15157	2.79799e-05	-1.67911	-1.16305
143634034	chr8:143634034:A:G	2.32449e-17	-1.91609	-0.612102	3.28125e-05	-2.0862	-0.596636
143634087	chr8:143634087:G:A	9.86274e-17	-3.51524e-10	-1.08293	0.000162855	-3.51524e-10	-1.08078
143634142	chr8:143634142:C:T	3.47204e-17	-2.12695	-2.67879e-10	5.72331e-05	-2.12651	-2.67879e-10
143634428	chr8:143634428:C:T	1.19491e-16	-3.51524e-10	-0.891033	0.000197716	-3.51524e-10	-0.886812
143634440	chr8:143634440:G:C	4.81341e-17	-1.80029	-2.67879e-10	6.38177e-05	-2.01761	-2.67879e-10
143634633	chr8:143634633:C:T	1.80839e-16	-3.51524e-10	-0.476672	0.000303585	-3.51524e-10	-0.457979
143634649	chr8:143634649:C:T	3.32032e-16	-3.51524e-10	0.130953	0.000609204	-3.51524e-10	0.238513
143634859	chr8:143634859:TTTGC:T	9.6772e-17	-3.51524e-10	-1.10192	0.000159095	-3.51524e-10	-1.10414
143634863	chr8:143634863:C:T	1.18055e-16	-3.51524e-10	-0.903128	0.000199552	-3.51524e-10	-0.877566
143634985	chr8:143634985:C:T	8.78739e-17	0.0300828	-1.22846	5.3682e-05	-0.961307	-1.22926
143634996	chr8:143634996:A:C	7.20503e-16	-0.197522	1.10319	0.000594183	-0.949779	1.16332
143635081	chr8:143635081:C:T	1.3414e-17	-2.04754	-1.03044	2.66092e-05	-1.88085	-1.01153
143635201	chr8:143635201:A:G	1.08135e-16	-3.51524e-10	-0.990895	0.000178458	-3.51524e-10	-0.989286
143635484	chr8:143635484:G:A	1.28754e-16	-3.51524e-10	-0.816374	0.00021125	-3.51524e-10	-0.820598
143635748	chr8:143635748:A:G	1.03569e-17	-2.10817	-1.22846	1.81586e-05	-2.04582	-1.22868
143636398	chr8:143636398:G:C	7.30896e-17	-0.274535	-1.10806	7.77693e-05	-0.697158	-1.12274
143636507	chr8:143636507:C:T	8.58746e-17	-3.51524e-10	-1.22139	0.00014164	-3.51524e-10	-1.22035
143636579	chr8:143636579:C:T	3.62464e-17	-2.08394	-2.67879e-10	6.40141e-05	-2.01454	-2.67879e-10
143637013	chr8:143637013:C:T	9.58497e-17	-3.51524e-10	-1.1115	0.000156839	-3.51524e-10	-1.11842
143637133	chr8:143637133:G:A	9.87823e-17	-3.51524e-10	-1.08136	0.000163135	-3.51524e-10	-1.07906
143637138	chr8:143637138:T:C	8.63405e-17	-3.51524e-10	-1.21598	0.000141961	-3.51524e-10	-1.21809
143637379	chr8:143637379:G:T	1.93016e-15	1.89108	-2.67879e-10	0.000668635	0.331598	-2.67879e-10
143637410	chr8:143637410:T:A	1.92726e-17	-1.51485	-1.20074	1.99031e-05	-1.97535	-1.20742
143637775	chr8:143637775:C:G	8.13013e-17	-0.137073	-1.13904	3.19525e-05	-1.57184	-1.13755
143637882	chr8:143637882:C:A	1.43971e-16	-3.51524e-10	-0.704668	0.000243343	-3.51524e-10	-0.679169
143638135	chr8:143638135:G:A	1.22844e-16	-3.51524e-10	-0.863361	0.000204243	-3.51524e-10	-0.854331
143638201	chr8:143638201:T:C	9.61127e-17	-3.51524e-10	-1.10876	0.000158457	-3.51524e-10	-1.10816
143638703	chr8:143638703:C:T	7.87359e-17	-0.08233	-1.22585	4.68445e-05	-1.10013	-1.22668
143638761	chr8:143638761:T:A	1.50467e-17	-2.0362	-0.926916	2.31851e-05	-2.12311	-0.907023
143639088	chr8:143639088:T:C	1.76609e-17	-1.57612	-1.22681	1.91578e-05	-1.99651	-1.22442
143639111	chr8:143639111:C:T	1.98179e-16	-0.385105	-2.67879e-10	0.00022512	-0.757007	-2.67879e-10
143639570	chr8:143639570:G:A	9.05082e-17	0.0187264	-1.18756	3.29914e-05	-1.49088	-1.18651
143640022	chr8:143640022:A:G	8.92235e-17	-0.00149879	-1.18163	3.28236e-05	-1.50199	-1.1805
143640250	chr8:143640250:T:C	3.27712e-16	0.117857	-2.67879e-10	0.00111038	0.838815	-2.67879e-10
143640585	chr8:143640585:C:T	1.19955e-17	-2.07178	-1.11796	2.0416e-05	-2.05624	-1.10109
143641180	chr8:143641180:A:G	1.02551e-16	-3.51524e-10	-1.04391	0.000169239	-3.51524e-10	-1.04233
143641368	chr8:143641368:A:G	2.99261e-17	-1.09266	-1.18289	4.14363e-05	-1.26907	-1.18041
143641825	chr8:143641825:A:G	4.9273e-17	-0.564018	-1.21288	5.26271e-05	-0.988492	-1.22192
143642027	chr8:143642027:G:A	1.3002e-16	-3.51524e-10	-0.806586	0.00021286	-3.51524e-10	-0.813008
143642172	chr8:143642172:C:T	2.01052e-17	-1.50651	-1.16679	2.05785e-05	-1.97246	-1.17693
143642280	chr8:143642280:C:G	2.6107e-17	-1.97984	-0.432232	4.29963e-05	-1.97704	-0.435483
143642361	chr8:143642361:T:C	1.80165e-17	-1.59487	-1.18812	1.9463e-05	-2.00901	-1.19611
143642834	chr8:143642834:C:T	1.38684e-17	-2.02986	-1.01481	2.11613e-05	-2.11972	-1.00175
143642893	chr8:143642893:C:T	3.51883e-17	-0.964548	-1.14902	4.84348e-05	-1.14765	-1.14577
143643149	chr8:143643149:G:A	4.59817e-17	-0.623839	-1.2222	5.066e-05	-1.03407	-1.21444
143643267	chr8:143643267:A:G	4.96428e-17	-0.545066	-1.22436	5.41363e-05	-0.964473	-1.21766
143643377	chr8:143643377:C:T	1.18985e-17	-2.09039	-1.10748	2.11575e-05	-2.0319	-1.08975
143643588	chr8:143643588:T:G	3.78377e-17	-0.889802	-1.15117	5.17573e-05	-1.07909	-1.14799
143644000	chr8:143644000:C:T	1.15771e-16	-3.51524e-10	-0.922659	0.000192334	-3.51524e-10	-0.91441
143644511	chr8:143644511:T:C	1.93833e-16	0.653975	-1.06126	4.40932e-05	-1.31185	-1.07549
143644609	chr8:143644609:G:A	1.0567e-16	-3.51524e-10	-1.01396	0.000176085	-3.51524e-10	-1.00268
143644658	chr8:143644658:G:A	1.23051e-17	-2.00412	-1.16014	2.49914e-05	-1.78947	-1.16564
143644758	chr8:143644758:A:C	7.58347e-17	-0.290856	-1.05487	3.17389e-05	-1.66296	-1.05314
143644992	chr8:143644992:A:G	1.84097e-17	-1.55576	-1.20564	1.94291e-05	-1.99547	-1.2114
143645226	chr8:143645226:A:G	4.82553e-17	-1.79777	-2.67879e-10	6.98511e-05	-1.92728	-2.67879e-10
143645232	chr8:143645232:A:G	5.59621e-17	-1.6496	-2.67879e-10	7.87827e-05	-1.80695	-2.67879e-10
143645848	chr8:143645848:A:G	4.6608e-17	-0.662127	-1.17038	5.25271e-05	-1.06086	-1.15145
143645951	chr8:143645951:T:C	1.55981e-17	-2.08016	-0.846972	2.71968e-05	-2.03513	-0.835418
143645956	chr8:143645956:G:C	6.8894e-16	1.92816	-1.06728	7.07753e-05	-0.833388	-1.08074
143646271	chr8:143646271:G:A	1.29426e-17	-1.93767	-1.17609	1.75118e-05	-2.12597	-1.18479
143646925	chr8:143646925:C:T	8.59473e-17	-3.51524e-10	-1.22054	0.000141374	-3.51524e-10	-1.22223
143647673	chr8:143647673:A:G	1.50299e-16	-3.51524e-10	-0.661651	0.000247698	-3.51524e-10	-0.66143
143647878	chr8:143647878:G:A	1.13867e-17	-2.01262	-1.22921	1.73192e-05	-2.09323	-1.2286
143648089	chr8:143648089:T:G	1.40637e-16	-3.51524e-10	-0.728096	0.000231784	-3.51524e-10	-0.727835
143648286	chr8:143648286:G:A	9.24907e-17	-3.51524e-10	-1.14717	0.000151324	-3.51524e-10	-1.15422
143648545	chr8:143648545:T:A	8.71653e-17	-3.51524e-10	-1.20647	0.000143455	-3.51524e-10	-1.20762
143649059	chr8:143649059:C:T	1.26382e-17	-1.95125	-1.1863	1.73369e-05	-2.12672	-1.19409
143649227	chr8:143649227:G:A	4.42071e-17	-1.88539	-2.67879e-10	5.81511e-05	-2.1106	-2.67879e-10
143649293	chr8:143649293:AAAAC:A	1.30532e-17	-1.91696	-1.18828	1.73696e-05	-2.12306	-1.19587
143649338	chr8:143649338:C:T	1.21903e-17	-1.94539	-1.22825	1.67967e-05	-2.1258	-1.22666
143649580	chr8:143649580:C:T	9.36534e-17	-3.51524e-10	-1.13468	0.000156463	-3.51524e-10	-1.12082
143649856	chr8:143649856:G:A	4.38209e-17	-0.683527	-1.21064	4.80049e-05	-1.10317	-1.19917
143650193	chr8:143650193:C:T	1.40637e-16	-3.51524e-10	-0.728096	0.000231784	-3.51524e-10	-0.727835
143650248	chr8:143650248:G:A	1.06494e-16	-3.51524e-10	-1.00619	0.000175734	-3.51524e-10	-1.00467
143650949	chr8:143650949:G:A	8.57496e-17	-3.51524e-10	-1.22285	0.000141102	-3.51524e-10	-1.22416
143651479	chr8:143651479:TATAAA:T	1.09636e-16	-3.51524e-10	-0.977114	0.000181026	-3.51524e-10	-0.974998
143651635	chr8:143651635:C:T	1.75351e-17	-2.02593	-0.784145	2.77268e-05	-2.07915	-0.772093
143652036	chr8:143652036:C:T	3.12656e-16	-3.51524e-10	0.070827	0.000540236	-3.51524e-10	0.118365
143652080	chr8:143652080:CTCGCCTTTGT:C	1.4026e-16	-3.51524e-10	-0.730778	0.000240714	-3.51524e-10	-0.690031
143652159	chr8:143652159:T:C	4.69513e-17	-1.82517	-2.67879e-10	6.3229e-05	-2.02688	-2.67879e-10
143652371	chr8:143652371:C:G	4.49969e-17	-1.86768	-2.67879e-10	6.16992e-05	-2.05137	-2.67879e-10
143652557	chr8:143652557:A:G	3.47231e-17	-2.12687	-2.67879e-10	5.9214e-05	-2.09248	-2.67879e-10
143652963	chr8:143652963:C:T	1.22626e-16	-3.51524e-10	-0.865136	0.000204877	-3.51524e-10	-0.851231
143653177	chr8:143653177:C:T	1.19248e-17	-2.08905	-1.10661	2.13232e-05	-2.02507	-1.08878
143653259	chr8:143653259:C:T	1.10618e-16	-3.51524e-10	-0.968197	0.000186916	-3.51524e-10	-0.942983
143653289	chr8:143653289:T:A	3.63703e-17	-2.08053	-2.67879e-10	6.29248e-05	-2.0317	-2.67879e-10
143653454	chr8:143653454:G:A	1.68973e-17	-1.83918	-1.00794	4.162e-05	-1.42137	-1.02369
143653807	chr8:143653807:T:C	1.05328e-16	-3.51524e-10	-1.01719	0.000173817	-3.51524e-10	-1.01564
143654062	chr8:143654062:G:C	1.32269e-17	-1.9036	-1.18843	1.73819e-05	-2.1222	-1.19601
143654244	chr8:143654244:TTCAG:T	8.7025e-17	-3.51524e-10	-1.20808	0.00014323	-3.51524e-10	-1.20919
143654371	chr8:143654371:C:T	1.22263e-16	-3.51524e-10	-0.868104	0.000204257	-3.51524e-10	-0.854264
143655154	chr8:143655154:GTGGT:G	1.1101e-16	-3.51524e-10	-0.964658	0.000187307	-3.51524e-10	-0.940894
143655245	chr8:143655245:T:C	1.22942e-17	-1.94052	-1.22462	1.68879e-05	-2.12537	-1.22167
143655713	chr8:143655713:A:G	1.55952e-16	-3.51524e-10	-0.624729	0.000255159	-3.51524e-10	-0.631755
143656637	chr8:143656637:C:T	1.16898e-16	-3.51524e-10	-0.912975	0.000193107	-3.51524e-10	-0.910397
143656908	chr8:143656908:G:A	1.56242e-16	-3.51524e-10	-0.622871	0.000255631	-3.51524e-10	-0.629906
143657128	chr8:143657128:G:A	1.36783e-17	-1.91855	-1.13992	1.8164e-05	-2.12227	-1.15193
143657214	chr8:143657214:G:A	1.5669e-16	-3.51524e-10	-0.62001	0.000256357	-3.51524e-10	-0.627069
143657516	chr8:143657516:C:G	4.32078e-16	-3.51524e-10	0.394329	0.000792074	-3.51524e-10	0.501013
143657727	chr8:143657727:A:G	7.9882e-16	2.10642	-1.09757	0.000113849	-0.351337	-1.08743
143657997	chr8:143657997:C:T	4.23115e-17	-1.92922	-2.67879e-10	7.45415e-05	-1.86228	-2.67879e-10
143658016	chr8:143658016:T:G	5.83998e-16	1.86647	-1.17085	7.67151e-05	-0.663273	-1.17027
143658209	chr8:143658209:A:G	9.12921e-17	-3.51524e-10	-1.16021	0.000149447	-3.51524e-10	-1.1667
143658397	chr8:143658397:T:TC	1.54769e-16	-3.51524e-10	-0.632341	0.000258871	-3.51524e-10	-0.617312
143658559	chr8:143658559:C:T	1.28826e-17	-1.92646	-1.19194	1.72773e-05	-2.12505	-1.1992
143658894	chr8:143658894:C:T	7.7903e-16	1.96237	-0.978602	7.68248e-05	-0.836479	-0.995635
143659008	chr8:143659008:T:C	9.69078e-17	0.100733	-1.20125	5.32214e-05	-1.00067	-1.19851
143659045	chr8:143659045:A:G	3.55479e-17	-2.1034	-2.67879e-10	5.79478e-05	-2.1141	-2.67879e-10
143659713	chr8:143659713:G:A	8.60257e-17	-3.51524e-10	-1.21963	0.000141436	-3.51524e-10	-1.22179
143659823	chr8:143659823:G:A	4.44057e-16	-3.51524e-10	0.421675	0.000714876	-3.51524e-10	0.398468
143660264	chr8:143660264:TG:T	3.53557e-17	-2.10882	-2.67879e-10	5.72083e-05	-2.12694	-2.67879e-10
143660383	chr8:143660383:C:T	8.68674e-17	-3.51524e-10	-1.20989	0.00014335	-3.51524e-10	-1.20835
143660437	chr8:143660437:C:T	3.55792e-17	-2.10252	-2.67879e-10	5.7432e-05	-2.12304	-2.67879e-10
143660954	chr8:143660954:G:A	1.16391e-17	-1.99333	-1.22658	1.67875e-05	-2.12437	-1.22864
143661492	chr8:143661492:G:A	1.40358e-16	-3.51524e-10	-0.73008	0.000231759	-3.51524e-10	-0.727943
143662824	chr8:143662824:A:C	1.75846e-16	-3.51524e-10	-0.504666	0.000296724	-3.51524e-10	-0.48084
143663110	chr8:143663110:A:G	1.33319e-17	-1.87628	-1.20784	1.70892e-05	-2.12038	-1.21481
143663157	chr8:143663157:C:T	1.60959e-16	-3.51524e-10	-0.593131	0.000263393	-3.51524e-10	-0.599995
143663477	chr8:143663477:A:G	1.76362e-16	-3.51524e-10	-0.501739	0.000297585	-3.51524e-10	-0.477942
143664185	chr8:143664185:G:A	8.76219e-17	-3.51524e-10	-1.20125	0.000144642	-3.51524e-10	-1.19938
143664694	chr8:143664694:A:G	1.0733e-16	-3.51524e-10	-0.99837	0.000179401	-3.51524e-10	-0.98402
143664709	chr8:143664709:G:A	8.85542e-17	-3.51524e-10	-1.19066	0.000145429	-3.51524e-10	-1.19395
143664757	chr8:143664757:T:C	1.52068e-16	-3.51524e-10	-0.64995	0.000252102	-3.51524e-10	-0.643808
143665234	chr8:143665234:G:A	1.19932e-16	-3.51524e-10	-0.887351	0.000200788	-3.51524e-10	-0.871393
143665799	chr8:143665799:G:A	8.59112e-17	-3.51524e-10	-1.22096	0.00014142	-3.51524e-10	-1.2219
143665805	chr8:143665805:G:C	1.71652e-16	-3.51524e-10	-0.52881	0.000276115	-3.51524e-10	-0.552824
143666304	chr8:143666304:C:T	6.47361e-17	-0.307831	-1.19613	4.09797e-05	-1.25896	-1.20161
143667096	chr8:143667096:C:T	8.52285e-17	-3.51524e-10	-1.22894	0.000140579	-3.51524e-10	-1.22787
143667234	chr8:143667234:C:T	1.05587e-16	-3.51524e-10	-1.01475	0.000176967	-3.51524e-10	-0.997676
143667248	chr8:143667248:A:G	9.55729e-17	-3.51524e-10	-1.11439	0.000159451	-3.51524e-10	-1.10191
143667568	chr8:143667568:T:G	1.09667e-16	-3.51524e-10	-0.976833	0.000185565	-3.51524e-10	-0.950235
143667702	chr8:143667702:A:G	8.55184e-17	-3.51524e-10	-1.22555	0.000140965	-3.51524e-10	-1.22513
143667715	chr8:143667715:G:A	1.02284e-16	-3.51524e-10	-1.04652	0.000171228	-3.51524e-10	-1.03065
143668378	chr8:143668378:C:T	8.96267e-17	-3.51524e-10	-1.17862	0.000148435	-3.51524e-10	-1.1735
143668507	chr8:143668507:T:C	4.09792e-17	-1.96121	-2.67879e-10	6.25244e-05	-2.03808	-2.67879e-10
143668641	chr8:143668641:C:T	1.01041e-16	-3.51524e-10	-1.05875	0.000163986	-3.51524e-10	-1.07386
143668715	chr8:143668715:T:C	1.06574e-16	-3.51524e-10	-1.00544	0.000178594	-3.51524e-10	-0.988525
143668840	chr8:143668840:G:A	1.18308e-16	-3.51524e-10	-0.90099	0.000197762	-3.51524e-10	-0.886576
143668976	chr8:143668976:A:AC	1.10814e-16	-3.51524e-10	-0.966422	0.000186112	-3.51524e-10	-0.947295
143669022	chr8:143669022:A:C	8.9826e-17	-3.51524e-10	-1.1764	0.000148782	-3.51524e-10	-1.17116
143669351	chr8:143669351:C:T	8.52024e-17	-3.51524e-10	-1.22925	0.000140395	-3.51524e-10	-1.22918
143669418	chr8:143669418:A:G	5.10382e-17	-0.688536	-1.05317	4.69164e-05	-1.28984	-1.03544
143669685	chr8:143669685:G:C	1.47798e-16	-3.51524e-10	-0.678432	0.000237001	-3.51524e-10	-0.705575
143669728	chr8:143669728:C:G	3.62113e-17	-1.56136	-0.523545	8.34441e-05	-1.1939	-0.555563
143669921	chr8:143669921:T:C	8.76064e-17	0.00955695	-1.21098	4.66175e-05	-1.11939	-1.21228
143670053	chr8:143670053:T:G	8.76203e-17	-3.51524e-10	-1.20127	0.000143179	-3.51524e-10	-1.20955
143670086	chr8:143670086:G:A	1.12907e-16	-3.51524e-10	-0.947718	0.000189733	-3.51524e-10	-0.928023
143670116	chr8:143670116:A:G	1.38671e-16	-3.51524e-10	-0.742172	0.000228543	-3.51524e-10	-0.741915
143670164	chr8:143670164:T:A	1.11616e-16	-3.51524e-10	-0.959209	0.000187491	-3.51524e-10	-0.939912
143670178	chr8:143670178:A:C	5.63118e-17	-0.497465	-1.14591	6.32346e-05	-0.881148	-1.14564
143670238	chr8:143670238:G:C	8.12488e-17	-0.0483642	-1.2284	4.75388e-05	-1.08493	-1.22716
143670239	chr8:143670239:G:T	7.97238e-17	-0.0668105	-1.2289	4.68779e-05	-1.09811	-1.22798
143670272	chr8:143670272:C:A	1.11758e-16	-3.51524e-10	-0.957943	0.000187736	-3.51524e-10	-0.938603
143670290	chr8:143670290:A:G	1.46493e-16	-3.51524e-10	-0.6873	0.000234967	-3.51524e-10	-0.714195
143670357	chr8:143670357:A:C	4.10344e-17	-1.95987	-2.67879e-10	6.26173e-05	-2.0366	-2.67879e-10
143670801	chr8:143670801:A:G	1.4916e-16	-3.51524e-10	-0.66926	0.000239128	-3.51524e-10	-0.696644
143670829	chr8:143670829:A:T	1.6753e-16	-3.51524e-10	-0.553117	0.000295165	-3.51524e-10	-0.486107
143671085	chr8:143671085:T:C	1.02938e-17	-2.11633	-1.2264	1.74326e-05	-2.09061	-1.22468
143671111	chr8:143671111:G:A	9.57258e-17	-3.51524e-10	-1.11279	0.000159324	-3.51524e-10	-1.1027
143671297	chr8:143671297:C:T	4.0189e-17	-0.765537	-1.21515	4.22929e-05	-1.20742	-1.2216
143671316	chr8:143671316:A:G	1.25895e-16	-3.51524e-10	-0.838826	0.000202725	-3.51524e-10	-0.861789
143671368	chr8:143671368:T:C	1.23256e-16	-3.51524e-10	-0.860011	0.000198602	-3.51524e-10	-0.882339
143671393	chr8:143671393:G:A	9.01711e-17	-3.51524e-10	-1.17257	0.000149373	-3.51524e-10	-1.16719
143671524	chr8:143671524:G:A	4.18226e-17	-0.722043	-1.2188	4.59894e-05	-1.12928	-1.21595
143671780	chr8:143671780:G:C	1.21306e-17	-2.11078	-1.06777	2.12198e-05	-2.06413	-1.05458
143671787	chr8:143671787:T:G	1.21756e-16	-3.51524e-10	-0.872258	0.000196262	-3.51524e-10	-0.894192
143672215	chr8:143672215:A:G	4.10397e-17	-0.770659	-1.18908	4.30273e-05	-1.21107	-1.20074
143672551	chr8:143672551:T:C	4.50488e-17	-1.86653	-2.67879e-10	6.61702e-05	-1.98141	-2.67879e-10
143672659	chr8:143672659:G:A	9.1885e-17	-3.51524e-10	-1.15374	0.000152372	-3.51524e-10	-1.14731
143672670	chr8:143672670:A:G	1.60667e-17	-2.05464	-0.842882	2.6217e-05	-2.09772	-0.809518
143672856	chr8:143672856:G:A	1.1285e-16	-3.51524e-10	-0.948222	0.000189647	-3.51524e-10	-0.928476
143673387	chr8:143673387:G:A	1.26595e-16	-3.51524e-10	-0.833285	0.000203907	-3.51524e-10	-0.855979
143673634	chr8:143673634:A:T	1.21925e-16	-3.51524e-10	-0.87087	0.000196532	-3.51524e-10	-0.892817
143673644	chr8:143673644:A:T	8.92019e-17	-3.51524e-10	-1.18338	0.000145365	-3.51524e-10	-1.1944
143673672	chr8:143673672:A:C	3.72461e-17	-2.05673	-2.67879e-10	6.51842e-05	-1.99642	-2.67879e-10
143673732	chr8:143673732:T:C	1.70873e-16	-3.51524e-10	-0.533358	0.000282308	-3.51524e-10	-0.530642
143674054	chr8:143674054:T:G	9.202e-17	-3.51524e-10	-1.15227	0.000153169	-3.51524e-10	-1.1421
143674462	chr8:143674462:T:C	4.84838e-17	-0.87165	-0.921399	6.38e-05	-1.09826	-0.919627
143674655	chr8:143674655:G:A	1.16361e-17	-2.11466	-1.10551	2.0725e-05	-2.04771	-1.09459
143674750	chr8:143674750:A:G	8.86893e-17	-3.51524e-10	-1.18914	0.000144669	-3.51524e-10	-1.19919
143674940	chr8:143674940:G:A	3.4787e-17	-2.12503	-2.67879e-10	6.29642e-05	-2.03107	-2.67879e-10
143674970	chr8:143674970:T:C	9.21411e-17	-3.51524e-10	-1.15096	0.000149622	-3.51524e-10	-1.16553
143674998	chr8:143674998:GCGGGTCCTCGGCGTGTGGTGCCTGGAGTGACGT:G	9.41667e-17	-3.51524e-10	-1.12921	0.000155363	-3.51524e-10	-1.12788
143675063	chr8:143675063:C:T	6.75456e-17	-1.46148	-2.67879e-10	7.43694e-05	-1.8646	-2.67879e-10
143675126	chr8:143675126:A:G	8.94085e-17	-3.51524e-10	-1.18106	0.000148231	-3.51524e-10	-1.17487
143675159	chr8:143675159:C:T	8.945e-17	-3.51524e-10	-1.1806	0.000149123	-3.51524e-10	-1.16887
143675433	chr8:143675433:G:C	8.56366e-17	-3.51524e-10	-1.22417	0.000140488	-3.51524e-10	-1.22852
143675437	chr8:143675437:T:G	8.559e-17	-3.51524e-10	-1.22471	0.000140459	-3.51524e-10	-1.22872
143675450	chr8:143675450:A:G	8.56378e-17	-3.51524e-10	-1.22415	0.000140489	-3.51524e-10	-1.22851
143675665	chr8:143675665:C:T	9.05687e-17	-3.51524e-10	-1.16817	0.000147331	-3.51524e-10	-1.18096
143675942	chr8:143675942:T:C	1.03365e-17	-2.12341	-1.21519	1.74205e-05	-2.09359	-1.2224
143675983	chr8:143675983:A:G	9.87886e-17	-3.51524e-10	-1.0813	0.000164638	-3.51524e-10	-1.06989
143676183	chr8:143676183:C:T	1.19881e-16	-3.51524e-10	-0.887778	0.000202672	-3.51524e-10	-0.862054
143676687	chr8:143676687:C:T	1.1334e-16	-3.51524e-10	-0.943886	0.000188669	-3.51524e-10	-0.933648
143676929	chr8:143676929:C:T	8.59172e-17	-3.51524e-10	-1.22089	0.000142481	-3.51524e-10	-1.21443
143677058	chr8:143677058:C:T	2.01293e-15	-3.51524e-10	1.93307	0.00391044	-3.51524e-10	2.09776
143677481	chr8:143677481:T:C	4.7347e-17	-0.58797	-1.2288	5.31238e-05	-0.971713	-1.2293
143677594	chr8:143677594:T:C	2.60866e-17	-1.99878	-0.414076	4.37178e-05	-1.96554	-0.430342
143677765	chr8:143677765:G:A	3.37364e-17	-0.984289	-1.17141	4.8176e-05	-1.13289	-1.16589
143677769	chr8:143677769:A:T	1.22957e-17	-2.0984	-1.06663	2.13279e-05	-2.06247	-1.05116
143677845	chr8:143677845:C:T	1.19893e-17	-2.07935	-1.11091	1.99154e-05	-2.08443	-1.09772
143677975	chr8:143677975:C:T	3.50757e-17	-2.11677	-2.67879e-10	6.59648e-05	-1.98452	-2.67879e-10
143678137	chr8:143678137:C:T	1.11756e-15	2.30151	-0.956888	0.000110686	-0.534135	-0.932806
143678283	chr8:143678283:C:T	8.60973e-17	-3.51524e-10	-1.2188	0.000142497	-3.51524e-10	-1.21432
143678318	chr8:143678318:G:A	1.00416e-16	-3.51524e-10	-1.06495	0.000166426	-3.51524e-10	-1.05909
143678418	chr8:143678418:G:A	1.05396e-17	-2.12495	-1.19419	2.10904e-05	-1.9211	-1.20373
143678473	chr8:143678473:C:T	9.72141e-17	-3.51524e-10	-1.09736	0.000157422	-3.51524e-10	-1.11471
143678497	chr8:143678497:T:C	8.6452e-17	-3.51524e-10	-1.21469	0.000142225	-3.51524e-10	-1.21623
143678827	chr8:143678827:G:C	7.44624e-16	1.75091	-0.812305	0.000131418	-0.480042	-0.815213
143678978	chr8:143678978:T:C	1.93747e-16	-3.51524e-10	-0.407726	0.000316964	-3.51524e-10	-0.414853
143678979	chr8:143678979:G:A	1.55917e-16	-3.51524e-10	-0.624957	0.000254164	-3.51524e-10	-0.635661
143679075	chr8:143679075:C:G	1.2645e-17	-2.07381	-1.0632	2.04394e-05	-2.09274	-1.06344
143679125	chr8:143679125:G:A	1.09556e-16	-3.51524e-10	-0.977844	0.000177422	-3.51524e-10	-0.995109
143679554	chr8:143679554:A:G	3.2885e-17	-1.88551	-0.295755	4.43659e-05	-2.12426	-0.256915
143679558	chr8:143679558:G:A	8.92229e-17	-3.51524e-10	-1.18314	0.000145521	-3.51524e-10	-1.19332
143680087	chr8:143680087:CT:C	8.69721e-17	-3.51524e-10	-1.20869	0.000143712	-3.51524e-10	-1.20583
143680098	chr8:143680098:G:A	8.52941e-17	-3.51524e-10	-1.22817	0.000140386	-3.51524e-10	-1.22925
143680108	chr8:143680108:C:T	8.77433e-17	-3.51524e-10	-1.19986	0.000144545	-3.51524e-10	-1.20005
143680320	chr8:143680320:G:A	1.9514e-17	-1.93737	-0.765775	2.72623e-05	-2.12695	-0.741186
143680395	chr8:143680395:G:T	8.66299e-17	-3.51524e-10	-1.21263	0.00014381	-3.51524e-10	-1.20515
143680419	chr8:143680419:A:G	1.43285e-15	2.64394	-1.0508	0.000211608	0.233136	-1.05204
143680563	chr8:143680563:GC:G	8.64328e-17	-3.51524e-10	-1.21491	0.000143414	-3.51524e-10	-1.20791
143680694	chr8:143680694:C:T	8.64072e-17	-3.51524e-10	-1.21521	0.000143361	-3.51524e-10	-1.20828
143680756	chr8:143680756:C:T	8.66069e-17	-3.51524e-10	-1.2129	0.000143766	-3.51524e-10	-1.20546
143681032	chr8:143681032:A:G	4.7239e-17	-1.81906	-2.67879e-10	6.89015e-05	-1.94096	-2.67879e-10
143681067	chr8:143681067:C:T	4.96916e-17	-1.88358	0.115138	6.76014e-05	-2.12416	0.164144
143681102	chr8:143681102:G:C	8.64394e-17	-3.51524e-10	-1.21483	0.000143427	-3.51524e-10	-1.20782
143681413	chr8:143681413:G:A	6.10434e-17	-1.87044	0.30775	8.25271e-05	-2.12257	0.36206
143681491	chr8:143681491:G:T	9.80143e-17	-3.51524e-10	-1.08916	0.00016471	-3.51524e-10	-1.06946
143681568	chr8:143681568:G:A	9.83565e-17	-3.51524e-10	-1.08568	0.000165323	-3.51524e-10	-1.06574
143681603	chr8:143681603:C:T	5.40652e-17	-0.774797	-0.90929	5.72871e-05	-1.1709	-0.954666
143681630	chr8:143681630:A:G	9.16547e-17	-3.51524e-10	-1.15625	0.000150568	-3.51524e-10	-1.15923
143681800	chr8:143681800:A:C	1.06427e-17	-2.11476	-1.19465	1.74088e-05	-2.11941	-1.19726
143681949	chr8:143681949:G:A	1.5696e-17	-2.06993	-0.850945	2.41549e-05	-2.12306	-0.866094
143682256	chr8:143682256:G:A	9.68053e-17	-3.51524e-10	-1.10158	0.000162531	-3.51524e-10	-1.08277
143682450	chr8:143682450:T:C	9.67792e-17	-3.51524e-10	-1.10185	0.000160018	-3.51524e-10	-1.09836
143682593	chr8:143682593:A:G	9.72411e-17	-3.51524e-10	-1.09708	0.000163325	-3.51524e-10	-1.0779
143682679	chr8:143682679:G:A	5.63953e-16	-3.51524e-10	0.660694	0.000954571	-3.51524e-10	0.687621
143682785	chr8:143682785:G:A	1.44041e-15	2.68613	-1.08773	0.000210268	0.263699	-1.08896
143682954	chr8:143682954:A:G	1.14543e-17	-2.12415	-1.11176	1.8749e-05	-2.1261	-1.1164
143683079	chr8:143683079:G:A	8.5681e-17	-3.51524e-10	-1.22365	0.000141432	-3.51524e-10	-1.22182
143683146	chr8:143683146:G:C	9.36986e-17	-3.51524e-10	-1.13419	0.000156917	-3.51524e-10	-1.11792
143683342	chr8:143683342:G:C	1.04631e-17	-2.11982	-1.20661	1.71541e-05	-2.12518	-1.20623
143683383	chr8:143683383:T:C	1.03478e-17	-2.12505	-1.21245	1.70223e-05	-2.12695	-1.21217
143683392	chr8:143683392:T:G	1.03905e-17	-2.12514	-1.20824	1.70949e-05	-2.12694	-1.20792
143683400	chr8:143683400:C:A	1.06085e-17	-2.11739	-1.19524	1.73658e-05	-2.12432	-1.19482
143683429	chr8:143683429:C:G	9.27729e-17	-3.51524e-10	-1.14412	0.000155286	-3.51524e-10	-1.12838
143683430	chr8:143683430:C:G	1.69265e-17	-1.82069	-1.02471	2.08138e-05	-2.11903	-1.01899
143683551	chr8:143683551:C:T	1.17476e-16	-3.51524e-10	-0.908047	0.000193289	-3.51524e-10	-0.909452
143683573	chr8:143683573:C:T	1.572e-16	-3.51524e-10	-0.616758	0.000263875	-3.51524e-10	-0.598167
143683770	chr8:143683770:C:T	1.0021e-16	-3.51524e-10	-1.06701	0.000170948	-3.51524e-10	-1.03228
143683898	chr8:143683898:G:A	1.00954e-16	-3.51524e-10	-1.05961	0.00016713	-3.51524e-10	-1.05487
143683927	chr8:143683927:C:G	8.99761e-17	-3.51524e-10	-1.17473	0.000150147	-3.51524e-10	-1.16203
143684005	chr8:143684005:C:T	1.09224e-16	-3.51524e-10	-0.980876	0.000181907	-3.51524e-10	-0.970148
143684098	chr8:143684098:C:T	1.06877e-16	-3.51524e-10	-1.0026	0.000177295	-3.51524e-10	-0.995825
143684491	chr8:143684491:G:T	2.03815e-16	0.591328	-0.948394	5.90152e-05	-1.1573	-0.938548
143684494	chr8:143684494:A:C	8.56579e-17	-3.51524e-10	-1.22392	0.000141141	-3.51524e-10	-1.22388
143684934	chr8:143684934:C:T	9.07048e-17	-3.51524e-10	-1.16667	0.000149372	-3.51524e-10	-1.1672
143684999	chr8:143684999:G:A	1.23096e-16	-3.51524e-10	-0.861312	0.000200811	-3.51524e-10	-0.871276
143685001	chr8:143685001:G:A	1.67337e-17	-1.63634	-1.22051	2.03043e-05	-1.93582	-1.22699
143685262	chr8:143685262:C:T	2.92596e-17	-1.11539	-1.18268	3.16232e-05	-1.5195	-1.20024
143685554	chr8:143685554:C:T	8.73443e-17	-3.51524e-10	-1.20442	0.000145195	-3.51524e-10	-1.19556
143685759	chr8:143685759:C:G	8.53007e-17	-3.51524e-10	-1.22809	0.000140767	-3.51524e-10	-1.22653
143686002	chr8:143686002:A:T	9.18102e-17	-3.51524e-10	-1.15455	0.000153464	-3.51524e-10	-1.14017
143686087	chr8:143686087:T:G	7.56152e-16	2.0638	-1.10983	0.000152637	-0.0393237	-1.10625
143686147	chr8:143686147:A:G	1.38991e-17	-2.10147	-0.94098	2.93674e-05	-1.87474	-0.919013
143686362	chr8:143686362:G:A	1.23222e-17	-2.11337	-1.04951	2.01896e-05	-2.10779	-1.06068
143686702	chr8:143686702:C:T	3.62117e-17	-2.0849	-2.67879e-10	5.74958e-05	-2.12193	-2.67879e-10
143686786	chr8:143686786:G:A	9.33513e-17	0.0911417	-1.22905	3.30984e-05	-1.4456	-1.22856
143686835	chr8:143686835:TAAAC:T	1.4798e-16	-3.51524e-10	-0.677204	0.000238564	-3.51524e-10	-0.699004
143686941	chr8:143686941:G:A	1.22967e-17	-2.09226	-1.07269	1.98813e-05	-2.09926	-1.0846
143687063	chr8:143687063:G:A	1.24957e-16	-3.51524e-10	-0.846307	0.000207966	-3.51524e-10	-0.836269
143687300	chr8:143687300:A:G	9.92892e-17	-3.51524e-10	-1.07624	0.000161079	-3.51524e-10	-1.09175
143687384	chr8:143687384:G:A	8.57067e-17	-3.51524e-10	-1.22335	0.000141312	-3.51524e-10	-1.22267
143687527	chr8:143687527:G:A	8.626e-17	-3.51524e-10	-1.21691	0.000142235	-3.51524e-10	-1.21616
143687919	chr8:143687919:G:A	8.7133e-17	-3.51524e-10	-1.20684	0.000143111	-3.51524e-10	-1.21002
143687976	chr8:143687976:T:C	8.68869e-17	-3.51524e-10	-1.20967	0.000143298	-3.51524e-10	-1.20871
143688278	chr8:143688278:T:A	1.30212e-16	-3.51524e-10	-0.805115	0.000216233	-3.51524e-10	-0.797287
143688944	chr8:143688944:G:A	1.33584e-16	-3.51524e-10	-0.779545	0.000219001	-3.51524e-10	-0.784567
143688973	chr8:143688973:A:C	9.54991e-17	-3.51524e-10	-1.11516	0.00015699	-3.51524e-10	-1.11746
143689460	chr8:143689460:T:C	8.58604e-17	-3.51524e-10	-1.22155	0.000141466	-3.51524e-10	-1.22158
143689548	chr8:143689548:C:T	4.6052e-17	-1.84451	-2.67879e-10	6.81352e-05	-1.95215	-2.67879e-10
143689568	chr8:143689568:G:T	1.54836e-16	-3.51524e-10	-0.631909	0.000249547	-3.51524e-10	-0.653995
143689767	chr8:143689767:G:A	1.21141e-16	-0.877325	-2.67879e-10	0.000183061	-0.96382	-2.67879e-10
143690674	chr8:143690674:C:T	9.01646e-17	-3.51524e-10	-1.17264	0.000148774	-3.51524e-10	-1.17121
143690826	chr8:143690826:C:T	1.32385e-16	-3.51524e-10	-0.78856	0.000211416	-3.51524e-10	-0.819816
143690924	chr8:143690924:C:T	1.72746e-17	-1.83616	-0.988877	2.71867e-05	-1.86844	-1.00247
143690950	chr8:143690950:T:C	9.58215e-17	-3.51524e-10	-1.11179	0.000157706	-3.51524e-10	-1.11291
143690977	chr8:143690977:C:T	1.54601e-17	-1.91936	-1.01665	2.4659e-05	-1.93886	-1.02964
143691275	chr8:143691275:C:T	2.05019e-16	-0.351177	-2.67879e-10	0.000105906	-1.51109	-2.67879e-10
143691919	chr8:143691919:A:C	8.92179e-17	-3.51524e-10	-1.1832	0.000147301	-3.51524e-10	-1.18116
143692063	chr8:143692063:T:C	8.59737e-17	-3.51524e-10	-1.22024	0.000141724	-3.51524e-10	-1.21976
143692961	chr8:143692961:G:A	1.62826e-17	-1.95719	-0.926986	2.45739e-05	-2.06813	-0.903829
143692984	chr8:143692984:C:T	1.55849e-16	-3.51524e-10	-0.625391	0.000260703	-3.51524e-10	-0.61026
143693114	chr8:143693114:G:T	1.29379e-16	-3.51524e-10	-0.811532	0.000211861	-3.51524e-10	-0.817712
143693320	chr8:143693320:G:A	8.59652e-17	-3.51524e-10	-1.22034	0.000141343	-3.51524e-10	-1.22245
143693436	chr8:143693436:C:T	8.93384e-17	-3.51524e-10	-1.18185	0.000148917	-3.51524e-10	-1.17025
143693480	chr8:143693480:A:G	1.63557e-17	-1.81608	-1.06362	2.58108e-05	-1.84731	-1.07554
143693547	chr8:143693547:G:A	1.64778e-17	-1.80814	-1.06412	2.60014e-05	-1.8395	-1.07599
143693701	chr8:143693701:C:A	8.69434e-17	-3.51524e-10	-1.20902	0.000143362	-3.51524e-10	-1.20827
143693759	chr8:143693759:G:T	1.16734e-16	-3.51524e-10	-0.914379	0.000193031	-3.51524e-10	-0.910788
143694001	chr8:143694001:C:T	8.91826e-17	-3.51524e-10	-1.18359	0.000148661	-3.51524e-10	-1.17197
143694543	chr8:143694543:A:C	8.63941e-17	-3.51524e-10	-1.21536	0.000142438	-3.51524e-10	-1.21473
143694571	chr8:143694571:C:T	9.00625e-17	-3.51524e-10	-1.17377	0.00015026	-3.51524e-10	-1.16128
143694737	chr8:143694737:G:A	2.8331e-17	-1.80748	-0.522845	4.50038e-05	-1.82486	-0.542035
143694811	chr8:143694811:C:G	2.10948e-16	-3.51524e-10	-0.322668	0.000341079	-3.51524e-10	-0.341526
143695072	chr8:143695072:T:C	1.05418e-16	-3.51524e-10	-1.01635	0.000172184	-3.51524e-10	-1.02508
143695119	chr8:143695119:C:G	1.89737e-17	-1.8436	-0.887623	2.91556e-05	-1.88524	-0.915749
143695196	chr8:143695196:T:C	8.52531e-17	-3.51524e-10	-1.22865	0.000140378	-3.51524e-10	-1.2293
143695297	chr8:143695297:C:G	3.32433e-17	-1.76022	-0.41021	5.27354e-05	-1.77789	-0.430468
143695351	chr8:143695351:G:A	8.71137e-17	-3.51524e-10	-1.20706	0.000143648	-3.51524e-10	-1.20627
143695658	chr8:143695658:T:C	8.52431e-17	-3.51524e-10	-1.22877	0.000140451	-3.51524e-10	-1.22878
143695739	chr8:143695739:C:T	4.92308e-17	-1.77776	-2.67879e-10	6.48103e-05	-2.00218	-2.67879e-10
143696463	chr8:143696463:A:G	1.08764e-16	-3.51524e-10	-0.985101	0.00017655	-3.51524e-10	-1.00004
143696516	chr8:143696516:A:G	2.57731e-17	-1.83814	-0.586803	3.31294e-05	-2.12331	-0.549911
143696636	chr8:143696636:C:T	8.64266e-17	-3.51524e-10	-1.21498	0.000142592	-3.51524e-10	-1.21365
143696661	chr8:143696661:G:A	1.12915e-16	-3.51524e-10	-0.94764	0.000185088	-3.51524e-10	-0.952811
143696709	chr8:143696709:G:A	9.29946e-17	-3.51524e-10	-1.14174	0.000153733	-3.51524e-10	-1.13842
143696768	chr8:143696768:C:T	8.51971e-17	-3.51524e-10	-1.22931	0.000140438	-3.51524e-10	-1.22888
143696999	chr8:143696999:A:G	1.49634e-16	-3.51524e-10	-0.666086	0.000241149	-3.51524e-10	-0.688226
143697078	chr8:143697078:C:T	1.41e-17	-1.85892	-1.16918	2.17538e-05	-1.91224	-1.18161
143697085	chr8:143697085:C:T	1.86388e-17	-1.67362	-1.07541	3.09119e-05	-1.65946	-1.08304
143697654	chr8:143697654:T:C	3.05773e-16	-3.51524e-10	0.0485653	0.000486746	-3.51524e-10	0.0141023
143698795	chr8:143698795:C:T	3.40366e-16	-3.51524e-10	0.155744	0.000554871	-3.51524e-10	0.145094
143698916	chr8:143698916:G:A	8.59253e-17	-3.51524e-10	-1.2208	0.000142295	-3.51524e-10	-1.21574
143699107	chr8:143699107:A:C	1.1852e-16	-3.51524e-10	-0.899193	0.000191132	-3.51524e-10	-0.920675
143699282	chr8:143699282:A:G	1.80698e-16	-3.51524e-10	-0.47745	0.00030216	-3.51524e-10	-0.462686
143699306	chr8:143699306:T:A	8.96538e-17	-3.51524e-10	-1.17832	0.000148912	-3.51524e-10	-1.17029
143699350	chr8:143699350:A:G	3.66372e-17	-0.899713	-1.1735	2.68117e-05	-1.72809	-1.15671
143699371	chr8:143699371:T:C	1.13675e-16	-3.51524e-10	-0.940933	0.000191021	-3.51524e-10	-0.92126
143699592	chr8:143699592:A:G	8.64084e-17	-3.51524e-10	-1.21519	0.000142152	-3.51524e-10	-1.21675
143699813	chr8:143699813:C:G	9.27038e-17	-3.51524e-10	-1.14487	0.000151175	-3.51524e-10	-1.15521
143699817	chr8:143699817:G:A	8.70519e-17	-3.51524e-10	-1.20777	0.000144003	-3.51524e-10	-1.2038
143700761	chr8:143700761:T:C	1.13849e-16	-3.51524e-10	-0.939404	0.00018527	-3.51524e-10	-0.951826
143700955	chr8:143700955:C:T	8.9439e-17	-3.51524e-10	-1.18072	0.000147934	-3.51524e-10	-1.17687
143701578	chr8:143701578:C:G	9.42784e-17	-3.51524e-10	-1.12803	0.000154976	-3.51524e-10	-1.13037
143701730	chr8:143701730:AC:A	1.18267e-17	-1.97572	-1.2282	1.89344e-05	-2.00411	-1.22855
143702206	chr8:143702206:C:T	8.52036e-17	-3.51524e-10	-1.22923	0.000140377	-3.51524e-10	-1.22931
143702294	chr8:143702294:G:A	3.49885e-17	-2.11926	-2.67879e-10	5.72243e-05	-2.12666	-2.67879e-10
143702486	chr8:143702486:G:A	1.94054e-16	0.413281	-0.819422	9.12675e-05	-0.880089	-0.779757
143703402	chr8:143703402:T:A	8.57953e-17	-3.51524e-10	-1.22231	0.000141066	-3.51524e-10	-1.22441
143703513	chr8:143703513:G:A	4.70422e-17	-1.82323	-2.67879e-10	7.82077e-05	-1.81427	-2.67879e-10
143703991	chr8:143703991:C:T	3.60655e-16	1.02913	-0.815486	0.000135655	-0.486606	-0.776919
143704116	chr8:143704116:A:G	9.41755e-17	-3.51524e-10	-1.12912	0.000156056	-3.51524e-10	-1.12343
143704680	chr8:143704680:A:G	3.76744e-17	-1.05427	-0.991032	5.26413e-05	-1.23491	-0.97523
143705021	chr8:143705021:C:T	9.37962e-17	-3.51524e-10	-1.13315	0.000159132	-3.51524e-10	-1.1039
143705274	chr8:143705274:G:A	9.16864e-17	-3.51524e-10	-1.1559	0.000150648	-3.51524e-10	-1.15869
143705485	chr8:143705485:G:C	8.52036e-17	-3.51524e-10	-1.22923	0.000140377	-3.51524e-10	-1.22931
143705548	chr8:143705548:G:A	2.57881e-17	-1.1977	-1.22667	7.65025e-05	-0.609922	-1.2264
143705823	chr8:143705823:G:A	1.0017e-16	-3.51524e-10	-1.06741	0.000171269	-3.51524e-10	-1.03041
143706095	chr8:143706095:C:T	1.16608e-17	-2.12687	-1.09118	1.94744e-05	-2.12241	-1.08213
143706131	chr8:143706131:C:T	9.23089e-17	-3.51524e-10	-1.14914	0.000152845	-3.51524e-10	-1.14422
143706301	chr8:143706301:G:A	5.44546e-17	-1.67691	-2.67879e-10	0.000136655	-1.25618	-2.67879e-10
143706374	chr8:143706374:C:G	9.82509e-17	-1.08675	-2.67879e-10	6.55283e-05	-1.99116	-2.67879e-10
143706472	chr8:143706472:C:T	6.98141e-17	-1.42844	-2.67879e-10	6.16267e-05	-2.05255	-2.67879e-10
143706778	chr8:143706778:A:T	9.09492e-17	-3.51524e-10	-1.16398	0.000150555	-3.51524e-10	-1.15931
143706910	chr8:143706910:G:A	8.89982e-17	-3.51524e-10	-1.18566	0.000147381	-3.51524e-10	-1.18062
143707803	chr8:143707803:C:A	3.75325e-17	-2.04907	-2.67879e-10	6.05358e-05	-2.07041	-2.67879e-10
143708152	chr8:143708152:C:T	8.54857e-17	-3.51524e-10	-1.22593	0.000140632	-3.51524e-10	-1.22749
143708827	chr8:143708827:A:G	8.90479e-17	-0.407103	-0.778001	4.91903e-05	-1.53922	-0.738721
143708939	chr8:143708939:G:A	8.90886e-17	-3.51524e-10	-1.18465	0.000147272	-3.51524e-10	-1.18136
143709325	chr8:143709325:C:T	3.86705e-17	-1.0301	-0.989105	3.90704e-05	-1.53775	-0.970525
143709473	chr8:143709473:C:T	9.10281e-17	-3.51524e-10	-1.16311	0.000150581	-3.51524e-10	-1.15914
143710127	chr8:143710127:G:A	8.75184e-17	-3.51524e-10	-1.20243	0.00014506	-3.51524e-10	-1.19649
143710151	chr8:143710151:G:A	4.03408e-17	-1.02751	-0.949407	4.91527e-05	-1.34637	-0.932342
143710288	chr8:143710288:A:T	8.57295e-17	-3.51524e-10	-1.22308	0.000141457	-3.51524e-10	-1.22164
143710640	chr8:143710640:C:G	8.56595e-17	-3.51524e-10	-1.2239	0.000141329	-3.51524e-10	-1.22255
143711110	chr8:143711110:C:T	8.67772e-17	-3.51524e-10	-1.21093	0.000143439	-3.51524e-10	-1.20773
143711239	chr8:143711239:C:T	9.13147e-17	-3.51524e-10	-1.15997	0.000150574	-3.51524e-10	-1.15918
143711902	chr8:143711902:G:T	7.60364e-16	2.09432	-1.1348	0.000169798	0.124478	-1.16351
143712261	chr8:143712261:G:A	9.92275e-17	-3.51524e-10	-1.07686	0.000164437	-3.51524e-10	-1.07111
143712397	chr8:143712397:A:G	1.02063e-16	-3.51524e-10	-1.04869	0.000172238	-3.51524e-10	-1.02476
143712901	chr8:143712901:G:A	1.12021e-16	-3.51524e-10	-0.95559	0.000186428	-3.51524e-10	-0.945598
143713496	chr8:143713496:G:A	9.0272e-17	-3.51524e-10	-1.17145	0.000148163	-3.51524e-10	-1.17533
143713825	chr8:143713825:C:T	8.61981e-17	-3.51524e-10	-1.21763	0.000142658	-3.51524e-10	-1.21319
143714186	chr8:143714186:G:A	6.16167e-17	-0.663588	-0.889757	7.4056e-05	-1.00011	-0.868707
143714434	chr8:143714434:C:T	4.05029e-17	-1.09423	-0.878676	3.85031e-05	-1.66514	-0.857764
143714631	chr8:143714631:G:C	8.52632e-17	-3.51524e-10	-1.22854	0.000140571	-3.51524e-10	-1.22792
143715464	chr8:143715464:A:C	9.70374e-17	-3.51524e-10	-1.09918	0.000160024	-3.51524e-10	-1.09831
143715508	chr8:143715508:CT:C	8.89581e-17	-3.51524e-10	-1.18611	0.000146078	-3.51524e-10	-1.1895
143715559	chr8:143715559:T:G	6.04343e-17	-1.57272	-2.67879e-10	9.70931e-05	-1.59797	-2.67879e-10
143715838	chr8:143715838:C:T	3.64797e-17	-2.07752	-2.67879e-10	5.74143e-05	-2.12335	-2.67879e-10
143716422	chr8:143716422:C:T	5.36772e-17	-0.704217	-0.987072	6.48704e-05	-1.03176	-0.96949
143717775	chr8:143717775:G:T	8.52873e-17	-3.51524e-10	-1.22825	0.000140468	-3.51524e-10	-1.22866
143717834	chr8:143717834:G:A	1.96822e-16	0.827056	-1.21904	6.48526e-05	-0.776416	-1.22511
143717967	chr8:143717967:TC:T	5.06687e-17	-0.761707	-0.987262	6.18065e-05	-1.08014	-0.96949
143718250	chr8:143718250:C:T	4.91148e-17	-1.78012	-2.67879e-10	7.02955e-05	-1.92093	-2.67879e-10
143718386	chr8:143718386:C:T	9.05905e-17	-3.51524e-10	-1.16793	0.000148671	-3.51524e-10	-1.17191
143719073	chr8:143719073:C:T	1.42807e-16	0.475964	-1.18874	5.05062e-05	-1.0795	-1.17205
143719133	chr8:143719133:G:A	1.04763e-17	-2.10165	-1.22351	1.83152e-05	-2.0474	-1.21851
143719397	chr8:143719397:G:C	9.044e-17	-3.51524e-10	-1.16959	0.000148414	-3.51524e-10	-1.17364
143719511	chr8:143719511:G:A	1.94046e-16	0.815303	-1.22149	5.7294e-05	-0.912928	-1.21252
143719579	chr8:143719579:A:G	8.86685e-17	-3.51524e-10	-1.18937	0.000146649	-3.51524e-10	-1.1856
143719825	chr8:143719825:G:C	8.66676e-17	-3.51524e-10	-1.2122	0.000142525	-3.51524e-10	-1.21412
143719903	chr8:143719903:C:T	6.36242e-16	-3.51524e-10	0.781301	0.00115119	-3.51524e-10	0.874907
143720679	chr8:143720679:G:A	3.61096e-17	-2.08772	-2.67879e-10	6.8756e-05	-1.94308	-2.67879e-10
143720808	chr8:143720808:G:A	1.04825e-16	-3.51524e-10	-1.02199	0.000172856	-3.51524e-10	-1.02118
143720943	chr8:143720943:C:T	8.62454e-17	-3.51524e-10	-1.21708	0.000142378	-3.51524e-10	-1.21515
143720967	chr8:143720967:C:T	8.62772e-17	-3.51524e-10	-1.21671	0.000142432	-3.51524e-10	-1.21477
143721050	chr8:143721050:G:A	1.1047e-16	-3.51524e-10	-0.969532	0.000183843	-3.51524e-10	-0.959556
143721361	chr8:143721361:G:A	7.61412e-17	-1.34169	-2.67879e-10	6.16853e-05	-2.0516	-2.67879e-10
143721615	chr8:143721615:T:C	3.86481e-17	-2.01978	-2.67879e-10	7.29088e-05	-1.88443	-2.67879e-10
143721960	chr8:143721960:C:T	1.20615e-16	-3.51524e-10	-0.881675	0.000194849	-3.51524e-10	-0.901414
143722129	chr8:143722129:T:C	2.0434e-16	-0.354491	-2.67879e-10	7.7594e-05	-1.82215	-2.67879e-10
143722258	chr8:143722258:C:G	3.77139e-17	-2.04425	-2.67879e-10	6.77307e-05	-1.9581	-2.67879e-10
143722308	chr8:143722308:C:T	1.57987e-16	-0.611763	-2.67879e-10	0.000275948	-0.553427	-2.67879e-10
143722756	chr8:143722756:T:C	1.06136e-16	-3.51524e-10	-1.00955	0.000173552	-3.51524e-10	-1.01717
143722799	chr8:143722799:G:A	4.56553e-16	-3.51524e-10	0.449426	0.00081548	-3.51524e-10	0.530136
143722924	chr8:143722924:A:C	9.81155e-17	-3.51524e-10	-1.08813	0.000167167	-3.51524e-10	-1.05465
143723484	chr8:143723484:G:A	9.54761e-17	-3.51524e-10	-1.1154	0.00015857	-3.51524e-10	-1.10744
143723534	chr8:143723534:C:T	8.56041e-17	-3.51524e-10	-1.22454	0.00014115	-3.51524e-10	-1.22382
143723928	chr8:143723928:T:C	8.58503e-17	-3.51524e-10	-1.22167	0.000141507	-3.51524e-10	-1.22129
143723946	chr8:143723946:G:T	1.15393e-16	-3.51524e-10	-0.925936	0.000189467	-3.51524e-10	-0.929427
143724456	chr8:143724456:C:CA	2.54356e-17	-1.20967	-1.22846	2.09137e-05	-1.90525	-1.22799
143724490	chr8:143724490:C:T	1.1491e-16	-3.51524e-10	-0.930125	0.00018889	-3.51524e-10	-0.932477
143724608	chr8:143724608:G:C	4.74874e-17	-0.919713	-0.8941	5.88037e-05	-1.22677	-0.872665
143724763	chr8:143724763:C:T	7.38958e-17	-0.190067	-1.18156	3.17428e-05	-1.55483	-1.16115
143724980	chr8:143724980:G:A	5.85303e-17	-1.60473	-2.67879e-10	7.74573e-05	-1.82391	-2.67879e-10
143725368	chr8:143725368:G:A	8.97674e-17	-3.51524e-10	-1.17706	0.000148458	-3.51524e-10	-1.17334
143725574	chr8:143725574:G:A	4.62685e-17	-0.703075	-1.13674	2.48815e-05	-1.84992	-1.1096
143725677	chr8:143725677:G:A	8.65769e-17	-3.51524e-10	-1.21324	0.000142942	-3.51524e-10	-1.2112
143725759	chr8:143725759:C:G	1.27338e-16	-3.51524e-10	-0.827437	0.000214824	-3.51524e-10	-0.803821
143725833	chr8:143725833:G:C	9.29462e-17	-3.51524e-10	-1.14226	0.000152387	-3.51524e-10	-1.14722
143726123	chr8:143726123:G:A	8.52615e-17	-3.51524e-10	-1.22856	0.000140424	-3.51524e-10	-1.22898
143726269	chr8:143726269:C:T	9.3421e-17	-3.51524e-10	-1.13716	0.00015485	-3.51524e-10	-1.13118
143726344	chr8:143726344:G:A	9.17929e-17	-3.51524e-10	-1.15474	0.000151406	-3.51524e-10	-1.15368
143726577	chr8:143726577:G:A	2.18834e-16	-0.168714	-0.11725	0.000101022	-1.56252	0.00422452
143726756	chr8:143726756:C:T	7.2624e-17	-1.38898	-2.67879e-10	0.000132942	-1.28373	-2.67879e-10
143726836	chr8:143726836:G:A	9.45639e-17	-3.51524e-10	-1.125	0.000156811	-3.51524e-10	-1.1186
143727098	chr8:143727098:C:T	3.51931e-17	-2.11343	-2.67879e-10	5.79323e-05	-2.11437	-2.67879e-10
143727380	chr8:143727380:T:A	1.11322e-16	-3.51524e-10	-0.96185	0.000189827	-3.51524e-10	-0.92753
143727551	chr8:143727551:G:A	4.70494e-17	-0.854123	-0.968957	7.80712e-05	-0.859196	-0.956824
143727634	chr8:143727634:G:A	1.55694e-16	-0.493133	-0.133255	0.000129244	-1.28798	-0.0239576
143727856	chr8:143727856:C:G	9.43587e-17	-3.51524e-10	-1.12717	0.000156461	-3.51524e-10	-1.12083
143728152	chr8:143728152:G:A	5.60175e-17	-0.526032	-1.12258	4.66841e-05	-1.21897	-1.11126
143728402	chr8:143728402:G:A	9.40571e-17	-3.51524e-10	-1.13038	0.000155945	-3.51524e-10	-1.12413
143729525	chr8:143729525:A:G	1.01179e-16	-3.51524e-10	-1.05739	0.000172941	-3.51524e-10	-1.02069
143729538	chr8:143729538:C:T	9.92222e-17	-3.51524e-10	-1.07692	0.000169249	-3.51524e-10	-1.04227
143729641	chr8:143729641:C:T	1.02124e-16	-3.51524e-10	-1.04809	0.000174696	-3.51524e-10	-1.01059
143729715	chr8:143729715:G:C	2.16578e-17	-1.37073	-1.22818	2.30249e-05	-1.80947	-1.2276
143730463	chr8:143730463:C:T	3.8753e-17	-2.01707	-2.67879e-10	5.73862e-05	-2.12384	-2.67879e-10
143730499	chr8:143730499:G:A	8.73843e-17	-3.51524e-10	-1.20396	0.000143609	-3.51524e-10	-1.20655
143730764	chr8:143730764:G:A	8.56607e-17	-3.51524e-10	-1.22388	0.000141186	-3.51524e-10	-1.22356
143730815	chr8:143730815:G:T	1.00042e-16	-3.51524e-10	-1.06869	0.000170772	-3.51524e-10	-1.03331
143731220	chr8:143731220:C:T	1.02656e-16	-3.51524e-10	-1.0429	0.000175893	-3.51524e-10	-1.00376
143731272	chr8:143731272:A:C	8.52565e-17	-3.51524e-10	-1.22861	0.000140492	-3.51524e-10	-1.22849
143731435	chr8:143731435:T:C	5.97625e-17	-0.69228	-0.891619	8.02905e-05	-0.917985	-0.870005
143731608	chr8:143731608:T:C	5.28961e-17	-0.802087	-0.90386	7.17567e-05	-1.01779	-0.88257
143731898	chr8:143731898:G:A	8.96114e-17	-3.51524e-10	-1.1788	0.00014704	-3.51524e-10	-1.18294
143732072	chr8:143732072:G:A	2.58697e-16	-0.0509725	-0.0676497	0.000114931	-1.48661	0.0573064
143732353	chr8:143732353:A:G	1.05608e-16	-0.615249	-0.399295	6.1258e-05	-1.73476	-0.32379
143732709	chr8:143732709:T:G	8.54516e-17	-3.51524e-10	-1.22633	0.000140831	-3.51524e-10	-1.22608
143733121	chr8:143733121:A:G	1.07851e-16	-3.51524e-10	-0.993528	0.000185329	-3.51524e-10	-0.951511
143733309	chr8:143733309:G:A	6.38635e-16	1.34257	-0.557514	0.000619072	0.7901	-0.535519
143733348	chr8:143733348:G:A	3.22041e-17	-1.33589	-0.866296	2.8205e-05	-1.9775	-0.856638
143733633	chr8:143733633:G:T	3.49497e-17	-1.3684	-0.751963	5.89475e-05	-1.35844	-0.738551
143734056	chr8:143734056:A:T	8.5248e-17	-3.51524e-10	-1.22871	0.000140447	-3.51524e-10	-1.22881
143734223	chr8:143734223:A:G	8.60647e-17	-3.51524e-10	-1.21918	0.000141869	-3.51524e-10	-1.21874
143734418	chr8:143734418:C:T	1.05825e-16	-3.51524e-10	-1.01249	0.000174116	-3.51524e-10	-1.01392
143734589	chr8:143734589:C:T	2.62594e-17	-1.31555	-1.0907	2.09814e-05	-2.04354	-1.08647
143734623	chr8:143734623:G:A	5.55996e-17	-0.63904	-1.01706	7.38269e-05	-0.872057	-0.999861
143735199	chr8:143735199:C:T	6.6059e-17	-0.575253	-0.908477	8.81107e-05	-0.80769	-0.887357
143735316	chr8:143735316:G:A	9.49975e-17	-3.51524e-10	-1.12043	0.000155657	-3.51524e-10	-1.12598
143735734	chr8:143735734:G:A	1.97366e-16	-3.51524e-10	-0.389217	0.000334333	-3.51524e-10	-0.361504
143736177	chr8:143736177:T:C	6.43543e-17	-0.576118	-0.933756	8.58146e-05	-0.807987	-0.913465
143736657	chr8:143736657:C:A	1.02267e-16	-3.51524e-10	-1.04669	0.000174954	-3.51524e-10	-1.00912
143736782	chr8:143736782:C:T	9.3414e-17	-3.51524e-10	-1.13724	0.00015815	-3.51524e-10	-1.11009
143737175	chr8:143737175:C:G	1.61522e-17	-1.67209	-1.22014	1.74395e-05	-2.09338	-1.22153
143737450	chr8:143737450:G:C	6.43014e-17	-0.607365	-0.903332	8.60394e-05	-0.836762	-0.882074
143737734	chr8:143737734:G:A	3.53445e-17	-2.10913	-2.67879e-10	6.99779e-05	-1.92546	-2.67879e-10
143737850	chr8:143737850:C:G	4.8484e-16	-3.51524e-10	0.50954	0.000865171	-3.51524e-10	0.589286
143738172	chr8:143738172:C:T	8.92161e-17	-3.51524e-10	-1.18322	0.00014687	-3.51524e-10	-1.18409
143738519	chr8:143738519:G:A	1.14662e-16	-3.51524e-10	-0.932293	0.000188484	-3.51524e-10	-0.93463
143738854	chr8:143738854:C:T	8.78687e-17	-3.51524e-10	-1.19843	0.000144875	-3.51524e-10	-1.19777
143739112	chr8:143739112:C:T	1.13235e-16	-3.51524e-10	-0.944817	0.00018603	-3.51524e-10	-0.947732
143739148	chr8:143739148:C:G	1.146e-16	-3.51524e-10	-0.932832	0.000188383	-3.51524e-10	-0.935162
143739175	chr8:143739175:A:G	9.06507e-17	-3.51524e-10	-1.16726	0.000148736	-3.51524e-10	-1.17147
143739253	chr8:143739253:TG:T	1.70475e-16	-3.51524e-10	-0.535692	0.000288037	-3.51524e-10	-0.510552
143739268	chr8:143739268:C:T	2.46642e-17	-1.43959	-1.02934	2.11627e-05	-2.08375	-1.03765
143739807	chr8:143739807:A:G	8.54012e-17	-3.51524e-10	-1.22692	0.000140679	-3.51524e-10	-1.22716
143739894	chr8:143739894:G:A	1.14566e-16	-3.51524e-10	-0.93313	0.000188325	-3.51524e-10	-0.935474
143739940	chr8:143739940:C:A	1.10502e-16	-3.51524e-10	-0.969242	0.000181594	-3.51524e-10	-0.971867
143740421	chr8:143740421:C:T	1.35873e-17	-2.07892	-0.98622	2.24002e-05	-2.12314	-0.941428
143740479	chr8:143740479:C:T	8.59703e-17	-3.51524e-10	-1.22028	0.00014169	-3.51524e-10	-1.22
143740550	chr8:143740550:C:T	1.14407e-16	-3.51524e-10	-0.934518	0.000187969	-3.51524e-10	-0.937362
143740652	chr8:143740652:C:T	8.80174e-17	-3.51524e-10	-1.19674	0.000145441	-3.51524e-10	-1.19387
143740833	chr8:143740833:G:A	3.50632e-17	-1.59773	-0.519391	3.71431e-05	-2.08561	-0.473256
143741139	chr8:143741139:C:T	5.59017e-17	-0.726682	-0.924001	6.76138e-05	-1.0564	-0.903428
143741245	chr8:143741245:G:A	1.10497e-16	-3.51524e-10	-0.969291	0.000181594	-3.51524e-10	-0.971865
143741249	chr8:143741249:G:T	9.45123e-17	-3.51524e-10	-1.12555	0.000154883	-3.51524e-10	-1.13097
143741355	chr8:143741355:G:A	5.59901e-16	-3.51524e-10	0.653482	0.00100267	-3.51524e-10	0.736778
143741566	chr8:143741566:C:T	3.52621e-17	-2.11147	-2.67879e-10	6.93825e-05	-1.93401	-2.67879e-10
143741725	chr8:143741725:G:A	2.91392e-16	-3.51524e-10	0.000390682	0.000518383	-3.51524e-10	0.0770735
143741741	chr8:143741741:C:T	8.27702e-17	-0.0651437	-1.19307	3.17019e-05	-1.54229	-1.17498
143741778	chr8:143741778:A:T	1.65373e-17	-1.64706	-1.2216	1.75255e-05	-2.08711	-1.22287
143741857	chr8:143741857:T:C	3.47215e-17	-2.12692	-2.67879e-10	5.89597e-05	-2.09679	-2.67879e-10
143741877	chr8:143741877:G:A	1.26448e-16	-0.834446	-2.67879e-10	8.54757e-05	-1.72541	-2.67879e-10
143742037	chr8:143742037:C:T	4.50281e-16	0.435594	-2.67879e-10	0.000189996	-0.926637	-2.67879e-10
143742119	chr8:143742119:G:A	1.14688e-16	-3.51524e-10	-0.93206	0.000188527	-3.51524e-10	-0.934398
143742470	chr8:143742470:C:T	5.32817e-16	-3.51524e-10	0.6039	0.00095315	-3.51524e-10	0.686131
143742728	chr8:143742728:A:C	9.13e-17	-3.51524e-10	-1.16013	0.000149767	-3.51524e-10	-1.16456
143742770	chr8:143742770:G:GTGGC	1.02465e-16	-3.51524e-10	-1.04475	0.000175374	-3.51524e-10	-1.00672
143743102	chr8:143743102:A:G	2.76866e-17	-1.12468	-1.22865	1.8983e-05	-2.00089	-1.22921
143743120	chr8:143743120:T:C	1.59517e-17	-1.68191	-1.2228	1.73342e-05	-2.097	-1.22396
143743611	chr8:143743611:A:G	3.52675e-17	-2.11132	-2.67879e-10	5.72823e-05	-2.12565	-2.67879e-10
143744053	chr8:143744053:C:T	1.75195e-16	-3.51524e-10	-0.508377	0.000296135	-3.51524e-10	-0.482825
143744329	chr8:143744329:C:T	1.14662e-16	-3.51524e-10	-0.932293	0.000188484	-3.51524e-10	-0.93463
143744352	chr8:143744352:A:G	1.61529e-17	-1.67115	-1.22103	1.74167e-05	-2.09387	-1.22234
143744411	chr8:143744411:T:G	5.83723e-17	-0.690921	-0.916515	7.82581e-05	-0.917944	-0.895685
143744495	chr8:143744495:G:A	9.06151e-17	-3.51524e-10	-1.16766	0.000148794	-3.51524e-10	-1.17108
143744501	chr8:143744501:A:G	2.64026e-17	-1.47897	-0.921841	2.46232e-05	-2.05412	-0.915838
143744723	chr8:143744723:T:C	1.03978e-16	-3.51524e-10	-1.0301	0.000178221	-3.51524e-10	-0.990619
143744792	chr8:143744792:C:T	1.72632e-16	-3.51524e-10	-0.523117	0.00028362	-3.51524e-10	-0.526005
143745035	chr8:143745035:C:CTT	1.60929e-17	-1.67294	-1.22296	1.73752e-05	-2.0945	-1.2241
143745107	chr8:143745107:C:T	1.61325e-17	-1.67242	-1.22102	1.74085e-05	-2.09434	-1.22234
143745309	chr8:143745309:A:G	1.66801e-17	-1.63479	-1.22528	1.75708e-05	-2.08314	-1.22427
143745316	chr8:143745316:A:G	2.08767e-16	-3.51524e-10	-0.333059	0.000354062	-3.51524e-10	-0.30417
143745321	chr8:143745321:G:A	1.78127e-16	-0.491783	-2.67879e-10	0.000131604	-1.29384	-2.67879e-10
143745411	chr8:143745411:C:T	1.73157e-16	-3.51524e-10	-0.52008	0.00029266	-3.51524e-10	-0.494631
143745512	chr8:143745512:T:G	3.58834e-17	-2.094	-2.67879e-10	7.34853e-05	-1.87656	-2.67879e-10
143745785	chr8:143745785:G:A	4.51774e-17	-1.86368	-2.67879e-10	6.19082e-05	-2.04799	-2.67879e-10
143745966	chr8:143745966:A:C	9.20209e-17	-3.51524e-10	-1.15226	0.000150911	-3.51524e-10	-1.15695
143746074	chr8:143746074:A:G	8.5207e-17	-3.51524e-10	-1.22919	0.000140377	-3.51524e-10	-1.22931
143746354	chr8:143746354:T:G	8.731e-17	-3.51524e-10	-1.20481	0.000143865	-3.51524e-10	-1.20476
143746513	chr8:143746513:G:C	8.57316e-17	-3.51524e-10	-1.22306	0.000141222	-3.51524e-10	-1.2233
143746758	chr8:143746758:T:G	4.40377e-17	-1.88923	-2.67879e-10	5.73894e-05	-2.12378	-2.67879e-10
143746980	chr8:143746980:C:T	1.76644e-16	-3.51524e-10	-0.500144	0.000303544	-3.51524e-10	-0.458114
143747230	chr8:143747230:G:A	1.76072e-16	-3.51524e-10	-0.503384	0.000297686	-3.51524e-10	-0.477603
143747237	chr8:143747237:T:G	1.36566e-16	0.440944	-1.19841	7.07754e-05	-0.730561	-1.18357
143749219	chr8:143749219:TATATAA:T	4.72774e-17	-0.764298	-1.05395	6.38019e-05	-0.979811	-1.03805
143749257	chr8:143749257:T:G	4.64084e-17	-1.8368	-2.67879e-10	9.5767e-05	-1.61172	-2.67879e-10
143749405	chr8:143749405:TATC:T	8.59114e-17	-3.51524e-10	-1.22096	0.000141989	-3.51524e-10	-1.21789
143749510	chr8:143749510:TATAAAAATATATATCAC:T	5.94606e-17	-1.58896	-2.67879e-10	0.000149613	-1.16559	-2.67879e-10
143749551	chr8:143749551:TATATATC:T	1.0892e-16	-3.51524e-10	-0.983661	0.000178945	-3.51524e-10	-0.986561
143749586	chr8:143749586:TA:T	1.18431e-16	-0.899943	-2.67879e-10	8.3744e-05	-1.74588	-2.67879e-10
143749607	chr8:143749607:T:A	8.52408e-17	-3.51524e-10	-1.2288	0.00014046	-3.51524e-10	-1.22872
143750155	chr8:143750155:C:T	1.76451e-16	-3.51524e-10	-0.501237	0.000298299	-3.51524e-10	-0.475546
143750218	chr8:143750218:G:A	8.54248e-17	-3.51524e-10	-1.22664	0.000140736	-3.51524e-10	-1.22675
143750522	chr8:143750522:A:G	4.59391e-17	-0.820382	-1.02658	7.54361e-05	-0.834485	-1.01587
143750574	chr8:143750574:G:A	4.63205e-17	-0.749653	-1.08904	6.20244e-05	-0.971039	-1.07507
143750717	chr8:143750717:G:A	1.85513e-17	-1.52706	-1.22668	1.81583e-05	-2.04711	-1.2274
143750771	chr8:143750771:A:C	9.74618e-17	-3.51524e-10	-1.09482	0.00016591	-3.51524e-10	-1.0622
143751064	chr8:143751064:C:T	1.10553e-16	-3.51524e-10	-0.968787	0.000181673	-3.51524e-10	-0.971432
143751383	chr8:143751383:C:T	6.0877e-16	-3.51524e-10	0.737164	0.00110767	-3.51524e-10	0.836376
143751568	chr8:143751568:T:C	8.8726e-17	-3.51524e-10	-1.18873	0.00014625	-3.51524e-10	-1.18833
143752043	chr8:143752043:G:A	9.70192e-17	-3.51524e-10	-1.09937	0.000161506	-3.51524e-10	-1.0891
143752090	chr8:143752090:C:T	1.72162e-17	-1.60686	-1.22157	1.77458e-05	-2.07466	-1.22283
143752245	chr8:143752245:C:T	8.53191e-17	-3.51524e-10	-1.22788	0.000140566	-3.51524e-10	-1.22796
143752246	chr8:143752246:G:A	5.93452e-16	-3.51524e-10	0.711679	0.00107609	-3.51524e-10	0.807444
143752744	chr8:143752744:G:A	8.59986e-17	-3.51524e-10	-1.21995	0.000141441	-3.51524e-10	-1.22176
143752810	chr8:143752810:A:G	8.07132e-17	-0.0575845	-1.22579	5.14207e-05	-1.00519	-1.22841
143753124	chr8:143753124:C:T	8.62287e-17	-3.51524e-10	-1.21727	0.000141969	-3.51524e-10	-1.21803
143753267	chr8:143753267:G:T	2.84377e-16	-0.0239785	-2.67879e-10	0.000143683	-1.20603	-2.67879e-10
143753566	chr8:143753566:G:A	1.0152e-16	-3.51524e-10	-1.05402	0.000173535	-3.51524e-10	-1.01726
143754006	chr8:143754006:G:T	1.08145e-16	-3.51524e-10	-0.990807	0.000177741	-3.51524e-10	-0.993316
143754051	chr8:143754051:TCC:T	9.16933e-17	0.018931	-1.17476	3.38532e-05	-1.49885	-1.15276
143754309	chr8:143754309:G:A	1.45601e-17	-1.92502	-1.07097	1.94246e-05	-2.12611	-1.08099
143754438	chr8:143754438:C:T	9.31858e-17	0.0285784	-1.16826	3.42795e-05	-1.49401	-1.14509
143754526	chr8:143754526:A:G	9.07359e-17	-3.51524e-10	-1.16632	0.000152934	-3.51524e-10	-1.14363
143754636	chr8:143754636:T:A	1.76476e-17	-1.57492	-1.22876	1.8145e-05	-2.04618	-1.22906
143754916	chr8:143754916:G:A	8.54385e-17	-3.51524e-10	-1.22648	0.000140656	-3.51524e-10	-1.22732
143755160	chr8:143755160:G:C	1.36841e-17	-2.04785	-1.0102	2.17395e-05	-2.12695	-0.967563
143755578	chr8:143755578:G:C	8.61108e-17	-3.51524e-10	-1.21864	0.000141607	-3.51524e-10	-1.22059
143755629	chr8:143755629:G:T	8.71798e-17	-3.51524e-10	-1.2063	0.000143593	-3.51524e-10	-1.20666
143755759	chr8:143755759:G:A	1.82738e-16	-0.466225	-2.67879e-10	0.000134259	-1.27387	-2.67879e-10
143756009	chr8:143756009:G:C	8.59986e-17	-3.51524e-10	-1.21995	0.000141441	-3.51524e-10	-1.22176
143756014	chr8:143756014:T:C	8.70237e-17	-3.51524e-10	-1.2081	0.000143856	-3.51524e-10	-1.20483
143756382	chr8:143756382:C:T	6.56402e-16	-3.51524e-10	0.812495	0.00119606	-3.51524e-10	0.913144
143756519	chr8:143756519:C:T	9.31757e-17	-3.51524e-10	-1.13979	0.000152702	-3.51524e-10	-1.14515
143757002	chr8:143757002:A:G	2.1117e-16	-3.51524e-10	-0.321616	0.000356514	-3.51524e-10	-0.297267
143757127	chr8:143757127:A:T	6.60419e-17	-0.293194	-1.19079	4.43642e-05	-1.17991	-1.2013
143757221	chr8:143757221:C:T	2.2765e-16	-3.51524e-10	-0.246468	0.000384729	-3.51524e-10	-0.221101
143757238	chr8:143757238:A:G	9.776e-17	-3.51524e-10	-1.09176	0.000166435	-3.51524e-10	-1.05904
143757952	chr8:143757952:TG:T	8.59986e-17	-3.51524e-10	-1.21995	0.000141441	-3.51524e-10	-1.22176
143758414	chr8:143758414:G:T	2.03152e-16	-3.51524e-10	-0.360324	0.000344297	-3.51524e-10	-0.332137
143758519	chr8:143758519:C:T	1.14809e-16	-3.51524e-10	-0.931005	0.000196229	-3.51524e-10	-0.894357
143758697	chr8:143758697:T:C	1.44663e-16	0.528634	-1.2285	7.2513e-05	-0.665076	-1.2248
143758966	chr8:143758966:G:A	9.13976e-17	-3.51524e-10	-1.15906	0.000151255	-3.51524e-10	-1.15467
143759238	chr8:143759238:G:C	3.88008e-17	-2.01584	-2.67879e-10	5.83665e-05	-2.1069	-2.67879e-10
143759269	chr8:143759269:G:T	5.5829e-17	-0.562943	-1.08904	7.43511e-05	-0.789877	-1.07497
143759270	chr8:143759270:C:T	5.60521e-17	-0.563319	-1.08468	7.46648e-05	-0.79024	-1.07039
143759281	chr8:143759281:C:T	5.98191e-17	-0.48339	-1.09956	7.92824e-05	-0.714584	-1.08604
143759572	chr8:143759572:A:G	8.8208e-17	-3.51524e-10	-1.19458	0.000145921	-3.51524e-10	-1.19058
143759707	chr8:143759707:G:A	1.23649e-16	-3.51524e-10	-0.856827	0.000206021	-3.51524e-10	-0.845662
143760637	chr8:143760637:G:A	6.25132e-17	-0.334392	-1.20451	4.31817e-05	-1.19582	-1.21241
143760770	chr8:143760770:C:G	7.58126e-17	-1.34601	-2.67879e-10	6.06523e-05	-2.06848	-2.67879e-10
143761034	chr8:143761034:C:A	5.85612e-17	-0.411938	-1.19227	4.01941e-05	-1.27699	-1.20293
143761053	chr8:143761053:T:G	8.60968e-17	-3.51524e-10	-1.2188	0.00014163	-3.51524e-10	-1.22043
143762172	chr8:143762172:G:A	3.47204e-17	-2.12695	-2.67879e-10	5.87792e-05	-2.09985	-2.67879e-10
143762364	chr8:143762364:T:C	1.51891e-16	-0.651116	-2.67879e-10	0.00029992	-0.470124	-2.67879e-10
143762785	chr8:143762785:A:G	9.57307e-17	0.0475557	-1.16029	3.48465e-05	-1.48686	-1.13583
143763024	chr8:143763024:TTTC:T	9.46603e-17	-3.51524e-10	-1.12398	0.000155841	-3.51524e-10	-1.12481
143763245	chr8:143763245:A:C	1.05871e-16	-3.51524e-10	-1.01206	0.000182041	-3.51524e-10	-0.96941
143763899	chr8:143763899:A:G	9.02304e-17	-3.51524e-10	-1.17191	0.000148067	-3.51524e-10	-1.17598
143764095	chr8:143764095:CT:C	1.52577e-16	-3.51524e-10	-0.646608	0.000257539	-3.51524e-10	-0.622469
143764175	chr8:143764175:C:A	1.54504e-16	-3.51524e-10	-0.634059	0.000260849	-3.51524e-10	-0.6097
143764360	chr8:143764360:A:G	1.01178e-16	-3.51524e-10	-1.0574	0.000173032	-3.51524e-10	-1.02017
143764431	chr8:143764431:A:G	9.08726e-17	-3.51524e-10	-1.16482	0.000150347	-3.51524e-10	-1.1607
143764551	chr8:143764551:G:A	1.03074e-16	-3.51524e-10	-1.03883	0.00016919	-3.51524e-10	-1.04262
143764661	chr8:143764661:A:G	9.80503e-17	0.074979	-1.16378	3.59988e-05	-1.44612	-1.14404
143764769	chr8:143764769:A:G	1.27135e-17	-1.93355	-1.19807	5.24113e-05	-1.01928	-1.19524
143764959	chr8:143764959:T:C	1.07584e-16	-3.51524e-10	-0.996009	0.000176989	-3.51524e-10	-0.997552
143765315	chr8:143765315:C:G	1.48557e-16	-3.51524e-10	-0.673311	0.000250615	-3.51524e-10	-0.649724
143766477	chr8:143766477:C:T	9.34383e-17	-0.0393867	-1.09759	3.56227e-05	-1.5426	-1.05806
143766562	chr8:143766562:C:T	8.65057e-17	-0.0307888	-1.18328	3.25404e-05	-1.53073	-1.16043
143766585	chr8:143766585:C:T	1.12972e-16	-3.51524e-10	-0.947134	0.000188849	-3.51524e-10	-0.932696
143766657	chr8:143766657:C:T	2.41538e-17	-1.31852	-1.17131	2.06925e-05	-1.97022	-1.17365
143766769	chr8:143766769:T:C	1.11351e-16	-3.51524e-10	-0.961594	0.000183146	-3.51524e-10	-0.963357
143767292	chr8:143767292:A:G	4.54892e-16	-3.51524e-10	0.445783	0.000818114	-3.51524e-10	0.53336
143768088	chr8:143768088:G:A	8.65447e-17	-3.51524e-10	-1.21362	0.000142491	-3.51524e-10	-1.21436
143768134	chr8:143768134:C:T	1.11099e-16	-3.51524e-10	-0.963856	0.000182733	-3.51524e-10	-0.965615
143768505	chr8:143768505:C:T	1.11516e-16	-3.51524e-10	-0.960107	0.000183415	-3.51524e-10	-0.961889
143768540	chr8:143768540:C:T	8.97677e-17	-3.51524e-10	-1.17705	0.000147819	-3.51524e-10	-1.17765
143768595	chr8:143768595:A:G	1.10526e-16	-3.51524e-10	-0.969025	0.000181792	-3.51524e-10	-0.970775
143768664	chr8:143768664:G:A	8.56545e-17	-3.51524e-10	-1.22396	0.000140998	-3.51524e-10	-1.2249
143768711	chr8:143768711:A:C	1.13147e-16	-3.51524e-10	-0.945588	0.00018609	-3.51524e-10	-0.947413
143768741	chr8:143768741:TC:T	1.10971e-16	-3.51524e-10	-0.965005	0.000182523	-3.51524e-10	-0.966766
143768743	chr8:143768743:TG:T	1.0812e-16	-3.51524e-10	-0.991034	0.000177861	-3.51524e-10	-0.992638
143768748	chr8:143768748:C:T	1.13338e-16	-3.51524e-10	-0.943903	0.000186402	-3.51524e-10	-0.945733
143769095	chr8:143769095:C:T	3.48193e-17	-2.12411	-2.67879e-10	5.87412e-05	-2.1005	-2.67879e-10
143769445	chr8:143769445:T:C	1.41807e-17	-1.82183	-1.20057	1.82461e-05	-2.08009	-1.1896
143769482	chr8:143769482:G:A	1.17868e-17	-2.10413	-1.10317	1.94573e-05	-2.09908	-1.10633
143769652	chr8:143769652:C:T	1.07116e-16	-3.51524e-10	-1.00036	0.000176191	-3.51524e-10	-1.00207
143770320	chr8:143770320:C:T	1.12204e-16	-3.51524e-10	-0.953957	0.000184542	-3.51524e-10	-0.955764
143770395	chr8:143770395:G:T	4.98374e-17	-0.555367	-1.21015	2.55087e-05	-1.71401	-1.22061
143770516	chr8:143770516:T:C	8.52568e-17	-3.51524e-10	-1.22861	0.000140533	-3.51524e-10	-1.2282
143770638	chr8:143770638:G:A	2.34964e-17	-1.29312	-1.22431	1.93709e-05	-1.98662	-1.22325
143770709	chr8:143770709:G:A	1.27042e-17	-2.02152	-1.11083	1.95945e-05	-2.11839	-1.08
143770746	chr8:143770746:G:T	1.05536e-16	-3.51524e-10	-1.01523	0.00017355	-3.51524e-10	-1.01718
143771254	chr8:143771254:G:A	4.90596e-17	-1.78124	-2.67879e-10	6.64599e-05	-1.97704	-2.67879e-10
143771521	chr8:143771521:A:G	2.97004e-17	-1.36451	-0.918608	4.61799e-05	-1.43994	-0.901155
143771614	chr8:143771614:A:G	2.47514e-17	-1.49049	-0.974907	2.13092e-05	-2.09725	-1.01726
143771644	chr8:143771644:G:T	2.44377e-17	-1.30106	-1.17709	2.00426e-05	-1.99554	-1.18024
143771709	chr8:143771709:G:A	9.22601e-16	-3.51524e-10	1.15292	0.00155421	-3.51524e-10	1.17508
143771710	chr8:143771710:A:G	1.13537e-16	-3.51524e-10	-0.942149	0.000186753	-3.51524e-10	-0.943856
143772161	chr8:143772161:C:T	8.67752e-17	-3.51524e-10	-1.21096	0.000143073	-3.51524e-10	-1.21029
143772183	chr8:143772183:A:G	8.60344e-17	-3.51524e-10	-1.21953	0.000141965	-3.51524e-10	-1.21806
143772435	chr8:143772435:G:A	1.13349e-16	-0.397421	-0.546387	6.80704e-05	-1.44558	-0.507518
143772646	chr8:143772646:A:G	1.00339e-16	-3.51524e-10	-1.06572	0.00017179	-3.51524e-10	-1.02737
143772875	chr8:143772875:T:C	8.77096e-17	-3.51524e-10	-1.20025	0.000144851	-3.51524e-10	-1.19793
143772956	chr8:143772956:C:T	9.56263e-17	-3.51524e-10	-1.11383	0.000158285	-3.51524e-10	-1.10924
143773015	chr8:143773015:T:C	8.67936e-17	-3.51524e-10	-1.21074	0.00014327	-3.51524e-10	-1.20891
143773044	chr8:143773044:A:G	8.76191e-17	-3.51524e-10	-1.20128	0.000144695	-3.51524e-10	-1.19901
143773470	chr8:143773470:A:G	1.15461e-16	-3.51524e-10	-0.925348	0.00018949	-3.51524e-10	-0.929306
143773867	chr8:143773867:G:T	2.53675e-17	-1.23087	-1.20994	2.00539e-05	-1.96718	-1.20803
143774164	chr8:143774164:A:G	8.58559e-17	-3.51524e-10	-1.22161	0.000141258	-3.51524e-10	-1.22305
143774232	chr8:143774232:T:C	1.20967e-15	-3.51524e-10	1.42383	0.00204107	-3.51524e-10	1.44759
143774273	chr8:143774273:G:T	1.56154e-17	-2.11297	-0.813044	2.61094e-05	-2.05551	-0.855839
143774611	chr8:143774611:T:C	8.57438e-17	-3.51524e-10	-1.22291	0.000141453	-3.51524e-10	-1.22168
143774744	chr8:143774744:C:T	8.88532e-17	-3.51524e-10	-1.18729	0.000146235	-3.51524e-10	-1.18843
143774989	chr8:143774989:C:T	9.13495e-17	-3.51524e-10	-1.15958	0.000154328	-3.51524e-10	-1.13456
143775324	chr8:143775324:G:A	9.3188e-17	-3.51524e-10	-1.13966	0.000154774	-3.51524e-10	-1.13167
143775526	chr8:143775526:C:T	1.18243e-15	-3.51524e-10	1.40105	0.00199566	-3.51524e-10	1.42509
143775673	chr8:143775673:A:G	9.39192e-17	-3.51524e-10	-1.13184	0.000156019	-3.51524e-10	-1.12366
143775816	chr8:143775816:ACACACAC:A	8.61334e-17	-3.51524e-10	-1.21838	0.0001417	-3.51524e-10	-1.21993
143775869	chr8:143775869:T:C	9.32006e-17	-3.51524e-10	-1.13952	0.00015333	-3.51524e-10	-1.14105
143775919	chr8:143775919:A:G	8.65779e-17	-3.51524e-10	-1.21323	0.000142405	-3.51524e-10	-1.21497
143775980	chr8:143775980:G:A	7.01071e-17	-0.236064	-1.18819	2.89204e-05	-1.64442	-1.16467
143776004	chr8:143776004:GGGCCGGGCGCGGTGGCTCACGCCTGTAATCCCAGC:G	9.48925e-17	-3.51524e-10	-1.12153	0.000155682	-3.51524e-10	-1.12582
143776096	chr8:143776096:C:G	9.14855e-17	-3.51524e-10	-1.1581	0.000151801	-3.51524e-10	-1.15107
143776101	chr8:143776101:T:C	9.25906e-17	-3.51524e-10	-1.14609	0.000153724	-3.51524e-10	-1.13848
143776105	chr8:143776105:G:A	9.34038e-17	-3.51524e-10	-1.13735	0.000155133	-3.51524e-10	-1.12936
143776118	chr8:143776118:A:G	9.41627e-17	-3.51524e-10	-1.12925	0.000156442	-3.51524e-10	-1.12096
143776121	chr8:143776121:C:A	9.15413e-17	-3.51524e-10	-1.15749	0.000151898	-3.51524e-10	-1.15043
143776213	chr8:143776213:C:T	9.5617e-17	-3.51524e-10	-1.11393	0.000158986	-3.51524e-10	-1.10483
143776259	chr8:143776259:T:C	8.61714e-17	-3.51524e-10	-1.21794	0.000142516	-3.51524e-10	-1.21419
143776425	chr8:143776425:A:G	2.17565e-17	-1.36909	-1.22527	1.87994e-05	-2.01374	-1.22608
143776823	chr8:143776823:A:C	6.60745e-17	-1.48349	-2.67879e-10	9.622e-05	-1.607	-2.67879e-10
143778349	chr8:143778349:G:A	8.56316e-17	-3.51524e-10	-1.22422	0.000140704	-3.51524e-10	-1.22698
143778582	chr8:143778582:C:T	8.58084e-17	-3.51524e-10	-1.22216	0.000141715	-3.51524e-10	-1.21982
143778627	chr8:143778627:G:A	1.50522e-17	-1.90341	-1.05934	2.22462e-05	-2.04875	-1.02272
143778827	chr8:143778827:C:T	4.62634e-17	-1.32325	-0.516679	7.04144e-05	-1.43727	-0.481973
143778871	chr8:143778871:C:A	5.05772e-17	-1.3581	-0.392679	7.8027e-05	-1.4624	-0.354187
143779453	chr8:143779453:C:T	1.65014e-16	-0.568246	-2.67879e-10	0.000237339	-0.704153	-2.67879e-10
143779569	chr8:143779569:CTCAT:C	1.71078e-17	-1.7782	-1.05655	2.3912e-05	-1.97944	-1.01982
143779862	chr8:143779862:C:T	8.5385e-17	-3.51524e-10	-1.22711	0.000140514	-3.51524e-10	-1.22834
143780076	chr8:143780076:A:G	8.83031e-17	-3.51524e-10	-1.1935	0.000145108	-3.51524e-10	-1.19616
143780395	chr8:143780395:T:C	5.14184e-17	-1.37003	-0.364253	7.90953e-05	-1.47724	-0.325747
143781063	chr8:143781063:A:G	9.12742e-17	-3.51524e-10	-1.16041	0.000149841	-3.51524e-10	-1.16407
143781193	chr8:143781193:A:G	8.87939e-17	-3.51524e-10	-1.18796	0.000149331	-3.51524e-10	-1.16748
143781945	chr8:143781945:G:A	8.60653e-17	-3.51524e-10	-1.21917	0.000141615	-3.51524e-10	-1.22053
143782061	chr8:143782061:T:C	8.94532e-17	-3.51524e-10	-1.18056	0.000150687	-3.51524e-10	-1.15844
143782971	chr8:143782971:T:A	8.95661e-17	-3.51524e-10	-1.1793	0.000148447	-3.51524e-10	-1.17342
143783304	chr8:143783304:T:G	9.84544e-17	-3.51524e-10	-1.08468	0.000161409	-3.51524e-10	-1.0897
143783433	chr8:143783433:CTGATT:C	8.52897e-17	-3.51524e-10	-1.22822	0.00014082	-3.51524e-10	-1.22616
143783472	chr8:143783472:A:G	9.01483e-17	-1.17282	-2.67879e-10	6.61229e-05	-1.98213	-2.67879e-10
143783925	chr8:143783925:T:A	1.8952e-17	-1.51652	-1.21585	1.79342e-05	-2.06952	-1.21741
143784005	chr8:143784005:C:T	4.50597e-17	-1.46193	-0.404355	7.00989e-05	-1.55804	-0.365698
143784295	chr8:143784295:T:A	8.57917e-17	-3.51524e-10	-1.22236	0.000142687	-3.51524e-10	-1.21298
143784613	chr8:143784613:A:G	8.51985e-17	-3.51524e-10	-1.22929	0.000140433	-3.51524e-10	-1.22891
143784748	chr8:143784748:AACACTTCT:A	1.78324e-17	-1.57117	-1.22209	1.7576e-05	-2.08388	-1.22323
143784948	chr8:143784948:A:G	1.01341e-16	-3.51524e-10	-1.05579	0.000167242	-3.51524e-10	-1.0542
143785107	chr8:143785107:CTCTT:C	9.08204e-17	-3.51524e-10	-1.16539	0.000153415	-3.51524e-10	-1.14049
143786115	chr8:143786115:A:G	9.33266e-17	-3.51524e-10	-1.13817	0.000153184	-3.51524e-10	-1.142
143786196	chr8:143786196:A:G	3.69313e-17	-2.12087	0.0556497	6.65357e-05	-2.08614	0.11024
143786266	chr8:143786266:C:T	3.84393e-17	-2.0252	-2.67879e-10	5.81296e-05	-2.11097	-2.67879e-10
143786451	chr8:143786451:A:C	1.01494e-16	-3.51524e-10	-1.05427	0.000166857	-3.51524e-10	-1.0565
143786456	chr8:143786456:T:G	8.84418e-17	-3.51524e-10	-1.19193	0.000145406	-3.51524e-10	-1.19411
143786594	chr8:143786594:C:A	2.68053e-16	-3.51524e-10	-0.0830925	0.000441856	-3.51524e-10	-0.0826559
143786812	chr8:143786812:T:G	1.16429e-17	-1.99318	-1.2264	1.75302e-05	-2.08151	-1.22821
143786816	chr8:143786816:G:A	9.19715e-17	-3.51524e-10	-1.1528	0.00015207	-3.51524e-10	-1.1493
143786827	chr8:143786827:C:T	1.50167e-17	-1.8956	-1.06952	3.87688e-05	-1.45155	-1.06448
143786838	chr8:143786838:T:C	3.00854e-17	-2.00557	-0.264671	7.67266e-05	-1.59208	-0.241316
143786970	chr8:143786970:G:A	8.61298e-17	-3.51524e-10	-1.21842	0.000142209	-3.51524e-10	-1.21634
143787141	chr8:143787141:C:T	9.55601e-17	-3.51524e-10	-1.11452	0.000154505	-3.51524e-10	-1.13341
143787177	chr8:143787177:GGGTC:G	9.76417e-17	0.0664846	-1.15946	4.04684e-05	-1.31393	-1.15919
143787372	chr8:143787372:G:A	8.52339e-17	-3.51524e-10	-1.22888	0.000140768	-3.51524e-10	-1.22653
143787627	chr8:143787627:G:C	1.05569e-16	-3.51524e-10	-1.01491	0.000175632	-3.51524e-10	-1.00525
143787846	chr8:143787846:G:A	1.47306e-16	-3.51524e-10	-0.681769	0.000244207	-3.51524e-10	-0.675625
143787872	chr8:143787872:C:T	2.19173e-16	0.856465	-1.14088	0.000474075	1.13304	-1.14532
143787940	chr8:143787940:A:G	5.01389e-16	1.69127	-1.14817	0.000608274	1.38211	-1.14512
143788636	chr8:143788636:G:T	1.68065e-16	-3.51524e-10	-0.549926	0.000283713	-3.51524e-10	-0.525679
143788686	chr8:143788686:T:TG	1.1371e-16	-3.51524e-10	-0.940628	0.000190368	-3.51524e-10	-0.92468
143789148	chr8:143789148:G:A	4.14463e-16	1.57161	-1.2189	0.000555233	1.36268	-1.21693
143789463	chr8:143789463:C:T	4.9827e-16	1.48232	-0.945454	0.000252242	0.346424	-0.989675
143789480	chr8:143789480:C:T	1.14938e-16	-3.51524e-10	-0.929888	0.000189622	-3.51524e-10	-0.928606
143790170	chr8:143790170:G:A	3.53967e-16	0.194926	-2.67879e-10	0.00463336	2.2674	-2.67879e-10
143790320	chr8:143790320:C:T	9.46731e-17	-3.51524e-10	-1.12385	0.00015709	-3.51524e-10	-1.11682
143790424	chr8:143790424:T:TGCA	1.01856e-16	-3.51524e-10	-1.05072	0.000169952	-3.51524e-10	-1.03813
143790647	chr8:143790647:G:A	8.60144e-17	-3.51524e-10	-1.21976	0.000141399	-3.51524e-10	-1.22205
143790736	chr8:143790736:A:G	2.14895e-16	-3.51524e-10	-0.304128	0.000363412	-3.51524e-10	-0.278103
143790878	chr8:143790878:G:A	1.14505e-16	-3.51524e-10	-0.933656	0.00018427	-3.51524e-10	-0.95724
143791305	chr8:143791305:G:A	6.75362e-17	-1.46161	-2.67879e-10	7.81917e-05	-1.81448	-2.67879e-10
143791319	chr8:143791319:G:A	8.94531e-17	-3.51524e-10	-1.18056	0.000146599	-3.51524e-10	-1.18594
143791908	chr8:143791908:C:T	2.89122e-16	1.04397	-1.0514	0.000264787	0.461943	-1.05666
143791931	chr8:143791931:G:A	2.05756e-16	-3.51524e-10	-0.347588	0.000337235	-3.51524e-10	-0.35286
143792196	chr8:143792196:T:C	1.29303e-16	-3.51524e-10	-0.812123	0.000211277	-3.51524e-10	-0.820472
143792787	chr8:143792787:G:A	3.5915e-17	-2.09312	-2.67879e-10	5.75415e-05	-2.12114	-2.67879e-10
143792856	chr8:143792856:A:C	1.02013e-16	-3.51524e-10	-1.04918	0.000169916	-3.51524e-10	-1.03833
143792880	chr8:143792880:G:A	9.03058e-17	-3.51524e-10	-1.17108	0.000147459	-3.51524e-10	-1.18009
143792944	chr8:143792944:G:A	9.65746e-17	-3.51524e-10	-1.10396	0.000160791	-3.51524e-10	-1.09354
143793365	chr8:143793365:G:A	1.75011e-17	-1.88395	-0.928066	2.91438e-05	-1.86524	-0.936157
143793468	chr8:143793468:G:A	4.20382e-17	-1.9357	-2.67879e-10	5.81476e-05	-2.11066	-2.67879e-10
143793724	chr8:143793724:C:T	9.98737e-17	-3.51524e-10	-1.07037	0.000164829	-3.51524e-10	-1.06873
143793989	chr8:143793989:G:A	1.64024e-16	0.642832	-1.2171	0.000231872	0.496856	-1.22431
143794248	chr8:143794248:C:T	9.43615e-17	-3.51524e-10	-1.12714	0.000155445	-3.51524e-10	-1.12735
143794524	chr8:143794524:A:T	1.03456e-16	-3.51524e-10	-1.03513	0.000169919	-3.51524e-10	-1.03832
143794529	chr8:143794529:C:G	1.30374e-17	-1.96837	-1.13809	1.80963e-05	-2.1261	-1.15183
143794585	chr8:143794585:T:A	1.06558e-16	-3.51524e-10	-1.00559	0.000175869	-3.51524e-10	-1.0039
143794678	chr8:143794678:G:A	8.5199e-17	-3.51524e-10	-1.22929	0.000140382	-3.51524e-10	-1.22928
143794989	chr8:143794989:A:T	8.54e-17	-3.51524e-10	-1.22693	0.000140679	-3.51524e-10	-1.22716
143795376	chr8:143795376:C:T	6.87275e-16	2.0119	-1.15345	0.000906627	1.79411	-1.15802
143795484	chr8:143795484:T:G	7.17228e-17	-1.40147	-2.67879e-10	6.64443e-05	-1.97728	-2.67879e-10
143795559	chr8:143795559:G:A	1.09503e-16	-3.51524e-10	-0.978326	0.000180604	-3.51524e-10	-0.977332
143795572	chr8:143795572:C:T	9.50162e-17	-3.51524e-10	-1.12023	0.000158024	-3.51524e-10	-1.11089
143795640	chr8:143795640:C:T	1.69849e-16	-3.51524e-10	-0.539369	0.000277464	-3.51524e-10	-0.547948
143795641	chr8:143795641:G:A	5.43973e-17	-1.67796	-2.67879e-10	6.52676e-05	-1.99515	-2.67879e-10
143795642	chr8:143795642:C:T	4.29108e-17	-1.91515	-2.67879e-10	5.85158e-05	-2.10434	-2.67879e-10
143795665	chr8:143795665:G:A	6.9602e-16	1.95691	-1.08581	0.000282838	0.588443	-1.11721
143795693	chr8:143795693:C:T	9.42888e-17	-3.51524e-10	-1.12792	0.000154604	-3.51524e-10	-1.13278
143795694	chr8:143795694:G:A	9.87764e-17	-3.51524e-10	-1.08142	0.000163291	-3.51524e-10	-1.0781
143795756	chr8:143795756:T:C	8.62819e-17	-3.51524e-10	-1.21666	0.000142473	-3.51524e-10	-1.21449
143795765	chr8:143795765:C:T	1.04266e-16	-3.51524e-10	-1.02733	0.00017146	-3.51524e-10	-1.02929
143795787	chr8:143795787:A:G	8.57752e-17	-3.51524e-10	-1.22255	0.00014168	-3.51524e-10	-1.22007
143795918	chr8:143795918:G:A	1.44683e-15	1.60285	-2.67879e-10	0.00268179	1.7206	-2.67879e-10
143796244	chr8:143796244:C:T	1.02429e-16	-3.51524e-10	-1.04511	0.000166407	-3.51524e-10	-1.0592
143796318	chr8:143796318:C:T	1.09728e-17	-2.05665	-1.22222	2.75616e-05	-1.62922	-1.228
143796335	chr8:143796335:C:T	1.96159e-16	-3.51524e-10	-0.395352	0.000328494	-3.51524e-10	-0.379123
143796580	chr8:143796580:C:T	3.74873e-17	-2.05028	-2.67879e-10	5.8278e-05	-2.10842	-2.67879e-10
143796589	chr8:143796589:A:C	9.54212e-17	-3.51524e-10	-1.11598	0.00015834	-3.51524e-10	-1.1089
143796605	chr8:143796605:C:T	3.49126e-17	-2.12143	-2.67879e-10	6.36866e-05	-2.01967	-2.67879e-10
143796838	chr8:143796838:T:C	1.21834e-16	-3.51524e-10	-0.871622	0.000200573	-3.51524e-10	-0.872463
143796963	chr8:143796963:G:A	5.95867e-17	-1.58684	-2.67879e-10	6.83042e-05	-1.94967	-2.67879e-10
143797095	chr8:143797095:A:G	8.54603e-17	-3.51524e-10	-1.22623	0.000140989	-3.51524e-10	-1.22496
143797276	chr8:143797276:A:G	5.777e-17	-1.61781	-2.67879e-10	6.67916e-05	-1.97206	-2.67879e-10
143797446	chr8:143797446:G:A	9.94495e-17	-3.51524e-10	-1.07463	0.000162918	-3.51524e-10	-1.0804
143797845	chr8:143797845:G:A	6.3034e-16	0.771982	-2.67879e-10	0.000211686	-0.818536	-2.67879e-10
143797847	chr8:143797847:C:T	2.86557e-17	-2.00773	-0.311195	4.38347e-05	-2.11639	-0.276822
143797941	chr8:143797941:A:G	4.72277e-17	-1.8193	-2.67879e-10	7.4048e-05	-1.86893	-2.67879e-10
143798041	chr8:143798041:G:A	9.60664e-17	-3.51524e-10	-1.10924	0.000159146	-3.51524e-10	-1.10382
143798562	chr8:143798562:A:G	1.11931e-16	-3.51524e-10	-0.956394	0.000187457	-3.51524e-10	-0.940091
143798754	chr8:143798754:A:C	1.87369e-16	0.509475	-0.950673	0.000110463	-0.490067	-0.978895
143800253	chr8:143800253:T:C	7.82929e-17	-0.171222	-1.1426	0.00011364	-0.301475	-1.13913
143800505	chr8:143800505:A:G	9.04877e-17	0.00486373	-1.17393	0.000112504	-0.283387	-1.16726
143800540	chr8:143800540:C:T	7.21061e-17	-0.227351	-1.16879	9.12046e-05	-0.498762	-1.16177
143800791	chr8:143800791:G:A	8.77822e-17	-3.51524e-10	-1.19942	0.000143681	-3.51524e-10	-1.20605
143800966	chr8:143800966:AT:A	6.70673e-17	-0.284541	-1.18404	9.84693e-05	-0.402357	-1.18154
143801207	chr8:143801207:G:C	3.48863e-16	-0.0463493	0.22675	0.000595474	0.00177413	0.213943
143801617	chr8:143801617:C:G	8.75263e-17	-3.51524e-10	-1.20234	0.000144762	-3.51524e-10	-1.19855
143801691	chr8:143801691:G:A	1.69936e-16	-3.51524e-10	-0.538855	0.000281345	-3.51524e-10	-0.534058
143801696	chr8:143801696:G:A	3.58241e-17	-2.09566	-2.67879e-10	7.81727e-05	-1.81472	-2.67879e-10
143801917	chr8:143801917:G:A	6.08019e-17	-0.346739	-1.21992	7.91881e-05	-0.58479	-1.21702
143802225	chr8:143802225:C:T	6.56815e-16	0.118096	0.69503	0.00136443	0.363925	0.680923
143802631	chr8:143802631:A:G	1.61042e-16	0.216398	-0.809011	0.000288051	0.289289	-0.799791
143803410	chr8:143803410:A:G	1.36844e-16	-0.000435863	-0.755001	0.000243728	0.0681238	-0.745712
143803431	chr8:143803431:G:A	8.66053e-17	-3.51524e-10	-1.21292	0.000143238	-3.51524e-10	-1.20914
143803584	chr8:143803584:G:A	3.90235e-17	-2.01011	-2.67879e-10	5.72996e-05	-2.12535	-2.67879e-10
143804458	chr8:143804458:C:T	3.95679e-17	-1.62116	-0.375095	6.54023e-05	-1.63524	-0.35784
143804639	chr8:143804639:C:T	1.1664e-17	-2.08379	-1.13398	1.86424e-05	-2.11229	-1.13591
143804905	chr8:143804905:G:A	8.54779e-17	-3.51524e-10	-1.22602	0.000140564	-3.51524e-10	-1.22798
143805542	chr8:143805542:G:A	6.86398e-17	-0.22231	-1.2231	4.96065e-05	-1.04991	-1.21961
143805550	chr8:143805550:G:A	1.25906e-17	-1.91802	-1.2233	1.68629e-05	-2.12528	-1.22325
143805564	chr8:143805564:G:A	4.83154e-17	-1.40883	-0.3877	8.21657e-05	-1.39219	-0.372715
143805942	chr8:143805942:G:A	2.3797e-16	-3.51524e-10	-0.202132	0.000392976	-3.51524e-10	-0.199892
143806647	chr8:143806647:G:A	4.90437e-16	0.137759	0.38326	0.0010878	0.448266	0.370007
143806897	chr8:143806897:G:A	1.02546e-16	-3.51524e-10	-1.04397	0.000170826	-3.51524e-10	-1.03299
143807002	chr8:143807002:A:G	7.14967e-17	-0.282753	-1.12187	0.000110868	-0.355145	-1.11015
143807273	chr8:143807273:CT:C	2.47516e-16	-3.51524e-10	-0.162802	0.000445605	-3.51524e-10	-0.0742089
143807826	chr8:143807826:G:A	3.54801e-17	-2.10531	-2.67879e-10	5.9171e-05	-2.09321	-2.67879e-10
143807850	chr8:143807850:C:T	9.85998e-17	-3.51524e-10	-1.08321	0.000159644	-3.51524e-10	-1.10069
143807893	chr8:143807893:A:G	8.91213e-17	-3.51524e-10	-1.18428	0.000147552	-3.51524e-10	-1.17946
143808065	chr8:143808065:G:A	8.6354e-17	-3.51524e-10	-1.21582	0.000141218	-3.51524e-10	-1.22334
143809011	chr8:143809011:G:A	8.56248e-17	-3.51524e-10	-1.2243	0.00014052	-3.51524e-10	-1.22829
143809598	chr8:143809598:C:T	1.03669e-17	-2.10737	-1.22829	2.16201e-05	-1.8735	-1.22652
143809923	chr8:143809923:C:T	1.36841e-16	-3.51524e-10	-0.755455	0.000227954	-3.51524e-10	-0.744497
143810041	chr8:143810041:A:C	8.87931e-17	-3.51524e-10	-1.18797	0.000145094	-3.51524e-10	-1.19626
143810111	chr8:143810111:G:A	1.01143e-16	-3.51524e-10	-1.05774	0.000165516	-3.51524e-10	-1.06457
143810295	chr8:143810295:G:A	3.59695e-17	-2.09161	-2.67879e-10	5.78401e-05	-2.11596	-2.67879e-10
143810497	chr8:143810497:C:T	1.1068e-16	-0.96763	-2.67879e-10	7.18316e-05	-1.89932	-2.67879e-10
143810533	chr8:143810533:C:A	8.86298e-17	-3.51524e-10	-1.18981	0.000144954	-3.51524e-10	-1.19722
143810814	chr8:143810814:C:T	4.39134e-17	-1.89206	-2.67879e-10	5.84354e-05	-2.10572	-2.67879e-10
143810914	chr8:143810914:G:A	2.3956e-16	0.892178	-1.08765	0.000660902	1.41164	-1.09168
143811361	chr8:143811361:A:G	9.15774e-17	-3.51524e-10	-1.15709	0.00015188	-3.51524e-10	-1.15055
143812088	chr8:143812088:C:T	3.6115e-17	-2.08757	-2.67879e-10	5.81697e-05	-2.11028	-2.67879e-10
143812463	chr8:143812463:A:G	8.57237e-17	-3.51524e-10	-1.22315	0.000140996	-3.51524e-10	-1.22491
143812471	chr8:143812471:C:T	8.8374e-17	-3.51524e-10	-1.1927	0.000146267	-3.51524e-10	-1.18821
143812844	chr8:143812844:G:A	3.55869e-17	-2.1023	-2.67879e-10	5.76243e-05	-2.1197	-2.67879e-10
143812848	chr8:143812848:C:T	9.77297e-17	-1.09207	-2.67879e-10	8.52735e-05	-1.72778	-2.67879e-10
143813121	chr8:143813121:A:G	1.05233e-16	-3.51524e-10	-1.0181	0.000175044	-3.51524e-10	-1.0086
143813212	chr8:143813212:C:T	8.69195e-17	-3.51524e-10	-1.2093	0.000143149	-3.51524e-10	-1.20975
143813383	chr8:143813383:G:A	5.00106e-17	-1.28662	-0.47542	8.71135e-05	-1.24505	-0.461381
143813499	chr8:143813499:G:A	6.18362e-16	0.374184	0.378613	0.0013941	0.700861	0.365504
143814501	chr8:143814501:T:G	4.34829e-17	-1.90191	-2.67879e-10	6.49505e-05	-2.00002	-2.67879e-10
143814688	chr8:143814688:A:G	9.21372e-17	-3.51524e-10	-1.151	0.000150731	-3.51524e-10	-1.15815
143815893	chr8:143815893:G:A	2.97269e-17	-1.67798	-0.604246	4.13089e-05	-1.80275	-0.649816
143819046	chr8:143819046:G:A	8.52155e-17	-3.51524e-10	-1.22909	0.000140379	-3.51524e-10	-1.22929
143819177	chr8:143819177:G:A	1.2514e-16	0.204625	-1.04947	0.00020487	0.184909	-1.03617
143819337	chr8:143819337:C:A	1.03813e-17	-2.10502	-1.22925	2.23174e-05	-1.83896	-1.22931
143819339	chr8:143819339:C:A	1.03425e-17	-2.10876	-1.22925	2.20076e-05	-1.85294	-1.22931
143819903	chr8:143819903:C:G	8.63429e-17	-3.51524e-10	-1.21595	0.000142718	-3.51524e-10	-1.21277
143820076	chr8:143820076:C:T	1.15039e-17	-2.01182	-1.21978	1.70365e-05	-2.11826	-1.22003
143820333	chr8:143820333:G:T	2.00357e-16	-0.374179	-2.67879e-10	0.000383714	-0.223744	-2.67879e-10
143820512	chr8:143820512:T:C	1.59174e-16	0.526167	-1.13045	0.000264417	0.524782	-1.1209
143820544	chr8:143820544:C:T	5.40021e-17	-1.68525	-2.67879e-10	5.82683e-05	-2.10858	-2.67879e-10
143820944	chr8:143820944:G:A	1.00001e-16	-3.51524e-10	-1.0691	0.000165419	-3.51524e-10	-1.06516
143821031	chr8:143821031:G:A	6.66321e-17	-0.409239	-1.06585	0.000148429	-0.119327	-1.05421
143821212	chr8:143821212:T:C	1.25945e-16	-3.51524e-10	-0.838432	0.000206968	-3.51524e-10	-0.841076
143822087	chr8:143822087:G:C	8.79742e-17	-3.51524e-10	-1.19723	0.000145578	-3.51524e-10	-1.19293
143822511	chr8:143822511:G:A	8.95942e-17	-3.51524e-10	-1.17899	0.000150895	-3.51524e-10	-1.15706
143823175	chr8:143823175:C:A	8.65763e-17	-3.51524e-10	-1.21325	0.000141458	-3.51524e-10	-1.22164
143823777	chr8:143823777:C:T	3.61374e-17	-1.55389	-0.533061	5.66567e-05	-1.596	-0.540632
143823942	chr8:143823942:C:A	9.63343e-17	-0.0422981	-1.06415	0.000178202	0.0666426	-1.05737
143824144	chr8:143824144:G:A	3.49457e-17	-2.12048	-2.67879e-10	5.97774e-05	-2.08301	-2.67879e-10
143824539	chr8:143824539:C:T	9.09752e-17	-3.51524e-10	-1.16369	0.000150839	-3.51524e-10	-1.15743
143825221	chr8:143825221:A:G	8.57436e-17	-3.51524e-10	-1.22292	0.000141005	-3.51524e-10	-1.22484
143825462	chr8:143825462:C:T	3.782e-17	-2.04144	-2.67879e-10	0.000127375	-1.3265	-2.67879e-10
143825644	chr8:143825644:G:A	5.97274e-17	-0.688282	-0.896204	8.14278e-05	-0.924836	-0.849087
143825753	chr8:143825753:C:T	1.46227e-15	1.61347	-2.67879e-10	0.000297483	-0.478284	-2.67879e-10
143825897	chr8:143825897:A:G	8.57266e-17	-3.51524e-10	-1.22312	0.000140982	-3.51524e-10	-1.22501
143826551	chr8:143826551:C:G	2.47365e-16	0.978267	-1.14168	0.000142534	-0.0494183	-1.16464
143827032	chr8:143827032:G:A	3.52036e-17	-2.11313	-2.67879e-10	7.55871e-05	-1.84836	-2.67879e-10
143827895	chr8:143827895:A:T	1.62042e-16	0.554604	-1.14103	0.000291341	0.637123	-1.13627
143827911	chr8:143827911:C:CA	1.39554e-16	-3.51524e-10	-0.735823	0.000231611	-3.51524e-10	-0.728583
143828195	chr8:143828195:C:T	8.7589e-17	-3.51524e-10	-1.20162	0.000144898	-3.51524e-10	-1.19761
143828493	chr8:143828493:C:G	1.06212e-16	-3.51524e-10	-1.00884	0.000175858	-3.51524e-10	-1.00397
143828860	chr8:143828860:C:T	8.55675e-17	-3.51524e-10	-1.22497	0.000141227	-3.51524e-10	-1.22327
143829202	chr8:143829202:C:T	8.91529e-17	-3.51524e-10	-1.18392	0.000147601	-3.51524e-10	-1.17913
143830125	chr8:143830125:A:G	9.99478e-17	-3.51524e-10	-1.06963	0.000165329	-3.51524e-10	-1.0657
143830133	chr8:143830133:T:C	1.93123e-16	0.68025	-1.0912	0.000114102	-0.314323	-1.12222
143830317	chr8:143830317:G:A	1.26571e-16	-3.51524e-10	-0.833476	0.000210531	-3.51524e-10	-0.824007
143830473	chr8:143830473:G:A	1.39533e-16	-3.51524e-10	-0.735978	0.000231574	-3.51524e-10	-0.72874
143830497	chr8:143830497:C:T	4.32042e-16	-3.51524e-10	0.394246	0.000715546	-3.51524e-10	0.399405
143831526	chr8:143831526:T:TGG	8.71216e-17	-3.51524e-10	-1.20697	0.000143054	-3.51524e-10	-1.21042
143831619	chr8:143831619:T:G	9.54076e-17	-3.51524e-10	-1.11612	0.000159418	-3.51524e-10	-1.10211
143831771	chr8:143831771:A:G	1.83552e-16	-3.51524e-10	-0.461781	0.000300627	-3.51524e-10	-0.467771
143832067	chr8:143832067:T:C	5.85181e-17	-0.485214	-1.11973	9.7878e-05	-0.48025	-1.10967
143832243	chr8:143832243:C:G	8.74577e-17	-3.51524e-10	-1.20312	0.000144623	-3.51524e-10	-1.19951
143832310	chr8:143832310:A:G	1.16093e-16	-0.919887	-2.67879e-10	0.00113883	0.864116	-2.67879e-10
143834569	chr8:143834569:G:A	8.60511e-17	-3.51524e-10	-1.21934	0.000142151	-3.51524e-10	-1.21675
143834728	chr8:143834728:G:A	9.6215e-17	-3.51524e-10	-1.10769	0.00015983	-3.51524e-10	-1.09953
143835044	chr8:143835044:G:A	1.86382e-16	-3.51524e-10	-0.446479	0.000305289	-3.51524e-10	-0.452384
143835215	chr8:143835215:T:C	3.16751e-16	0.0838388	-2.67879e-10	0.00623926	2.56498	-2.67879e-10
143835290	chr8:143835290:C:T	8.63652e-17	-3.51524e-10	-1.21569	0.000141683	-3.51524e-10	-1.22005
143835363	chr8:143835363:G:A	2.06509e-16	0.716273	-1.06021	0.000132691	-0.190719	-1.0949
143835473	chr8:143835473:C:A	9.64041e-17	-3.51524e-10	-1.10573	0.000156754	-3.51524e-10	-1.11897
143835620	chr8:143835620:A:G	1.84743e-16	0.767827	-1.22314	0.00025717	0.602173	-1.22608
143835710	chr8:143835710:G:A	2.34589e-16	-0.14886	-0.0675824	0.000534714	0.185522	-0.0774305
143835782	chr8:143835782:G:A	1.11392e-16	-1.08908	0.127861	0.00025536	-0.747182	0.116217
143835896	chr8:143835896:G:A	1.66912e-16	-3.51524e-10	-0.556808	0.000280684	-3.51524e-10	-0.536412
143836051	chr8:143836051:G:A	1.44444e-16	-0.701385	-2.67879e-10	0.00195135	1.40264	-2.67879e-10
143836231	chr8:143836231:C:T	1.4218e-16	-3.51524e-10	-0.717182	0.000233121	-3.51524e-10	-0.722082
143836421	chr8:143836421:A:G	8.5431e-17	-3.51524e-10	-1.22657	0.00014048	-3.51524e-10	-1.22857
143836510	chr8:143836510:T:C	1.85566e-17	-1.6408	-1.11265	3.37662e-05	-1.55606	-1.09813
143837222	chr8:143837222:G:A	8.53859e-17	-3.51524e-10	-1.2271	0.00014078	-3.51524e-10	-1.22645
143837514	chr8:143837514:G:A	1.08256e-16	-3.51524e-10	-0.989782	0.00017681	-3.51524e-10	-0.998564
143837936	chr8:143837936:C:G	1.12817e-16	-3.51524e-10	-0.948511	0.000183935	-3.51524e-10	-0.959057
143838325	chr8:143838325:T:TG	8.52047e-17	-3.51524e-10	-1.22922	0.000140607	-3.51524e-10	-1.22767
143839465	chr8:143839465:TG:T	8.723e-17	-3.51524e-10	-1.20573	0.000142887	-3.51524e-10	-1.21159
143840674	chr8:143840674:G:A	9.46817e-17	-3.51524e-10	-1.12376	0.000157266	-3.51524e-10	-1.1157
143841562	chr8:143841562:G:C	4.93165e-17	-1.77602	-2.67879e-10	6.94125e-05	-1.93357	-2.67879e-10
143842197	chr8:143842197:C:G	9.93512e-17	-3.51524e-10	-1.07562	0.000163354	-3.51524e-10	-1.07772
143842277	chr8:143842277:C:A	8.59224e-17	-3.51524e-10	-1.22083	0.00014186	-3.51524e-10	-1.2188
143842438	chr8:143842438:T:C	5.52784e-17	-1.66189	-2.67879e-10	6.94219e-05	-1.93344	-2.67879e-10
143842681	chr8:143842681:C:T	8.4269e-17	-1.24026	-2.67879e-10	0.000736079	0.427696	-2.67879e-10
143842897	chr8:143842897:TAATA:T	6.32811e-17	-0.309128	-1.21756	0.000115919	-0.197992	-1.22276
143842916	chr8:143842916:C:T	4.11219e-17	-1.46671	-0.491025	6.43237e-05	-1.49941	-0.510304
143843622	chr8:143843622:C:T	1.28067e-16	-0.821726	-2.67879e-10	9.13052e-05	-1.65943	-2.67879e-10
143843746	chr8:143843746:A:G	1.06163e-16	-3.51524e-10	-1.0093	0.000174459	-3.51524e-10	-1.01195
143843860	chr8:143843860:G:A	1.65503e-16	-3.51524e-10	-0.565289	0.000278135	-3.51524e-10	-0.545535
143844059	chr8:143844059:G:A	1.58569e-16	-3.51524e-10	-0.608086	0.000266321	-3.51524e-10	-0.588937
143844082	chr8:143844082:G:C	5.10177e-17	-1.30624	-0.435863	8.06683e-05	-1.32747	-0.455824
143844098	chr8:143844098:C:T	8.84307e-17	-3.51524e-10	-1.19206	0.000146513	-3.51524e-10	-1.18653
143844149	chr8:143844149:C:T	1.39979e-16	-3.51524e-10	-0.732782	0.000234541	-3.51524e-10	-0.716012
143844371	chr8:143844371:G:A	1.21133e-16	-3.51524e-10	-0.877387	0.000202323	-3.51524e-10	-0.863777
143844387	chr8:143844387:A:G	5.98439e-17	-1.23738	-0.345157	0.000126721	-1.00352	-0.328129
143844397	chr8:143844397:C:T	1.93079e-16	-3.51524e-10	-0.411177	0.000325112	-3.51524e-10	-0.389472
143844674	chr8:143844674:G:A	1.03555e-16	-3.51524e-10	-1.03417	0.000169426	-3.51524e-10	-1.04123
143844881	chr8:143844881:G:A	1.53242e-16	-3.51524e-10	-0.642259	0.000251489	-3.51524e-10	-0.646243
143845100	chr8:143845100:T:C	3.56983e-17	-1.5901	-0.509072	5.75025e-05	-1.59342	-0.528389
143845183	chr8:143845183:G:A	3.79821e-17	-2.03716	-2.67879e-10	5.88011e-05	-2.09948	-2.67879e-10
143845371	chr8:143845371:A:C	3.81776e-17	-1.53824	-0.493784	6.13689e-05	-1.54344	-0.513297
143845380	chr8:143845380:G:A	3.52172e-17	-2.11274	-2.67879e-10	7.37497e-05	-1.87296	-2.67879e-10
143845548	chr8:143845548:A:C	1.07493e-16	-3.51524e-10	-0.996851	0.000175027	-3.51524e-10	-1.0087
143845634	chr8:143845634:G:A	1.14714e-16	-3.51524e-10	-0.931835	0.000188521	-3.51524e-10	-0.93443
143846230	chr8:143846230:A:G	8.5482e-17	-3.51524e-10	-1.22597	0.000141143	-3.51524e-10	-1.22387
143846419	chr8:143846419:G:A	2.30762e-16	-3.51524e-10	-0.232889	0.000387756	-3.51524e-10	-0.213266
143846488	chr8:143846488:C:T	5.5809e-17	-0.439155	-1.21319	0.00010582	-0.292555	-1.21934
143848284	chr8:143848284:G:A	1.03403e-16	-3.51524e-10	-1.03564	0.000170313	-3.51524e-10	-1.036
143848679	chr8:143848679:G:A	9.69958e-17	-1.21589	0.116276	0.000210232	-0.947342	0.12191
143848710	chr8:143848710:A:G	1.48912e-17	-2.02449	-0.94902	2.55889e-05	-2.01137	-0.920118
143849065	chr8:143849065:G:T	8.5606e-17	-3.51524e-10	-1.22452	0.000141371	-3.51524e-10	-1.22225
143849489	chr8:143849489:G:T	5.93538e-17	-0.443892	-1.14687	0.000104369	-0.355413	-1.1703
143851084	chr8:143851084:C:T	5.17664e-17	-1.72754	-2.67879e-10	0.000106991	-1.50089	-2.67879e-10
143851281	chr8:143851281:C:T	6.63385e-17	-0.25064	-1.22887	0.000123976	-0.124245	-1.22931
143852072	chr8:143852072:C:T	4.73046e-17	-1.38618	-0.431494	7.36464e-05	-1.4215	-0.452869
143852162	chr8:143852162:A:G	8.57555e-17	-3.51524e-10	-1.22278	0.000141623	-3.51524e-10	-1.22047
143852351	chr8:143852351:C:T	8.56234e-17	-3.51524e-10	-1.22432	0.000141383	-3.51524e-10	-1.22217
143852954	chr8:143852954:C:G	1.54147e-17	-1.72458	-1.21437	2.1913e-05	-1.86961	-1.21696
143853388	chr8:143853388:T:C	1.08866e-16	-3.51524e-10	-0.984159	0.000181488	-3.51524e-10	-0.972452
143853720	chr8:143853720:T:C	6.47103e-17	-1.50436	-2.67879e-10	7.69518e-05	-1.83046	-2.67879e-10
143854029	chr8:143854029:G:A	1.07772e-16	-3.51524e-10	-0.994256	0.000174655	-3.51524e-10	-1.01083
143854315	chr8:143854315:C:T	3.53772e-17	-2.10821	-2.67879e-10	7.54861e-05	-1.84969	-2.67879e-10
143855158	chr8:143855158:T:C	1.99459e-17	-1.93817	-0.743081	2.9983e-05	-1.97953	-0.793476
143857038	chr8:143857038:C:A	8.72744e-17	-3.51524e-10	-1.20522	0.000144794	-3.51524e-10	-1.19833
143857285	chr8:143857285:G:C	1.12198e-16	-3.51524e-10	-0.954016	0.000183255	-3.51524e-10	-0.962764
143857366	chr8:143857366:T:G	1.47082e-17	-1.88032	-1.10555	5.38386e-05	-1.11579	-1.07186
143857500	chr8:143857500:G:A	3.92264e-17	-2.00493	-2.67879e-10	7.97049e-05	-1.79531	-2.67879e-10
143857596	chr8:143857596:G:A	3.47534e-17	-2.126	-2.67879e-10	8.71362e-05	-1.70617	-2.67879e-10
143857769	chr8:143857769:G:A	1.94402e-16	-3.51524e-10	-0.40435	0.000327322	-3.51524e-10	-0.382695
143857824	chr8:143857824:T:A	1.50566e-16	-3.51524e-10	-0.659879	0.000254024	-3.51524e-10	-0.636214
143858050	chr8:143858050:A:C	1.04876e-17	-2.10389	-1.2202	2.43997e-05	-1.76033	-1.21873
143858128	chr8:143858128:G:A	8.896e-17	-1.18609	-2.67879e-10	8.76595e-05	-1.70018	-2.67879e-10
143866543	chr8:143866543:G:A	8.80357e-17	-3.51524e-10	-1.19653	0.000144159	-3.51524e-10	-1.20272
143866695	chr8:143866695:G:A	1.28908e-16	-3.51524e-10	-0.81518	0.000205976	-3.51524e-10	-0.845881
143867191	chr8:143867191:G:A	1.62504e-16	-3.51524e-10	-0.583573	0.000271141	-3.51524e-10	-0.571002
143867251	chr8:143867251:C:T	1.32231e-17	-2.04683	-1.04548	1.96939e-05	-2.12634	-1.06699
143867772	chr8:143867772:G:A	2.31261e-16	-3.51524e-10	-0.230729	0.000363318	-3.51524e-10	-0.278362
143867929	chr8:143867929:G:A	1.30022e-16	-3.51524e-10	-0.806578	0.000226476	-3.51524e-10	-0.751004
143868245	chr8:143868245:T:C	3.54627e-17	-2.1058	-2.67879e-10	7.94798e-05	-1.79814	-2.67879e-10
143869055	chr8:143869055:T:C	9.75677e-17	-3.51524e-10	-1.09373	0.000159926	-3.51524e-10	-1.09893
143869216	chr8:143869216:G:A	1.24654e-16	-3.51524e-10	-0.848738	0.000206757	-3.51524e-10	-0.842098
143869475	chr8:143869475:G:A	9.89696e-17	-3.51524e-10	-1.07946	0.000162621	-3.51524e-10	-1.08222
143869792	chr8:143869792:G:A	1.04224e-16	-3.51524e-10	-1.02774	0.00017273	-3.51524e-10	-1.02191
143869899	chr8:143869899:C:T	2.08241e-16	-3.51524e-10	-0.335584	0.000351306	-3.51524e-10	-0.311984
143869980	chr8:143869980:G:A	3.60147e-16	-3.51524e-10	0.212234	0.000617874	-3.51524e-10	0.252644
143869993	chr8:143869993:C:T	4.2821e-17	-0.854341	-1.06291	6.2443e-05	-1.01147	-1.02792
143870008	chr8:143870008:T:C	1.75232e-17	-1.58163	-1.22913	1.95931e-05	-1.96925	-1.22921
143870057	chr8:143870057:C:T	8.62723e-17	-1.21677	-2.67879e-10	7.30804e-05	-1.88208	-2.67879e-10
143870058	chr8:143870058:G:A	3.48974e-17	-2.12186	-2.67879e-10	5.81439e-05	-2.11072	-2.67879e-10
143870470	chr8:143870470:G:A	1.52951e-17	-1.7186	-1.22815	1.67857e-05	-2.1263	-1.22681
143870491	chr8:143870491:G:A	1.67866e-16	-3.51524e-10	-0.551111	0.000282275	-3.51524e-10	-0.53076
143870696	chr8:143870696:C:T	9.83859e-17	-3.51524e-10	-1.08538	0.000163421	-3.51524e-10	-1.07731
143871023	chr8:143871023:T:C	2.36782e-17	-1.68034	-0.829379	2.42484e-05	-2.12661	-0.858684
143871367	chr8:143871367:G:A	1.25148e-16	-3.51524e-10	-0.844782	0.000206868	-3.51524e-10	-0.841561
143871574	chr8:143871574:A:AAAGGTGACCCTG	8.52169e-17	-3.51524e-10	-1.22908	0.000140411	-3.51524e-10	-1.22906
143871776	chr8:143871776:G:A	1.19511e-16	-3.51524e-10	-0.890867	0.000199311	-3.51524e-10	-0.878777
143872020	chr8:143872020:G:A	8.82111e-17	-1.19454	-2.67879e-10	0.000591747	0.209438	-2.67879e-10
143872084	chr8:143872084:C:T	2.38339e-17	-1.29808	-1.20509	2.35832e-05	-1.81041	-1.2027
143872103	chr8:143872103:C:T	9.18224e-17	-3.51524e-10	-1.15442	0.000151674	-3.51524e-10	-1.15191
143872177	chr8:143872177:G:A	1.1371e-17	-2.11192	-1.13129	2.10048e-05	-2.02344	-1.10545
143872894	chr8:143872894:C:T	1.27978e-16	-3.51524e-10	-0.822417	0.000211736	-3.51524e-10	-0.8183
143873422	chr8:143873422:A:T	1.02892e-17	-2.12653	-1.21665	1.7175e-05	-2.12431	-1.20588
143873462	chr8:143873462:C:T	1.3267e-16	-3.51524e-10	-0.786411	0.000222534	-3.51524e-10	-0.768562
143873546	chr8:143873546:C:T	1.39936e-16	-3.51524e-10	-0.73309	0.000231705	-3.51524e-10	-0.728178
143874060	chr8:143874060:C:T	9.52828e-17	-3.51524e-10	-1.11743	0.000156177	-3.51524e-10	-1.12265
143874291	chr8:143874291:C:G	8.53107e-17	-3.51524e-10	-1.22798	0.000140872	-3.51524e-10	-1.22579
143874495	chr8:143874495:G:A	1.23925e-16	-3.51524e-10	-0.854605	0.000203717	-3.51524e-10	-0.856911
143874803	chr8:143874803:A:T	9.60147e-17	-3.51524e-10	-1.10978	0.000155116	-3.51524e-10	-1.12947
143874909	chr8:143874909:C:G	3.11733e-17	-1.66716	-0.567552	3.30002e-05	-2.0924	-0.584726
143875120	chr8:143875120:G:A	1.83682e-16	-3.51524e-10	-0.461071	0.000309726	-3.51524e-10	-0.437952
143875687	chr8:143875687:T:C	8.52688e-17	-3.51524e-10	-1.22847	0.000140561	-3.51524e-10	-1.228
143875775	chr8:143875775:A:G	4.49723e-17	-1.86823	-2.67879e-10	5.77237e-05	-2.11797	-2.67879e-10
143876052	chr8:143876052:C:T	8.53138e-17	-3.51524e-10	-1.22794	0.000140438	-3.51524e-10	-1.22887
143876108	chr8:143876108:A:G	5.02536e-17	-2.11813	0.360938	0.000151224	-1.53324	0.378364
143876480	chr8:143876480:G:T	3.6057e-17	-2.08918	-2.67879e-10	6.7422e-05	-1.96267	-2.67879e-10
143876547	chr8:143876547:T:C	1.20216e-17	-1.98549	-1.20208	5.21442e-05	-1.02181	-1.19782
143877056	chr8:143877056:G:A	8.53482e-17	-3.51524e-10	-1.22754	0.000140493	-3.51524e-10	-1.22848
143877154	chr8:143877154:T:A	1.12006e-15	-3.51524e-10	1.34686	0.00186508	-3.51524e-10	1.35742
143877814	chr8:143877814:C:G	8.85178e-17	-3.51524e-10	-1.19107	0.000146409	-3.51524e-10	-1.18723
143877873	chr8:143877873:C:T	3.18655e-17	-2.08832	-0.124429	8.23732e-05	-1.63515	-0.12723
143878085	chr8:143878085:C:T	2.79382e-17	-1.11609	-1.22819	2.65472e-05	-1.66749	-1.22723
143878091	chr8:143878091:A:C	5.57713e-17	-0.651067	-1.00195	4.56655e-05	-1.36294	-0.989358
143878203	chr8:143878203:ACTCGGAG:A	2.83027e-16	0.924457	-0.953193	4.28605e-05	-1.4904	-0.92529
143878518	chr8:143878518:T:C	9.7691e-17	-1.33977	0.247297	0.000118272	-1.66534	0.264688
143878528	chr8:143878528:C:T	1.05491e-16	-3.51524e-10	-1.01566	0.00017402	-3.51524e-10	-1.01447
143878841	chr8:143878841:C:T	1.15557e-16	-3.51524e-10	-0.924513	0.00018386	-3.51524e-10	-0.959465
143879114	chr8:143879114:A:G	1.4071e-16	-3.51524e-10	-0.727574	0.000234931	-3.51524e-10	-0.714351
143879707	chr8:143879707:G:A	6.53672e-17	-1.49426	-2.67879e-10	6.89452e-05	-1.94033	-2.67879e-10
143879850	chr8:143879850:G:A	5.48047e-17	-1.6705	-2.67879e-10	7.02762e-05	-1.92121	-2.67879e-10
143879909	chr8:143879909:T:C	1.58717e-16	-3.51524e-10	-0.607155	0.000265255	-3.51524e-10	-0.59295
143880099	chr8:143880099:C:T	1.83708e-16	-3.51524e-10	-0.460933	0.00029438	-3.51524e-10	-0.488768
143881015	chr8:143881015:G:C	1.38206e-16	-3.51524e-10	-0.745536	0.00024003	-3.51524e-10	-0.692876
143881105	chr8:143881105:G:C	2.52721e-16	-3.51524e-10	-0.141991	0.000403653	-3.51524e-10	-0.173085
143881231	chr8:143881231:G:A	8.54591e-17	-3.51524e-10	-1.22624	0.000140466	-3.51524e-10	-1.22868
143881250	chr8:143881250:G:A	2.41165e-16	-3.51524e-10	-0.188798	0.00038535	-3.51524e-10	-0.219489
143881603	chr8:143881603:C:T	1.53633e-17	-1.95111	-0.991185	2.1748e-05	-2.09287	-1.00125
143881636	chr8:143881636:T:C	1.11025e-16	-3.51524e-10	-0.96452	0.000179583	-3.51524e-10	-0.983001
143882132	chr8:143882132:C:T	9.30395e-17	-3.51524e-10	-1.14125	0.00015403	-3.51524e-10	-1.13649
143882232	chr8:143882232:C:A	2.9702e-17	-1.59656	-0.686499	4.0057e-05	-1.78624	-0.6971
143882271	chr8:143882271:C:T	8.53294e-17	-3.51524e-10	-1.22776	0.000140525	-3.51524e-10	-1.22825
143882296	chr8:143882296:G:A	1.85943e-17	-2.05746	-0.69397	3.08943e-05	-2.04749	-0.695579
143882404	chr8:143882404:C:G	9.24242e-17	-3.51524e-10	-1.14789	0.000152981	-3.51524e-10	-1.14333
143882441	chr8:143882441:C:T	2.32587e-16	-3.51524e-10	-0.225015	0.000389649	-3.51524e-10	-0.208394
143882621	chr8:143882621:C:T	1.21512e-16	-3.51524e-10	-0.874266	0.000194227	-3.51524e-10	-0.904614
143882848	chr8:143882848:A:C	1.14185e-17	-2.10414	-1.1349	1.85651e-05	-2.12677	-1.12559
143883269	chr8:143883269:A:G	1.20669e-17	-2.12501	-1.05881	2.04218e-05	-2.11071	-1.04632
143883456	chr8:143883456:TCCTTGGGGGTCCAGCCA:T	1.21703e-16	-3.51524e-10	-0.872694	0.000194472	-3.51524e-10	-0.903353
143883690	chr8:143883690:G:A	2.15371e-17	-1.96612	-0.638376	3.2134e-05	-2.04028	-0.663444
143883783	chr8:143883783:T:C	1.53436e-17	-1.89243	-1.05115	2.61811e-05	-1.87747	-1.03113
143884379	chr8:143884379:G:A	2.97204e-17	-1.5469	-0.735541	2.68148e-05	-2.12657	-0.758112
143884516	chr8:143884516:A:G	2.12879e-16	-3.51524e-10	-0.313555	0.000356353	-3.51524e-10	-0.297718
143884700	chr8:143884700:T:C	9.16161e-17	-3.51524e-10	-1.15667	0.000153327	-3.51524e-10	-1.14107
143884789	chr8:143884789:A:G	1.28103e-16	-3.51524e-10	-0.821443	0.000218225	-3.51524e-10	-0.788115
143884807	chr8:143884807:C:T	1.01418e-16	-3.51524e-10	-1.05503	0.000167691	-3.51524e-10	-1.05152
143884892	chr8:143884892:G:C	8.68818e-17	-3.51524e-10	-1.20973	0.000143447	-3.51524e-10	-1.20768
143885457	chr8:143885457:C:T	1.08575e-16	-3.51524e-10	-0.986838	0.000182259	-3.51524e-10	-0.968211
143885623	chr8:143885623:G:A	8.51979e-17	-3.51524e-10	-1.2293	0.00014039	-3.51524e-10	-1.22921
143885899	chr8:143885899:C:A	8.57095e-17	-3.51524e-10	-1.22331	0.000141302	-3.51524e-10	-1.22274
143886135	chr8:143886135:C:T	3.59978e-15	2.51435	-2.67879e-10	0.0024887	1.64588	-2.67879e-10
143886319	chr8:143886319:C:T	1.08003e-17	-2.07424	-1.22046	1.93697e-05	-1.99127	-1.21866
143886640	chr8:143886640:C:T	5.16235e-17	-1.7303	-2.67879e-10	7.80985e-05	-1.81567	-2.67879e-10
143886938	chr8:143886938:C:T	2.81109e-17	-1.17485	-1.16327	1.86738e-05	-2.06717	-1.17935
143887299	chr8:143887299:G:T	2.50074e-16	-3.51524e-10	-0.15252	0.000424824	-3.51524e-10	-0.121967
143887531	chr8:143887531:T:C	5.25713e-17	-0.810853	-0.901255	3.1533e-05	-1.85613	-0.866478
143887590	chr8:143887590:G:A	1.03422e-17	-2.12635	-1.2117	1.71497e-05	-2.11824	-1.21342
143887605	chr8:143887605:A:G	2.20233e-17	-2.00646	-0.57572	3.32531e-05	-2.12596	-0.54353
143888320	chr8:143888320:C:T	8.77491e-17	-3.51524e-10	-1.1998	0.000144928	-3.51524e-10	-1.1974
143888673	chr8:143888673:C:T	8.89648e-17	-3.51524e-10	-1.18604	0.000144925	-3.51524e-10	-1.19743
143888691	chr8:143888691:A:G	8.83152e-17	-3.51524e-10	-1.19337	0.000144023	-3.51524e-10	-1.20367
143888756	chr8:143888756:G:A	8.63099e-17	-3.51524e-10	-1.21633	0.0001423	-3.51524e-10	-1.2157
143888864	chr8:143888864:AC:A	1.42113e-16	-3.51524e-10	-0.717652	0.000237945	-3.51524e-10	-0.701599
143888885	chr8:143888885:G:A	8.87221e-17	-3.51524e-10	-1.18877	0.000144579	-3.51524e-10	-1.19982
143889068	chr8:143889068:G:C	1.83984e-16	-3.51524e-10	-0.459432	0.000328215	-3.51524e-10	-0.379972
143889098	chr8:143889098:A:G	1.13521e-17	-2.05422	-1.19066	2.17544e-05	-1.9134	-1.18043
143889163	chr8:143889163:G:T	8.86228e-17	-3.51524e-10	-1.18989	0.000145184	-3.51524e-10	-1.19564
143889190	chr8:143889190:G:A	2.69204e-16	-3.51524e-10	-0.0788076	0.000480264	-3.51524e-10	0.000695899
143889392	chr8:143889392:C:T	3.88652e-17	-2.01418	-2.67879e-10	5.87453e-05	-2.10043	-2.67879e-10
143889570	chr8:143889570:C:T	6.92719e-17	-1.43624	-2.67879e-10	0.000107318	-1.49785	-2.67879e-10
143889583	chr8:143889583:G:A	8.51996e-17	-3.51524e-10	-1.22928	0.000140377	-3.51524e-10	-1.22931
143890021	chr8:143890021:C:T	9.30202e-17	-3.51524e-10	-1.14146	0.000154077	-3.51524e-10	-1.13619
143890073	chr8:143890073:C:T	9.42561e-17	-3.51524e-10	-1.12826	0.000155966	-3.51524e-10	-1.124
143890140	chr8:143890140:C:A	1.09848e-16	-3.51524e-10	-0.975184	0.000187965	-3.51524e-10	-0.937387
143890287	chr8:143890287:T:C	1.24185e-17	-2.11283	-1.04226	2.07794e-05	-2.10756	-1.03212
143890494	chr8:143890494:C:G	1.00099e-16	-3.51524e-10	-1.06812	0.000165552	-3.51524e-10	-1.06435
143890620	chr8:143890620:G:A	2.32288e-16	-3.51524e-10	-0.226301	0.000411245	-3.51524e-10	-0.154451
143890649	chr8:143890649:C:T	1.30744e-16	-3.51524e-10	-0.801035	0.000226426	-3.51524e-10	-0.751222
143890746	chr8:143890746:G:A	1.64826e-17	-2.04907	-0.822901	2.68097e-05	-2.07565	-0.809226
143890861	chr8:143890861:C:T	1.31512e-17	-2.12054	-0.977218	2.18968e-05	-2.11978	-0.967519
143890936	chr8:143890936:G:A	1.12785e-17	-2.10576	-1.14561	1.87295e-05	-2.10187	-1.14167
143891074	chr8:143891074:C:T	9.15078e-17	-3.51524e-10	-1.15785	0.000150262	-3.51524e-10	-1.16126
143891127	chr8:143891127:A:G	8.76121e-17	-3.51524e-10	-1.20136	0.000143994	-3.51524e-10	-1.20387
143891323	chr8:143891323:T:C	8.56234e-17	-3.51524e-10	-1.22432	0.000141241	-3.51524e-10	-1.22317
143891651	chr8:143891651:C:T	9.78248e-17	-3.51524e-10	-1.0911	0.000161918	-3.51524e-10	-1.08655
143891697	chr8:143891697:CCAAT:C	1.22168e-17	-2.09484	-1.07663	1.9926e-05	-2.12515	-1.05647
143891725	chr8:143891725:T:G	1.47706e-16	-3.51524e-10	-0.679055	0.000257458	-3.51524e-10	-0.622783
143891803	chr8:143891803:T:C	1.08459e-17	-2.12189	-1.16859	1.81912e-05	-2.11496	-1.15774
143891943	chr8:143891943:T:A	2.2797e-16	-3.51524e-10	-0.245062	0.000393659	-3.51524e-10	-0.198157
143892284	chr8:143892284:C:T	9.43684e-17	-3.51524e-10	-1.12707	0.000156176	-3.51524e-10	-1.12266
143892313	chr8:143892313:C:T	7.0491e-17	-1.41879	-2.67879e-10	6.23728e-05	-2.04051	-2.67879e-10
143892324	chr8:143892324:A:G	4.97795e-17	-1.76667	-2.67879e-10	5.84154e-05	-2.10606	-2.67879e-10
143892778	chr8:143892778:C:T	6.26687e-16	-3.51524e-10	0.766169	0.00104332	-3.51524e-10	0.77652
143892790	chr8:143892790:C:T	2.02008e-17	-1.50245	-1.16611	2.27549e-05	-1.88333	-1.16553
143892951	chr8:143892951:T:C	1.43198e-17	-2.05502	-0.957616	2.69354e-05	-1.94602	-0.934183
143893132	chr8:143893132:G:A	8.61368e-17	-3.51524e-10	-1.21834	0.000141904	-3.51524e-10	-1.21849
143893426	chr8:143893426:C:T	1.49523e-16	-3.51524e-10	-0.666828	0.000257856	-3.51524e-10	-0.621238
143893497	chr8:143893497:C:G	1.5675e-17	-1.70215	-1.22006	1.72957e-05	-2.10296	-1.22023
143893506	chr8:143893506:T:C	3.55293e-17	-2.10392	-2.67879e-10	5.82689e-05	-2.10857	-2.67879e-10
143893825	chr8:143893825:T:C	6.02621e-17	-0.513981	-1.06159	4.47113e-05	-1.32326	-1.05016
143893838	chr8:143893838:A:G	5.48213e-17	-1.6702	-2.67879e-10	8.42825e-05	-1.73947	-2.67879e-10
143893954	chr8:143893954:G:A	1.58787e-17	-1.69437	-1.21493	1.7212e-05	-2.11318	-1.21486
143894462	chr8:143894462:T:C	5.03726e-17	-1.64185	-0.11298	5.86e-05	-2.02769	-0.0752139
143894892	chr8:143894892:C:T	5.14705e-16	-3.51524e-10	0.569316	0.000961419	-3.51524e-10	0.69477
143895043	chr8:143895043:A:AG	9.92176e-17	-3.51524e-10	-1.07696	0.00016618	-3.51524e-10	-1.06057
143895159	chr8:143895159:G:A	1.18496e-15	-3.51524e-10	1.40318	0.00225919	-3.51524e-10	1.54912
143895269	chr8:143895269:T:C	4.00672e-17	-1.98372	-2.67879e-10	5.80344e-05	-2.1126	-2.67879e-10
143895407	chr8:143895407:G:T	9.15633e-17	-3.51524e-10	-1.15725	0.000153442	-3.51524e-10	-1.14032
143895431	chr8:143895431:CCTTAA:C	4.0388e-16	0.576247	-0.249406	6.40153e-05	-1.79009	-0.224432
143895467	chr8:143895467:G:A	2.35238e-17	-2.10914	-0.407124	4.17055e-05	-2.05594	-0.387072
143896245	chr8:143896245:T:A	9.59619e-17	-3.51524e-10	-1.11033	0.00015969	-3.51524e-10	-1.1004
143896563	chr8:143896563:T:G	3.84753e-16	-0.193579	0.471904	0.000111565	-2.0014	0.542359
143896568	chr8:143896568:C:T	8.84705e-17	-1.19161	-2.67879e-10	6.52938e-05	-1.99474	-2.67879e-10
143896610	chr8:143896610:T:C	1.12663e-16	-3.51524e-10	-0.949879	0.000186858	-3.51524e-10	-0.94329
143896912	chr8:143896912:G:C	2.97407e-15	3.14947	-0.826059	2.83311e-05	-1.9384	-0.891279
143896994	chr8:143896994:C:T	9.7326e-17	-3.51524e-10	-1.09621	0.000157346	-3.51524e-10	-1.11519
143897172	chr8:143897172:G:A	1.79745e-14	4.86326	-0.740833	3.05636e-05	-1.93505	-0.818785
143897265	chr8:143897265:G:GT	8.63812e-17	-3.51524e-10	-1.21551	0.000142826	-3.51524e-10	-1.21201
143897356	chr8:143897356:C:T	9.51988e-17	-3.51524e-10	-1.11831	0.00015739	-3.51524e-10	-1.11492
143897370	chr8:143897370:C:A	3.33112e-13	8.25719	-1.21523	1.77448e-05	-2.07595	-1.2216
143897718	chr8:143897718:C:T	8.63357e-17	-3.51524e-10	-1.21603	0.000142511	-3.51524e-10	-1.21422
143898152	chr8:143898152:G:A	1.56745e-16	-3.51524e-10	-0.619658	0.000246219	-3.51524e-10	-0.667419
143898275	chr8:143898275:T:C	1.26973e-16	-3.51524e-10	-0.830305	0.000213771	-3.51524e-10	-0.808737
143898286	chr8:143898286:T:C	4.14113e-11	11.1112	0.753617	0.000144899	-2.08816	0.890556
143898305	chr8:143898305:G:A	6.03804e-13	8.85985	-1.22312	1.74596e-05	-2.08464	-1.22911
143898424	chr8:143898424:G:A	1.31284e-16	-3.51524e-10	-0.796916	0.000222804	-3.51524e-10	-0.767347
143898585	chr8:143898585:C:T	9.79278e-17	-3.51524e-10	-1.09005	0.000163527	-3.51524e-10	-1.07666
143898639	chr8:143898639:T:C	3.5136e-17	-2.11505	-2.67879e-10	7.02112e-05	-1.92213	-2.67879e-10
143898705	chr8:143898705:C:T	1.1799e-15	1.39891	-2.67879e-10	6.01973e-05	-2.07601	-2.67879e-10
143898933	chr8:143898933:G:A	8.82495e-17	-3.51524e-10	-1.19411	0.000145301	-3.51524e-10	-1.19484
143899013	chr8:143899013:T:TA	8.61874e-17	-3.51524e-10	-1.21775	0.000142216	-3.51524e-10	-1.21629
143899015	chr8:143899015:A:T	4.56685e-10	14.2359	0.0293648	6.18298e-05	-2.10852	0.0592658
143899081	chr8:143899081:T:C	3.08058e-10	14.0824	-0.210907	4.88987e-05	-2.1036	-0.180291
143899214	chr8:143899214:A:G	1.09037e-16	-3.51524e-10	-0.982594	0.000185267	-3.51524e-10	-0.951842
143899508	chr8:143899508:C:T	3.78434e-17	-2.04082	-2.67879e-10	5.91421e-05	-2.0937	-2.67879e-10
143899734	chr8:143899734:T:C	3.23874e-10	13.9638	-0.0422271	5.83066e-05	-2.09889	-0.00903989
143899974	chr8:143899974:A:G	5.63126e-13	7.29367	0.273312	8.88623e-05	-2.12052	0.433971
143900010	chr8:143900010:C:T	1.60589e-16	-3.51524e-10	-0.59543	0.000270551	-3.51524e-10	-0.573182
143900493	chr8:143900493:A:C	1.63763e-16	0.466747	-1.04261	3.11357e-05	-1.69221	-1.04308
143900795	chr8:143900795:G:A	2.46136e-10	14.4836	-0.836478	2.61326e-05	-2.10331	-0.807145
143900801	chr8:143900801:T:C	9.87482e-17	-3.51524e-10	-1.0817	0.000164621	-3.51524e-10	-1.06999
143900900	chr8:143900900:G:A	1.1563e-16	-3.51524e-10	-0.923884	0.000188543	-3.51524e-10	-0.934316
143901268	chr8:143901268:G:A	1.12931e-16	-3.51524e-10	-0.947504	0.000184321	-3.51524e-10	-0.956963
143901452	chr8:143901452:C:T	9.61647e-17	-3.51524e-10	-1.10822	0.000158098	-3.51524e-10	-1.11043
143901696	chr8:143901696:C:T	4.53218e-17	-1.86049	-2.67879e-10	6.0202e-05	-2.07593	-2.67879e-10
143901726	chr8:143901726:A:C	9.17673e-17	-3.51524e-10	-1.15502	0.000151589	-3.51524e-10	-1.15246
143901813	chr8:143901813:G:A	1.09469e-16	-3.51524e-10	-0.978635	0.000176752	-3.51524e-10	-0.998893
143901908	chr8:143901908:G:A	1.10801e-16	-3.51524e-10	-0.966542	0.00018373	-3.51524e-10	-0.960172
143902021	chr8:143902021:G:A	8.53653e-17	-3.51524e-10	-1.22734	0.000140416	-3.51524e-10	-1.22903
143902204	chr8:143902204:T:C	1.60153e-16	0.344351	-0.942497	3.23799e-05	-1.7504	-0.945701
143902345	chr8:143902345:C:A	1.01621e-16	-3.51524e-10	-1.05303	0.000170032	-3.51524e-10	-1.03766
143902404	chr8:143902404:A:G	0.00024004	28.6618	-1.22423	2.09124e-05	-1.91656	-1.21674
143902714	chr8:143902714:C:T	1.14628e-16	-3.51524e-10	-0.932585	0.000183442	-3.51524e-10	-0.961743
143902982	chr8:143902982:T:C	3.67193e-17	-0.846948	-1.22403	1.68859e-05	-2.12308	-1.22408
143903111	chr8:143903111:T:C	4.3711e-08	19.8753	-1.04871	2.08405e-05	-2.09836	-1.03839
143903184	chr8:143903184:G:A	9.38368e-17	-3.51524e-10	-1.13272	0.000156614	-3.51524e-10	-1.11985
143903707	chr8:143903707:C:T	1.56533e-16	-3.51524e-10	-0.621011	0.000245591	-3.51524e-10	-0.669973
143903837	chr8:143903837:G:T	8.72994e-17	-3.51524e-10	-1.20493	0.000144072	-3.51524e-10	-1.20333
143904056	chr8:143904056:A:G	6.82054e-17	-0.266463	-1.18529	1.87938e-05	-2.07294	-1.16717
143904125	chr8:143904125:G:A	1.50965e-16	-3.51524e-10	-0.657232	0.000249397	-3.51524e-10	-0.654596
143904185	chr8:143904185:C:T	8.69779e-17	-3.51524e-10	-1.20862	0.00014296	-3.51524e-10	-1.21107
143904724	chr8:143904724:G:A	4.36122e-16	1.6153	-1.21166	1.7721e-05	-2.09885	-1.20004
143905001	chr8:143905001:A:G	4.51799e-16	-1.11764	1.5566	0.000294363	-2.12607	1.63724
143905064	chr8:143905064:T:A	5.88933e-17	-0.460947	-1.1376	1.92814e-05	-2.1022	-1.1123
143905117	chr8:143905117:A:G	5.29254e-17	-0.544636	-1.16076	1.8619e-05	-2.11082	-1.13864
143905257	chr8:143905257:C:T	1.68712e-16	-3.51524e-10	-0.546082	0.000282516	-3.51524e-10	-0.529907
143905342	chr8:143905342:A:G	1.38086e-16	-3.51524e-10	-0.746402	0.000234558	-3.51524e-10	-0.715937
143905581	chr8:143905581:G:T	1.57383e-16	-3.51524e-10	-0.615595	0.000246798	-3.51524e-10	-0.66507
143905652	chr8:143905652:C:T	1.40367e-16	-3.51524e-10	-0.730016	0.000245741	-3.51524e-10	-0.669365
143905921	chr8:143905921:T:C	8.51975e-17	-3.51524e-10	-1.22931	0.00014052	-3.51524e-10	-1.22829
143906003	chr8:143906003:A:G	8.52345e-17	-3.51524e-10	-1.22887	0.000140729	-3.51524e-10	-1.2268
143906004	chr8:143906004:T:C	8.53022e-17	-3.51524e-10	-1.22808	0.000140382	-3.51524e-10	-1.22928
143906046	chr8:143906046:C:T	2.96426e-16	1.12453	-1.10701	1.95123e-05	-2.11042	-1.09217
143906213	chr8:143906213:T:A	8.62336e-17	-3.51524e-10	-1.21722	0.000143392	-3.51524e-10	-1.20806
143906234	chr8:143906234:G:A	8.66713e-17	-3.51524e-10	-1.21215	0.000141694	-3.51524e-10	-1.21997
143906586	chr8:143906586:G:A	3.50427e-17	-2.11771	-2.67879e-10	6.66555e-05	-1.9741	-2.67879e-10
143907009	chr8:143907009:T:C	8.74009e-17	-3.51524e-10	-1.20377	0.000143609	-3.51524e-10	-1.20655
143907167	chr8:143907167:A:G	2.18376e-16	-3.51524e-10	-0.288059	0.000367506	-3.51524e-10	-0.266903
143907271	chr8:143907271:T:C	1.65815e-16	-3.51524e-10	-0.563408	0.000259454	-3.51524e-10	-0.61506
143907320	chr8:143907320:G:A	1.1617e-16	-0.91922	-2.67879e-10	6.3499e-05	-2.02262	-2.67879e-10
143907896	chr8:143907896:C:T	6.20204e-15	-3.51524e-10	3.05836	0.0117818	-3.51524e-10	3.20067
143908245	chr8:143908245:G:A	8.67203e-17	-3.51524e-10	-1.21159	0.00014191	-3.51524e-10	-1.21845
143908588	chr8:143908588:C:T	8.53866e-17	-3.51524e-10	-1.22709	0.000140664	-3.51524e-10	-1.22727
143908663	chr8:143908663:A:T	1.02495e-15	1.25813	-2.67879e-10	0.000170221	-1.03654	-2.67879e-10
143908991	chr8:143908991:C:T	5.96602e-17	-1.58561	-2.67879e-10	6.50563e-05	-1.99839	-2.67879e-10
143910115	chr8:143910115:T:C	3.49775e-07	22.0699	-1.16363	1.92116e-05	-2.08499	-1.13313
143910351	chr8:143910351:G:A	4.15431e-16	0.355038	-2.67879e-10	0.000196208	-0.894464	-2.67879e-10
143910788	chr8:143910788:A:G	1.95934e-07	21.2031	-0.876368	2.36842e-05	-2.10363	-0.905203
143911032	chr8:143911032:A:G	2.51226e-07	21.475	-0.89964	2.3367e-05	-2.09477	-0.927542
143911054	chr8:143911054:T:C	8.53921e-17	-3.51524e-10	-1.22702	0.000140416	-3.51524e-10	-1.22903
143911528	chr8:143911528:C:T	1.21861e-15	-0.633191	2.06438	0.000498598	-2.12069	2.15885
143911610	chr8:143911610:C:T	1.88327e-15	-0.548238	2.41472	0.000715009	-2.11494	2.51359
143911936	chr8:143911936:C:A	9.68898e-16	1.20188	-2.67879e-10	0.000125181	-1.34388	-2.67879e-10
143911940	chr8:143911940:A:G	1.18932e-09	16.0567	-0.834378	2.96142e-05	-1.94882	-0.836566
143912060	chr8:143912060:CA:C	8.64282e-17	-3.51524e-10	-1.21496	0.000142495	-3.51524e-10	-1.21434
143912074	chr8:143912074:A:G	1.09781e-16	-3.51524e-10	-0.975793	0.000179234	-3.51524e-10	-0.98495
143912087	chr8:143912087:G:A	1.3835e-16	-3.51524e-10	-0.744488	0.000231476	-3.51524e-10	-0.729163
143912403	chr8:143912403:G:A	8.51994e-17	-3.51524e-10	-1.22928	0.000140571	-3.51524e-10	-1.22793
143912432	chr8:143912432:ACGGCACGATACCAGACACGGCAGGATGATGCCAGACCCAGCACGATGCCAGGCACGGCACGATACCAGACCCAGCACGATACCAGGCC:A	7.37103e-16	-0.236398	1.16485	0.000209412	-2.07305	1.24371
143912450	chr8:143912450:C:T	9.86845e-17	-3.51524e-10	-1.08235	0.000164382	-3.51524e-10	-1.07145
143912487	chr8:143912487:C:T	1.48628e-16	-3.51524e-10	-0.672834	0.00024984	-3.51524e-10	-0.652822
143912510	chr8:143912510:G:A	0.000992702	30.0042	-1.14703	1.82873e-05	-2.08467	-1.18276
143912625	chr8:143912625:C:T	0.00279556	31.1165	-1.22397	1.78591e-05	-2.06238	-1.22875
143913053	chr8:143913053:C:T	0.00227622	30.9149	-1.2279	1.80735e-05	-2.06771	-1.21149
143913166	chr8:143913166:C:T	1.50703e-16	-3.51524e-10	-0.658966	0.000258215	-3.51524e-10	-0.619849
143913454	chr8:143913454:C:T	1.29286e-16	-3.51524e-10	-0.812254	0.000217952	-3.51524e-10	-0.789365
143913507	chr8:143913507:G:A	4.11671e-16	1.52187	-1.17593	1.78292e-05	-2.10881	-1.18399
143913713	chr8:143913713:C:T	2.78176e-17	-1.59786	-0.750746	2.86089e-05	-2.04891	-0.771013
143913766	chr8:143913766:A:T	3.14785e-17	-1.59314	-0.631831	3.75356e-05	-1.94147	-0.60688
143914090	chr8:143914090:GC:G	8.87715e-17	-3.51524e-10	-1.18821	0.000146717	-3.51524e-10	-1.18513
143914177	chr8:143914177:T:C	5.15799e-16	-3.51524e-10	0.571439	0.00100783	-3.51524e-10	0.741914
143914310	chr8:143914310:C:T	8.57912e-17	-3.51524e-10	-1.22236	0.000141156	-3.51524e-10	-1.22377
143914397	chr8:143914397:C:T	8.87742e-17	-3.51524e-10	-1.18818	0.00014692	-3.51524e-10	-1.18376
143914454	chr8:143914454:G:A	3.2015e-16	-3.51524e-10	0.0945106	0.000615931	-3.51524e-10	0.249494
143914700	chr8:143914700:G:A	5.97476e-16	-3.51524e-10	0.718437	0.00106746	-3.51524e-10	0.799392
143915294	chr8:143915294:A:G	0.0076938	32.1234	-1.2185	2.39604e-05	-1.78313	-1.21411
143915423	chr8:143915423:G:A	8.78336e-17	-3.51524e-10	-1.19883	0.000144999	-3.51524e-10	-1.19691
143915865	chr8:143915865:AC:A	6.03318e-15	-3.51524e-10	3.03075	0.0133387	-3.51524e-10	3.32478
143915891	chr8:143915891:G:A	1.19407e-16	-3.51524e-10	-0.891741	0.000198283	-3.51524e-10	-0.883946
143916419	chr8:143916419:C:T	1.70751e-16	-3.51524e-10	-0.534071	0.00028506	-3.51524e-10	-0.52094
143916573	chr8:143916573:C:T	8.54069e-17	-3.51524e-10	-1.22685	0.000140435	-3.51524e-10	-1.22889
143916616	chr8:143916616:G:A	1.56485e-16	-0.621316	-2.67879e-10	6.40048e-05	-2.01468	-2.67879e-10
143916711	chr8:143916711:G:A	3.72515e-17	-2.05659	-2.67879e-10	6.67013e-05	-1.97342	-2.67879e-10
143917008	chr8:143917008:T:C	0.00460576	31.6161	-1.22431	2.20268e-05	-1.85619	-1.22519
143917908	chr8:143917908:C:T	1.27322e-15	-3.51524e-10	1.47503	0.00266319	-3.51524e-10	1.71364
143917935	chr8:143917935:T:C	0.000349093	29.0072	-1.19509	2.04773e-05	-1.9567	-1.19763
143918101	chr8:143918101:G:A	8.9404e-17	-1.18111	-2.67879e-10	6.29829e-05	-2.03078	-2.67879e-10
143918193	chr8:143918193:T:C	4.61177e-05	26.994	-1.20604	2.02984e-05	-1.95872	-1.20438
143918222	chr8:143918222:C:G	2.07469e-15	-3.51524e-10	1.96329	0.00442973	-3.51524e-10	2.22245
143918694	chr8:143918694:A:G	0.00773242	31.2925	-0.38261	4.39284e-05	-1.95428	-0.436805
143918901	chr8:143918901:G:A	1.46376e-17	-2.12315	-0.867534	0.000158668	-0.236638	-0.870187
143919156	chr8:143919156:C:T	0.0449033	33.8968	-1.22779	1.8154e-05	-2.04958	-1.22517
143919483	chr8:143919483:G:A	9.84962e-17	-3.51524e-10	-1.08426	0.000163154	-3.51524e-10	-1.07894
143919775	chr8:143919775:G:A	1.35911e-16	-3.51524e-10	-0.76228	0.00022831	-3.51524e-10	-0.742936
143919807	chr8:143919807:G:A	9.47509e-17	-3.51524e-10	-1.12303	0.000151907	-3.51524e-10	-1.15037
143919855	chr8:143919855:G:A	5.08967e-16	-3.51524e-10	0.558106	0.000904024	-3.51524e-10	0.633215
143919876	chr8:143919876:G:A	2.04271e-16	-3.51524e-10	-0.35483	0.00033726	-3.51524e-10	-0.352788
143919926	chr8:143919926:G:A	2.47884e-16	-3.51524e-10	-0.161315	0.000414641	-3.51524e-10	-0.146228
143920044	chr8:143920044:A:T	2.00096e-17	-1.62836	-1.04971	2.13038e-05	-2.08559	-1.02916
143920386	chr8:143920386:G:A	1.69078e-16	-3.51524e-10	-0.54392	0.000285055	-3.51524e-10	-0.520959
143920748	chr8:143920748:C:T	9.45745e-17	-3.51524e-10	-1.12489	0.000157865	-3.51524e-10	-1.1119
143921001	chr8:143921001:G:C	1.23051e-17	-1.98826	-1.17601	3.43179e-05	-1.44027	-1.19771
143921326	chr8:143921326:C:T	0.028757	33.3628	-1.13944	1.77542e-05	-2.10513	-1.19189
143921502	chr8:143921502:G:A	8.68734e-17	-3.51524e-10	-1.20983	0.000146954	-3.51524e-10	-1.18352
143921796	chr8:143921796:G:A	7.33017e-16	1.73716	-0.814269	4.2497e-05	-1.60995	-0.814255
143921809	chr8:143921809:C:T	1.30087e-16	-3.51524e-10	-0.806071	0.000213707	-3.51524e-10	-0.809036
143921861	chr8:143921861:A:G	0.0236333	33.2162	-1.189	2.13044e-05	-1.92845	-1.18628
143921941	chr8:143921941:G:C	1.14112e-16	-3.51524e-10	-0.937094	0.000187905	-3.51524e-10	-0.937705
143922095	chr8:143922095:G:A	9.02515e-17	-3.51524e-10	-1.17168	0.00015497	-3.51524e-10	-1.13041
143922240	chr8:143922240:T:G	0.107331	34.7174	-1.17699	1.8081e-05	-2.06438	-1.21441
143922430	chr8:143922430:G:A	0.14802	35.0365	-1.1747	1.83638e-05	-2.05009	-1.21317
143922663	chr8:143922663:G:A	1.111e-15	1.33873	-2.67879e-10	0.000174156	-1.01369	-2.67879e-10
143922669	chr8:143922669:C:T	8.88508e-17	-3.51524e-10	-1.18732	0.00014574	-3.51524e-10	-1.19182
143923172	chr8:143923172:C:T	1.16953e-16	-3.51524e-10	-0.912508	0.000192437	-3.51524e-10	-0.91387
143923352	chr8:143923352:G:A	1.73403e-16	-3.51524e-10	-0.518658	0.000284775	-3.51524e-10	-0.521942
143923488	chr8:143923488:C:T	0.0268404	33.3626	-1.2082	1.70874e-05	-2.1075	-1.22781
143923615	chr8:143923615:G:A	5.78029e-17	-1.61724	-2.67879e-10	7.05805e-05	-1.91689	-2.67879e-10
143923759	chr8:143923759:G:A	0.0355699	33.6653	-1.2293	1.73616e-05	-2.10047	-1.21891
143924001	chr8:143924001:C:T	0.0382184	33.7343	-1.22651	1.76575e-05	-2.09826	-1.20422
143924022	chr8:143924022:A:G	0.0362461	33.6623	-1.20747	1.7214e-05	-2.10035	-1.22757
143924064	chr8:143924064:C:T	8.96963e-17	-3.51524e-10	-1.17785	0.000153746	-3.51524e-10	-1.13834
143924346	chr8:143924346:C:T	1.86688e-17	-1.73925	-1.00817	2.90635e-05	-1.79524	-1.00892
143924613	chr8:143924613:C:T	8.5724e-17	-3.51524e-10	-1.22315	0.000141057	-3.51524e-10	-1.22447
143924764	chr8:143924764:G:A	4.15592e-16	-3.51524e-10	0.355425	0.000688066	-3.51524e-10	0.360244
143925249	chr8:143925249:C:T	0.0262388	33.34	-1.20829	1.70736e-05	-2.10828	-1.22783
143925285	chr8:143925285:C:T	8.73586e-17	-3.51524e-10	-1.20426	0.000144334	-3.51524e-10	-1.20151
143925294	chr8:143925294:C:T	2.83012e-16	-3.51524e-10	-0.0287867	0.00048158	-3.51524e-10	0.00343063
143925453	chr8:143925453:C:T	0.00479362	31.6595	-1.2277	1.70181e-05	-2.11426	-1.22511
143925706	chr8:143925706:G:A	9.85681e-17	-3.51524e-10	-1.08353	0.0001629	-3.51524e-10	-1.08051
143926153	chr8:143926153:C:T	0.0301825	33.4962	-1.22443	1.71354e-05	-2.10444	-1.22806
143926434	chr8:143926434:T:C	0.030791	33.5023	-1.21058	1.71204e-05	-2.10498	-1.22839
143926489	chr8:143926489:G:A	1.50292e-16	-3.51524e-10	-0.661695	0.000246733	-3.51524e-10	-0.665333
143926572	chr8:143926572:G:A	0.0337144	33.594	-1.21161	1.71638e-05	-2.10223	-1.2286
143926641	chr8:143926641:G:A	0.031788	33.5318	-1.20821	1.71477e-05	-2.10397	-1.22781
143926722	chr8:143926722:T:C	1.4107e-16	-3.51524e-10	-0.72502	0.000223023	-3.51524e-10	-0.766366
143926768	chr8:143926768:G:A	1.05917e-16	-3.51524e-10	-1.01162	0.000174292	-3.51524e-10	-1.01291
143926863	chr8:143926863:T:C	0.00520389	31.6677	-1.15381	1.99886e-05	-2.02861	-1.14987
143927053	chr8:143927053:T:C	1.09757e-16	-3.51524e-10	-0.976007	0.000175565	-3.51524e-10	-1.00563
143927138	chr8:143927138:G:A	8.58812e-17	-3.51524e-10	-1.22131	0.000141715	-3.51524e-10	-1.21982
143927143	chr8:143927143:T:C	0.0390631	33.7343	-1.20461	1.7253e-05	-2.09891	-1.22674
143927204	chr8:143927204:T:C	0.0318225	33.5331	-1.20839	1.71429e-05	-2.10421	-1.22785
143927341	chr8:143927341:T:C	0.033173	33.571	-1.20474	1.71791e-05	-2.10318	-1.22677
143927420	chr8:143927420:C:T	0.0234974	33.2299	-1.20855	1.70269e-05	-2.11095	-1.2279
143927449	chr8:143927449:G:A	2.47336e-17	-1.27549	-1.19063	2.10914e-05	-1.93717	-1.18761
143927616	chr8:143927616:A:G	0.032606	33.5598	-1.21083	1.71455e-05	-2.10346	-1.22845
143927792	chr8:143927792:C:T	1.19476e-16	-0.89116	-2.67879e-10	5.72575e-05	-2.12608	-2.67879e-10
143927875	chr8:143927875:C:T	1.16657e-17	-1.99383	-1.2238	3.15217e-05	-1.49366	-1.22931
143928005	chr8:143928005:C:T	1.31726e-17	-1.91442	-1.18172	4.26552e-05	-1.27747	-1.14302
143928115	chr8:143928115:A:G	0.00438374	31.5175	-1.17512	1.93956e-05	-2.03686	-1.17173
143928227	chr8:143928227:C:T	1.89903e-16	-3.51524e-10	-0.427762	0.000322555	-3.51524e-10	-0.397366
143928368	chr8:143928368:G:A	0.0316702	33.5379	-1.21802	1.71194e-05	-2.10411	-1.22931
143928704	chr8:143928704:T:C	1.13831e-16	-3.51524e-10	-0.93956	0.000193466	-3.51524e-10	-0.908539
143928779	chr8:143928779:G:A	1.96197e-17	-1.49241	-1.20534	1.82364e-05	-2.07143	-1.19879
143929171	chr8:143929171:G:A	1.64239e-16	-3.51524e-10	-0.572958	0.000278127	-3.51524e-10	-0.545563
143929338	chr8:143929338:T:C	1.37691e-16	-3.51524e-10	-0.749262	0.000226944	-3.51524e-10	-0.748937
143929609	chr8:143929609:G:A	0.000978409	30.0182	-1.17558	1.70119e-05	-2.12683	-1.2129
143929737	chr8:143929737:G:A	1.01097e-14	3.54698	-2.67879e-10	0.000770795	0.473781	-2.67879e-10
143930017	chr8:143930017:C:T	8.56784e-17	-3.51524e-10	-1.22368	0.000141341	-3.51524e-10	-1.22247
143930208	chr8:143930208:C:T	2.49335e-16	-3.51524e-10	-0.155481	0.000472669	-3.51524e-10	-0.0152453
143930378	chr8:143930378:G:A	3.85603e-16	1.50536	-1.22483	3.66832e-05	-1.35257	-1.21875
143930692	chr8:143930692:G:A	9.26072e-17	-3.51524e-10	-1.14591	0.000152563	-3.51524e-10	-1.14606
143930908	chr8:143930908:G:A	8.5301e-17	-3.51524e-10	-1.22809	0.000140553	-3.51524e-10	-1.22805
143931061	chr8:143931061:G:A	1.11633e-17	-2.12695	-1.1347	2.49428e-05	-1.87619	-1.08087
143931621	chr8:143931621:C:T	8.88524e-17	-3.51524e-10	-1.1873	0.00014643	-3.51524e-10	-1.1871
143932277	chr8:143932277:C:T	9.06298e-17	-3.51524e-10	-1.16749	0.000150989	-3.51524e-10	-1.15644
143932622	chr8:143932622:T:C	0.00379571	31.2331	-1.03469	2.36902e-05	-2.01808	-0.990504
143932824	chr8:143932824:C:T	3.61605e-17	-2.08631	-2.67879e-10	9.94461e-05	-1.57403	-2.67879e-10
143933019	chr8:143933019:G:A	0.00113566	30.2208	-1.22912	1.71061e-05	-2.11415	-1.22006
143933157	chr8:143933157:G:A	9.40785e-17	-3.51524e-10	-1.13015	0.000150168	-3.51524e-10	-1.16189
143933241	chr8:143933241:G:A	9.70644e-17	-3.51524e-10	-1.0989	0.00015995	-3.51524e-10	-1.09878
143933366	chr8:143933366:C:T	0.0011598	30.1427	-1.12999	2.12872e-05	-1.98992	-1.12561
143933712	chr8:143933712:T:C	1.06748e-16	-3.51524e-10	-1.00381	0.000175818	-3.51524e-10	-1.00419
143933779	chr8:143933779:G:A	0.000341165	29.0154	-1.22628	1.709e-05	-2.12612	-1.20903
143933821	chr8:143933821:A:G	0.0018161	30.69	-1.22876	1.72545e-05	-2.09981	-1.22576
143933844	chr8:143933844:C:T	8.65815e-17	-3.51524e-10	-1.21319	0.000143465	-3.51524e-10	-1.20755
143934025	chr8:143934025:C:T	1.05547e-16	-3.51524e-10	-1.01512	0.000174905	-3.51524e-10	-1.0094
143934275	chr8:143934275:A:T	0.00119006	30.2602	-1.22165	1.74659e-05	-2.11298	-1.20041
143934392	chr8:143934392:A:G	0.000967418	30.0599	-1.22853	1.69512e-05	-2.11705	-1.22625
143934516	chr8:143934516:C:T	8.90703e-17	-3.51524e-10	-1.18485	0.000148294	-3.51524e-10	-1.17445
143934538	chr8:143934538:C:T	0.00166445	30.5975	-1.22346	1.75384e-05	-2.10522	-1.20403
143934868	chr8:143934868:C:T	3.52631e-17	-2.11144	-2.67879e-10	9.41697e-05	-1.62854	-2.67879e-10
143934901	chr8:143934901:C:T	3.22039e-16	-3.51524e-10	0.100396	0.000532849	-3.51524e-10	0.104597
143935188	chr8:143935188:G:A	3.47785e-17	-2.12528	-2.67879e-10	6.02584e-05	-2.075	-2.67879e-10
143935442	chr8:143935442:A:G	0.00128455	30.2573	-1.14234	1.96363e-05	-2.11196	-1.08431
143935718	chr8:143935718:G:A	6.09999e-16	-3.51524e-10	0.73918	0.00121546	-3.51524e-10	0.929233
143936137	chr8:143936137:A:G	0.00092585	29.7825	-0.995087	2.25785e-05	-2.07824	-0.978406
143936167	chr8:143936167:C:T	7.27699e-16	-3.51524e-10	0.915609	0.00144039	-3.51524e-10	1.09903
143936177	chr8:143936177:T:C	1.27563e-16	-3.51524e-10	-0.825666	0.000217595	-3.51524e-10	-0.791006
143936312	chr8:143936312:G:A	9.69121e-17	-3.51524e-10	-1.10047	0.00016141	-3.51524e-10	-1.0897
143936346	chr8:143936346:T:C	0.000672622	29.6594	-1.19152	1.92819e-05	-2.02609	-1.18839
143936658	chr8:143936658:G:T	7.10925e-17	-1.4103	-2.67879e-10	5.96209e-05	-2.08563	-2.67879e-10
143937152	chr8:143937152:C:T	8.80561e-17	-3.51524e-10	-1.1963	0.000145871	-3.51524e-10	-1.19092
143937258	chr8:143937258:G:C	9.4478e-17	-3.51524e-10	-1.12591	0.000164358	-3.51524e-10	-1.07159
143938038	chr8:143938038:G:A	0.00100283	29.8593	-0.991997	2.27164e-05	-2.07425	-0.976303
143938246	chr8:143938246:G:A	3.42686e-16	-3.51524e-10	0.162538	0.000548185	-3.51524e-10	0.132972
143938298	chr8:143938298:A:G	0.00265216	31.069	-1.22916	1.75309e-05	-2.08953	-1.22015
143939561	chr8:143939561:G:A	3.70416e-17	-2.06224	-2.67879e-10	7.5195e-05	-1.85356	-2.67879e-10
143939781	chr8:143939781:C:T	0.00504735	31.6414	-1.15805	2.02852e-05	-2.05565	-1.1081
143940026	chr8:143940026:G:A	1.00985e-16	-3.51524e-10	-1.05931	0.000169354	-3.51524e-10	-1.04165
143940256	chr8:143940256:C:G	0.0855235	34.5351	-1.22182	2.30159e-05	-1.83658	-1.20087
143940481	chr8:143940481:C:G	8.94845e-17	-3.51524e-10	-1.18021	0.00014434	-3.51524e-10	-1.20147
143940564	chr8:143940564:C:T	0.00189633	30.7186	-1.21419	1.79884e-05	-2.09671	-1.18721
143940866	chr8:143940866:C:T	1.01449e-16	-3.51524e-10	-1.05472	0.000171171	-3.51524e-10	-1.03098
143940876	chr8:143940876:C:T	8.58932e-17	-3.51524e-10	-1.22117	0.00014211	-3.51524e-10	-1.21704
143941853	chr8:143941853:G:A	2.30609e-16	-3.51524e-10	-0.233555	0.000384464	-3.51524e-10	-0.221791
143942047	chr8:143942047:T:C	1.10969e-16	-3.51524e-10	-0.965026	0.000189297	-3.51524e-10	-0.930323
143942712	chr8:143942712:A:C	1.15113e-14	3.67681	-2.67879e-10	0.00167359	1.24909	-2.67879e-10
143942850	chr8:143942850:G:A	1.04139e-16	-3.51524e-10	-1.02855	0.000170465	-3.51524e-10	-1.03511
143943111	chr8:143943111:T:G	2.838e-16	-3.51524e-10	-0.0260071	0.000487916	-3.51524e-10	0.016503
143943116	chr8:143943116:C:T	2.84465e-16	-3.51524e-10	-0.0236687	0.000512206	-3.51524e-10	0.0650859
143943719	chr8:143943719:G:A	4.03289e-17	-1.97721	-2.67879e-10	6.02942e-05	-2.07441	-2.67879e-10
143944186	chr8:143944186:C:T	1.22347e-16	-0.867417	-2.67879e-10	6.9593e-05	-1.93098	-2.67879e-10
143944923	chr8:143944923:C:G	7.2423e-15	3.21342	-2.67879e-10	0.000604739	0.231155	-2.67879e-10
143945448	chr8:143945448:C:T	4.1654e-17	-1.94488	-2.67879e-10	7.04751e-05	-1.91838	-2.67879e-10
143945570	chr8:143945570:G:A	9.60063e-17	-3.51524e-10	-1.10986	0.000159841	-3.51524e-10	-1.09946
143945857	chr8:143945857:G:A	0.00449065	31.5862	-1.21971	1.84156e-05	-2.06548	-1.19496
143946468	chr8:143946468:G:A	0.00384055	31.412	-1.20188	1.88068e-05	-2.07145	-1.16797
143946599	chr8:143946599:A:G	2.29209e-15	-3.51524e-10	2.06294	0.00471166	-3.51524e-10	2.28415
143946641	chr8:143946641:C:T	8.77008e-17	-3.51524e-10	-1.20035	0.00014289	-3.51524e-10	-1.21157
143947074	chr8:143947074:G:A	1.15107e-16	-3.51524e-10	-0.928419	0.000195158	-3.51524e-10	-0.899831
143947846	chr8:143947846:C:T	7.61237e-17	-1.34192	-2.67879e-10	5.83865e-05	-2.10656	-2.67879e-10
143948088	chr8:143948088:C:T	1.85402e-15	-3.51524e-10	1.85083	0.00378368	-3.51524e-10	2.06481
143948378	chr8:143948378:C:T	1.95389e-16	-3.51524e-10	-0.399284	0.000299285	-3.51524e-10	-0.472246
143948904	chr8:143948904:C:T	1.25291e-16	-3.51524e-10	-0.843637	0.000213087	-3.51524e-10	-0.81194
143948920	chr8:143948920:T:A	1.24066e-16	-3.51524e-10	-0.853463	0.000211708	-3.51524e-10	-0.818435
143949203	chr8:143949203:C:T	8.56873e-17	-3.51524e-10	-1.22357	0.000141	-3.51524e-10	-1.22488
143949516	chr8:143949516:C:T	8.47856e-16	-3.51524e-10	1.06843	0.00167683	-3.51524e-10	1.25102
143949571	chr8:143949571:A:G	0.00113919	30.1992	-1.20439	1.85026e-05	-2.07099	-1.18474
143949652	chr8:143949652:G:A	1.12078e-16	-3.51524e-10	-0.955079	0.00018972	-3.51524e-10	-0.928094
143949654	chr8:143949654:C:T	2.26571e-15	2.05137	-2.67879e-10	0.000111407	-1.46045	-2.67879e-10
143949955	chr8:143949955:T:G	1.08268e-17	-2.11484	-1.17742	2.33562e-05	-1.83693	-1.18584
143949987	chr8:143949987:G:A	8.57214e-17	-3.51524e-10	-1.22318	0.000141752	-3.51524e-10	-1.21956
143951130	chr8:143951130:C:T	2.71465e-13	6.88873	-0.0514181	6.99662e-05	-1.93712	0.011487
143952282	chr8:143952282:T:C	0.000677748	29.7043	-1.22877	1.85186e-05	-2.02614	-1.22873
143952396	chr8:143952396:G:T	1.08132e-16	-3.51524e-10	-0.990927	0.000178088	-3.51524e-10	-0.991366
143952414	chr8:143952414:G:A	0.00120916	30.2547	-1.20024	1.79612e-05	-2.06862	-1.21681
143953704	chr8:143953704:G:C	4.3842e-16	-3.51524e-10	0.408899	0.000852351	-3.51524e-10	0.574357
143953830	chr8:143953830:G:A	4.17509e-17	-1.94256	-2.67879e-10	0.000112964	-1.44657	-2.67879e-10
143953835	chr8:143953835:G:A	3.67181e-17	-2.07101	-2.67879e-10	0.000179273	-0.984732	-2.67879e-10
143953899	chr8:143953899:G:A	2.84705e-17	-1.14374	-1.18167	1.74457e-05	-2.11839	-1.19616
143954419	chr8:143954419:T:C	0.000145484	28.1331	-1.1963	1.90595e-05	-2.02766	-1.19842
143954606	chr8:143954606:A:G	8.55041e-17	-3.51524e-10	-1.22571	0.000140919	-3.51524e-10	-1.22545
143955220	chr8:143955220:G:C	4.30803e-17	-1.91121	-2.67879e-10	0.000107002	-1.50079	-2.67879e-10
143955609	chr8:143955609:TG:T	1.25405e-16	-3.51524e-10	-0.842733	0.000215333	-3.51524e-10	-0.801458
143956275	chr8:143956275:G:A	1.93627e-17	-1.8384	-0.872528	3.37084e-05	-1.77254	-0.883357
143956612	chr8:143956612:G:A	8.68093e-17	-3.51524e-10	-1.21056	0.000143924	-3.51524e-10	-1.20436
143956732	chr8:143956732:TC:T	0.000198976	28.2797	-1.02976	2.57172e-05	-1.9906	-0.935879
143957254	chr8:143957254:C:A	9.03607e-17	-3.51524e-10	-1.17047	0.000150554	-3.51524e-10	-1.15932
143957307	chr8:143957307:G:A	8.67949e-17	-3.51524e-10	-1.21073	0.000142931	-3.51524e-10	-1.21128
143957492	chr8:143957492:C:T	8.66009e-17	-3.51524e-10	-1.21297	0.000142657	-3.51524e-10	-1.2132
143957630	chr8:143957630:T:C	1.82394e-17	-1.55646	-1.21423	1.76891e-05	-2.09588	-1.20482
143957759	chr8:143957759:C:T	8.76989e-17	-3.51524e-10	-1.20037	0.000144214	-3.51524e-10	-1.20234
143957897	chr8:143957897:C:T	1.05424e-16	-3.51524e-10	-1.01629	0.00017943	-3.51524e-10	-0.983853
143957989	chr8:143957989:C:T	1.34782e-16	-3.51524e-10	-0.770623	0.000247252	-3.51524e-10	-0.663231
143958164	chr8:143958164:C:CTG	1.81666e-05	26.0856	-1.22931	1.79418e-05	-2.05721	-1.2293
143958236	chr8:143958236:G:A	1.3639e-16	-3.51524e-10	-0.75876	0.000237074	-3.51524e-10	-0.705269
143958433	chr8:143958433:G:A	1.12775e-16	-3.51524e-10	-0.948883	0.000180353	-3.51524e-10	-0.978723
143958463	chr8:143958463:C:T	7.4022e-17	-1.36991	-2.67879e-10	0.000107087	-1.5	-2.67879e-10
143958499	chr8:143958499:C:G	1.3813e-16	-3.51524e-10	-0.746081	0.000230253	-3.51524e-10	-0.734463
143958643	chr8:143958643:T:TC	1.7485e-16	-3.51524e-10	-0.510349	0.000268519	-3.51524e-10	-0.580718
143959566	chr8:143959566:G:A	1.63395e-12	9.29991	-0.667683	3.27519e-05	-2.02385	-0.66083
143959591	chr8:143959591:G:A	1.15989e-17	-2.09586	-1.1275	0.000161152	0.0373921	-1.12869
143959608	chr8:143959608:C:T	1.02493e-13	7.08371	-1.22044	1.90477e-05	-1.99891	-1.22778
143959768	chr8:143959768:G:A	1.90724e-16	-3.51524e-10	-0.423449	0.000326716	-3.51524e-10	-0.384551
143960684	chr8:143960684:G:A	2.51924e-05	26.4083	-1.22501	1.67711e-05	-2.12504	-1.22894
143960942	chr8:143960942:G:A	1.0398e-16	-3.51524e-10	-1.03008	0.000170606	-3.51524e-10	-1.03428
143960948	chr8:143960948:G:A	3.47338e-17	-2.12656	-2.67879e-10	8.8575e-05	-1.68979	-2.67879e-10
143961042	chr8:143961042:A:G	1.03043e-16	-1.03913	-2.67879e-10	5.91805e-05	-2.09305	-2.67879e-10
143961174	chr8:143961174:A:G	3.01171e-05	26.5664	-1.2046	1.76895e-05	-2.10629	-1.19438
143961251	chr8:143961251:A:G	1.17756e-16	-3.51524e-10	-0.905666	0.000184604	-3.51524e-10	-0.955427
143961311	chr8:143961311:C:T	4.21809e-17	-1.93231	-2.67879e-10	7.16346e-05	-1.90206	-2.67879e-10
143961315	chr8:143961315:T:G	1.87514e-16	-3.51524e-10	-0.440426	0.000351126	-3.51524e-10	-0.312495
143962447	chr8:143962447:T:C	1.38936e-05	25.6516	-1.06342	2.01121e-05	-2.12693	-1.0454
143963400	chr8:143963400:G:A	6.36808e-17	-1.52039	-2.67879e-10	6.35488e-05	-2.02183	-2.67879e-10
143963405	chr8:143963405:T:A	1.04987e-05	25.5365	-1.2285	1.68463e-05	-2.12319	-1.22633
143964794	chr8:143964794:C:G	3.61169e-16	-3.51524e-10	0.215068	0.000636079	-3.51524e-10	0.281682
143965232	chr8:143965232:T:C	1.34246e-05	25.7828	-1.22901	1.69623e-05	-2.12368	-1.21897
143965912	chr8:143965912:G:A	5.87208e-17	-1.60148	-2.67879e-10	5.88648e-05	-2.0984	-2.67879e-10
143965940	chr8:143965940:T:C	9.98444e-06	25.3775	-1.1197	1.79491e-05	-2.119	-1.1671
143966162	chr8:143966162:A:G	8.84102e-17	-3.51524e-10	-1.19229	0.00014548	-3.51524e-10	-1.1936
143966399	chr8:143966399:C:G	2.64885e-06	24.16	-1.22917	1.74139e-05	-2.09236	-1.22401
143966639	chr8:143966639:C:T	2.02645e-16	-3.51524e-10	-0.362822	0.000335693	-3.51524e-10	-0.357444
143967636	chr8:143967636:A:G	1.01853e-15	-3.51524e-10	1.25183	0.00209206	-3.51524e-10	1.47226
143967775	chr8:143967775:T:C	1.57686e-16	0.361053	-0.974722	2.6562e-05	-1.92238	-0.971776
143967833	chr8:143967833:A:G	2.33789e-16	-0.219861	-2.67879e-10	6.18477e-05	-2.04897	-2.67879e-10
143968168	chr8:143968168:T:C	3.23226e-17	-1.92666	-0.271852	7.13052e-05	-1.61151	-0.295165
143968636	chr8:143968636:T:C	1.71419e-16	-3.51524e-10	-0.530167	0.000318121	-3.51524e-10	-0.411209
143968832	chr8:143968832:A:G	1.59046e-16	-3.51524e-10	-0.605084	0.000268655	-3.51524e-10	-0.580214
143969375	chr8:143969375:A:G	1.57421e-07	20.5257	-0.417827	3.9924e-05	-2.09892	-0.387741
143969405	chr8:143969405:C:T	9.41409e-16	-3.51524e-10	1.1731	0.00186715	-3.51524e-10	1.35853
143969713	chr8:143969713:G:A	1.03424e-16	-3.51524e-10	-1.03544	0.000175813	-3.51524e-10	-1.00422
143969806	chr8:143969806:G:A	8.75091e-17	-3.51524e-10	-1.20253	0.000143985	-3.51524e-10	-1.20393
143969819	chr8:143969819:C:T	8.53577e-17	-3.51524e-10	-1.22743	0.000140774	-3.51524e-10	-1.22649
143969936	chr8:143969936:C:T	1.03017e-05	25.2117	-0.922603	2.91045e-05	-1.88718	-0.915571
143970182	chr8:143970182:C:T	1.16431e-16	-3.51524e-10	-0.916976	0.000188922	-3.51524e-10	-0.932308
143970581	chr8:143970581:A:G	6.32738e-06	24.9422	-1.14059	1.85589e-05	-2.11573	-1.13696
143971089	chr8:143971089:C:T	1.25587e-15	-3.51524e-10	1.4613	0.00260335	-3.51524e-10	1.69091
143971628	chr8:143971628:C:T	2.38253e-16	-3.51524e-10	-0.200945	0.000454029	-3.51524e-10	-0.0554803
143972419	chr8:143972419:G:A	5.88317e-16	-3.51524e-10	0.702989	0.00117608	-3.51524e-10	0.8963
143972494	chr8:143972494:C:T	1.70673e-05	24.4219	0.372031	0.000118164	-2.08376	0.682189
143972679	chr8:143972679:T:A	1.19003e-16	-3.51524e-10	-0.895126	0.00018665	-3.51524e-10	-0.944405
143973019	chr8:143973019:A:G	9.84323e-06	25.2435	-1.00002	2.15183e-05	-2.10916	-0.995576
143973125	chr8:143973125:C:T	8.74569e-17	-3.51524e-10	-1.20313	0.000144881	-3.51524e-10	-1.19773
143973911	chr8:143973911:C:T	8.54585e-17	-3.51524e-10	-1.22625	0.000140761	-3.51524e-10	-1.22658
143975344	chr8:143975344:C:T	1.0369e-16	-3.51524e-10	-1.03287	0.000171688	-3.51524e-10	-1.02796
143975883	chr8:143975883:C:T	1.70105e-16	-3.51524e-10	-0.537862	0.000278708	-3.51524e-10	-0.543477
143976072	chr8:143976072:C:G	2.18662e-16	-3.51524e-10	-0.286749	0.000385198	-3.51524e-10	-0.219885
143976168	chr8:143976168:A:C	4.04379e-05	26.5949	-0.938435	3.00007e-05	-1.84168	-0.930736
143976177	chr8:143976177:G:A	4.72885e-05	26.8144	-1.00136	2.94329e-05	-1.79677	-0.994763
143976626	chr8:143976626:G:C	8.52981e-17	-3.51524e-10	-1.22813	0.000141367	-3.51524e-10	-1.22228
143976946	chr8:143976946:G:T	5.59757e-17	-1.00665	-0.642713	3.03738e-05	-2.11867	-0.641395
143977310	chr8:143977310:G:A	8.41974e-05	27.1289	-0.738989	4.10993e-05	-1.72715	-0.730503
143977553	chr8:143977553:G:A	1.63912e-16	-3.51524e-10	-0.574949	0.000269914	-3.51524e-10	-0.575538
143977857	chr8:143977857:G:T	1.02545e-16	-3.51524e-10	-1.04398	0.000172079	-3.51524e-10	-1.02569
143978315	chr8:143978315:G:T	2.21441e-16	-3.51524e-10	-0.27412	0.000405832	-3.51524e-10	-0.167703
143980087	chr8:143980087:C:T	2.51518e-16	0.683975	-0.830737	3.11848e-05	-1.8849	-0.848814
143980218	chr8:143980218:G:T	8.52113e-17	-3.51524e-10	-1.22914	0.000140922	-3.51524e-10	-1.22544
143980519	chr8:143980519:C:T	1.23126e-16	-3.51524e-10	-0.86107	0.000194553	-3.51524e-10	-0.902937
143980866	chr8:143980866:C:A	1.85616e-17	-1.9112	-0.841982	5.04504e-05	-1.41255	-0.8401
143981192	chr8:143981192:G:A	8.95183e-17	-3.51524e-10	-1.17983	0.000147003	-3.51524e-10	-1.18319
143982085	chr8:143982085:G:A	7.25115e-06	24.7151	-0.777239	3.17145e-05	-1.9976	-0.71927
143982332	chr8:143982332:GGCGT:G	6.3784e-16	0.78381	-2.67879e-10	7.43211e-05	-1.86525	-2.67879e-10
143982469	chr8:143982469:G:A	1.09241e-16	-3.51524e-10	-0.980723	0.000174802	-3.51524e-10	-1.00999
143982563	chr8:143982563:G:A	2.95474e-16	0.0143029	-2.67879e-10	0.000106805	-1.50264	-2.67879e-10
143983531	chr8:143983531:G:A	2.47201e-16	-3.51524e-10	-0.164075	0.000437392	-3.51524e-10	-0.0928114
143983684	chr8:143983684:C:T	2.69332e-16	0.801176	-0.879508	3.13478e-05	-1.83205	-0.89645
143983700	chr8:143983700:A:G	3.44105e-09	17.4885	-1.2037	4.79022e-05	-1.10073	-1.20375
143983746	chr8:143983746:G:A	1.19156e-16	-3.51524e-10	-0.893845	0.000189699	-3.51524e-10	-0.9282
143983869	chr8:143983869:A:G	4.42437e-05	26.7366	-0.99016	3.0766e-05	-1.76441	-0.982818
143984145	chr8:143984145:G:A	2.41433e-16	-3.51524e-10	-0.187688	0.000408759	-3.51524e-10	-0.160516
143984184	chr8:143984184:G:T	1.99407e-15	0.783433	1.14022	0.000220524	-1.8572	1.07956
143984371	chr8:143984371:T:C	4.30454e-16	0.518507	-0.127945	8.22986e-05	-1.6347	-0.128589
143984498	chr8:143984498:G:T	1.05142e-16	-3.51524e-10	-1.01897	0.000168725	-3.51524e-10	-1.04537
143984818	chr8:143984818:A:G	4.91202e-08	19.6816	-0.738377	2.92639e-05	-2.0633	-0.73399
143985257	chr8:143985257:T:C	3.27576e-05	26.4124	-0.966497	3.04764e-05	-1.79796	-0.958724
143985270	chr8:143985270:G:A	1.72812e-16	-3.51524e-10	-0.522071	0.000295225	-3.51524e-10	-0.485902
143985944	chr8:143985944:G:A	3.91737e-05	26.6034	-0.978665	3.08173e-05	-1.77452	-0.971044
143987456	chr8:143987456:C:T	5.46949e-05	26.9115	-0.953028	3.29381e-05	-1.73398	-0.945032
143987661	chr8:143987661:G:A	3.91598e-05	26.7243	-1.0999	2.84914e-05	-1.72835	-1.09569
143988060	chr8:143988060:A:G	3.73311e-09	17.431	-1.06476	2.98985e-05	-1.71596	-1.05988
143989244	chr8:143989244:T:C	7.87127e-08	20.3229	-0.908081	2.64316e-05	-2.10227	-0.796806
143989490	chr8:143989490:G:T	2.98698e-16	-3.51524e-10	0.0251553	0.000561111	-3.51524e-10	0.156278
143989817	chr8:143989817:G:A	2.57085e-16	-3.51524e-10	-0.12487	0.000436714	-3.51524e-10	-0.0943631
143990799	chr8:143990799:C:T	2.79588e-15	0.722733	1.53889	0.000336595	-1.82786	1.4731
143990936	chr8:143990936:G:A	1.05235e-16	-3.51524e-10	-1.01809	0.000173805	-3.51524e-10	-1.01571
143992119	chr8:143992119:T:C	3.21436e-16	-3.51524e-10	0.0985204	0.000530839	-3.51524e-10	0.100818
143992685	chr8:143992685:C:T	4.96091e-05	26.6782	-0.817328	4.84166e-05	-1.48373	-0.810066
143992920	chr8:143992920:A:G	2.24917e-16	-3.51524e-10	-0.258547	0.000370869	-3.51524e-10	-0.257792
143993299	chr8:143993299:G:T	3.18521e-05	26.2237	-0.805881	4.51021e-05	-1.56635	-0.798367
143993680	chr8:143993680:G:A	1.01651e-15	2.26719	-1.01734	8.2265e-05	-0.785199	-0.978496
143993701	chr8:143993701:C:T	5.58876e-16	-3.51524e-10	0.65165	0.00108333	-3.51524e-10	0.814152
143994321	chr8:143994321:AG:A	5.22111e-05	26.7464	-0.834389	4.7584e-05	-1.48391	-0.827235
143994386	chr8:143994386:C:T	9.16539e-17	-3.51524e-10	-1.15626	0.000155411	-3.51524e-10	-1.12757
143994428	chr8:143994428:A:G	3.47537e-17	-2.12599	-2.67879e-10	7.85933e-05	-1.80935	-2.67879e-10
143994563	chr8:143994563:T:A	1.14491e-16	-3.51524e-10	-0.933782	0.000183247	-3.51524e-10	-0.962805
143994763	chr8:143994763:G:T	2.18249e-16	-0.931494	0.642853	0.000123529	-2.01591	0.658745
143995366	chr8:143995366:C:T	2.75299e-07	19.5067	1.16014	0.000279408	-2.05651	1.51555
143995393	chr8:143995393:G:A	1.7197e-17	-2.03502	-0.794517	3.58716e-05	-1.79301	-0.800687
143995638	chr8:143995638:G:A	2.86788e-07	19.4476	1.26008	0.000310729	-2.05777	1.62305
143995957	chr8:143995957:C:T	5.68025e-16	-3.51524e-10	0.667888	0.00109589	-3.51524e-10	0.825677
143995983	chr8:143995983:G:A	3.83619e-05	26.4832	-0.879426	4.36342e-05	-1.52485	-0.872946
143996067	chr8:143996067:C:T	2.24396e-16	-3.51524e-10	-0.260867	0.000370009	-3.51524e-10	-0.260114
143996212	chr8:143996212:CTA:C	1.02658e-16	-3.51524e-10	-1.04288	0.000169487	-3.51524e-10	-1.04086
143996235	chr8:143996235:T:C	2.49066e-05	26.3767	-1.20478	2.9418e-05	-1.59576	-1.19628
143996726	chr8:143996726:T:C	1.54906e-16	-3.51524e-10	-0.631457	0.000243834	-3.51524e-10	-0.677152
143997343	chr8:143997343:C:T	1.53733e-15	0.818772	0.844751	0.000250811	-1.62218	0.973241
143997574	chr8:143997574:TC:T	5.20781e-08	19.8051	-0.803376	3.09394e-05	-2.06291	-0.678698
143997820	chr8:143997820:T:C	5.06893e-05	25.8051	0.0773078	0.000107344	-1.58364	0.0860392
143998254	chr8:143998254:G:A	1.33864e-16	-3.51524e-10	-0.777451	0.000211887	-3.51524e-10	-0.817589
143999580	chr8:143999580:G:A	1.81512e-16	-3.51524e-10	-0.472957	0.000303091	-3.51524e-10	-0.459607
144000141	chr8:144000141:C:T	8.84902e-17	-3.51524e-10	-1.19139	0.000148949	-3.51524e-10	-1.17003
144000186	chr8:144000186:G:A	8.58838e-17	-3.51524e-10	-1.22128	0.000143133	-3.51524e-10	-1.20987
144000188	chr8:144000188:G:A	4.76256e-16	-3.51524e-10	0.491678	0.000912414	-3.51524e-10	0.642453
144000392	chr8:144000392:A:G	1.90557e-16	-3.51524e-10	-0.424325	0.000348221	-3.51524e-10	-0.320803
144000513	chr8:144000513:A:G	2.67803e-05	26.0581	-0.813704	4.39052e-05	-1.58516	-0.806444
144000608	chr8:144000608:C:T	3.4684e-16	-3.51524e-10	0.174586	0.000538047	-3.51524e-10	0.114304
144000863	chr8:144000863:G:A	8.71922e-17	-3.51524e-10	-1.20616	0.000146266	-3.51524e-10	-1.18821
144001249	chr8:144001249:T:C	3.03127e-07	19.5569	1.20626	0.000295722	-2.05092	1.5667
144001463	chr8:144001463:T:C	2.21929e-05	25.7909	-0.734398	4.5787e-05	-1.6235	-0.726144
144001535	chr8:144001535:C:T	2.68792e-07	19.2561	1.38681	0.000352253	-2.06808	1.75878
144001577	chr8:144001577:G:A	9.21661e-17	-3.51524e-10	-1.15069	0.000156449	-3.51524e-10	-1.12091
144001645	chr8:144001645:A:G	2.85723e-05	26.1368	-0.827594	4.36652e-05	-1.57658	-0.820512
144001871	chr8:144001871:TAC:T	1.13146e-16	-0.945595	-2.67879e-10	6.08579e-05	-2.0651	-2.67879e-10
144002406	chr8:144002406:T:G	2.56958e-05	25.8802	-0.677101	4.91902e-05	-1.60953	-0.668413
144003386	chr8:144003386:G:A	1.13528e-16	-0.942229	-2.67879e-10	5.86977e-05	-2.10124	-2.67879e-10
144003627	chr8:144003627:A:G	3.52581e-17	-2.11158	-2.67879e-10	8.83949e-05	-1.69183	-2.67879e-10
144005133	chr8:144005133:T:C	3.4505e-05	26.2856	-0.787728	4.69943e-05	-1.54312	-0.780493
144005300	chr8:144005300:C:A	4.03989e-16	-3.51524e-10	0.327111	0.000668016	-3.51524e-10	0.330671
144005367	chr8:144005367:A:C	1.7928e-16	-3.51524e-10	-0.485332	0.000288846	-3.51524e-10	-0.507746
144006034	chr8:144006034:G:T	9.3233e-17	-3.51524e-10	-1.13918	0.000155606	-3.51524e-10	-1.12631
144006278	chr8:144006278:C:T	8.9807e-17	-3.51524e-10	-1.17662	0.00015169	-3.51524e-10	-1.1518
144006763	chr8:144006763:C:T	1.30848e-16	-3.51524e-10	-0.800238	0.000207346	-3.51524e-10	-0.83925
144006934	chr8:144006934:C:T	5.72981e-16	-3.51524e-10	0.676576	0.00110542	-3.51524e-10	0.834342
144007080	chr8:144007080:A:G	3.38343e-05	26.2503	-0.772049	4.75609e-05	-1.54729	-0.764343
144007818	chr8:144007818:G:A	2.24396e-16	-3.51524e-10	-0.260867	0.000370009	-3.51524e-10	-0.260114
144008445	chr8:144008445:A:T	8.78961e-17	-3.51524e-10	-1.19812	0.000147768	-3.51524e-10	-1.178
144009252	chr8:144009252:C:G	5.9105e-16	-3.51524e-10	0.707622	0.001142	-3.51524e-10	0.866895
144010325	chr8:144010325:T:C	6.98436e-05	26.9969	-0.793848	5.20411e-05	-1.43513	-0.786482
144010938	chr8:144010938:A:T	2.1503e-16	-3.51524e-10	-0.303501	0.000351432	-3.51524e-10	-0.311624
144011175	chr8:144011175:C:T	1.70281e-16	-3.51524e-10	-0.53683	0.000290645	-3.51524e-10	-0.501539
144011613	chr8:144011613:T:C	1.32745e-16	-3.51524e-10	-0.785844	0.000210187	-3.51524e-10	-0.825646
144012439	chr8:144012439:G:A	8.56755e-17	-3.51524e-10	-1.22371	0.000141719	-3.51524e-10	-1.2198
144012448	chr8:144012448:T:C	1.13662e-16	-3.51524e-10	-0.941049	0.000181285	-3.51524e-10	-0.973569
144012708	chr8:144012708:T:C	4.97615e-16	1.30691	-0.771362	0.000103803	-0.884572	-0.646571
144012839	chr8:144012839:G:T	2.18863e-16	-3.51524e-10	-0.28583	0.000360856	-3.51524e-10	-0.285162
144013155	chr8:144013155:C:CCTAG	2.18674e-16	-3.51524e-10	-0.286695	0.000360543	-3.51524e-10	-0.286029
144013511	chr8:144013511:C:T	1.0884e-16	-3.51524e-10	-0.984402	0.000174059	-3.51524e-10	-1.01425
144013586	chr8:144013586:T:C	1.05326e-16	-3.51524e-10	-1.01722	0.000168799	-3.51524e-10	-1.04493
144013616	chr8:144013616:T:C	8.51968e-17	-3.51524e-10	-1.22931	0.000140389	-3.51524e-10	-1.22923
144013864	chr8:144013864:G:A	2.88587e-16	1.06067	-1.06995	3.01306e-05	-1.68662	-1.08148
144014819	chr8:144014819:G:A	1.07048e-16	-3.51524e-10	-1.001	0.000171384	-3.51524e-10	-1.02973
144015043	chr8:144015043:T:A	8.52132e-17	-3.51524e-10	-1.22912	0.000140786	-3.51524e-10	-1.2264
144015994	chr8:144015994:G:A	1.11974e-16	-3.51524e-10	-0.956014	0.000178754	-3.51524e-10	-0.987633
144016018	chr8:144016018:C:T	1.92785e-16	-3.51524e-10	-0.412702	0.000351564	-3.51524e-10	-0.311249
144016387	chr8:144016387:G:A	1.91758e-16	-3.51524e-10	-0.418045	0.000317521	-3.51524e-10	-0.413096
144016432	chr8:144016432:C:T	6.9797e-16	0.147656	0.726242	0.000228725	-1.59182	0.850699
144016697	chr8:144016697:G:A	1.94835e-16	-3.51524e-10	-0.402125	0.000313453	-3.51524e-10	-0.425992
144016760	chr8:144016760:C:T	9.27647e-17	-3.51524e-10	-1.14421	0.000151677	-3.51524e-10	-1.15189
144016883	chr8:144016883:C:T	1.29741e-15	-0.000638054	1.49448	0.000330135	-1.80632	1.43218
144017034	chr8:144017034:T:C	8.55691e-17	-3.51524e-10	-1.22495	0.000141157	-3.51524e-10	-1.22377
144017157	chr8:144017157:C:T	1.16437e-16	-3.51524e-10	-0.91693	0.000185464	-3.51524e-10	-0.950781
144017249	chr8:144017249:C:G	2.24396e-16	-3.51524e-10	-0.260867	0.000370009	-3.51524e-10	-0.260114
144018265	chr8:144018265:G:A	1.12088e-16	0.136517	-1.09151	2.82804e-05	-1.72963	-1.10185
144018377	chr8:144018377:G:A	1.08071e-16	-3.51524e-10	-0.991489	0.000172906	-3.51524e-10	-1.02089
144018407	chr8:144018407:A:G	1.04169e-16	-3.51524e-10	-1.02826	0.000167074	-3.51524e-10	-1.05521
144018458	chr8:144018458:G:A	1.62174e-16	-3.51524e-10	-0.585607	0.000269461	-3.51524e-10	-0.577217
144018482	chr8:144018482:C:T	1.06872e-16	-3.51524e-10	-1.00265	0.000171112	-3.51524e-10	-1.03132
144018484	chr8:144018484:T:C	4.18489e-16	-3.51524e-10	0.362373	0.00069273	-3.51524e-10	0.366999
144018497	chr8:144018497:G:A	1.06921e-16	-3.51524e-10	-1.00219	0.000171184	-3.51524e-10	-1.0309
144018632	chr8:144018632:C:T	6.67398e-16	-3.51524e-10	0.829108	0.00129545	-3.51524e-10	0.99297
144018753	chr8:144018753:T:C	1.76365e-05	24.9635	-0.136786	8.83793e-05	-1.5625	-0.129505
144018939	chr8:144018939:G:A	1.02117e-16	-3.51524e-10	-1.04816	0.000175102	-3.51524e-10	-1.00827
144019288	chr8:144019288:C:G	8.52306e-17	-3.51524e-10	-1.22892	0.000141333	-3.51524e-10	-1.22253
144019290	chr8:144019290:C:T	9.88294e-17	-3.51524e-10	-1.08088	0.000157138	-3.51524e-10	-1.11652
144020250	chr8:144020250:C:T	4.37861e-16	-3.51524e-10	0.407624	0.00085223	-3.51524e-10	0.574215
144020809	chr8:144020809:C:G	1.02808e-16	-3.51524e-10	-1.04141	0.000163134	-3.51524e-10	-1.07907
144024628	chr8:144024628:C:T	2.26799e-16	-3.51524e-10	-0.250212	0.000400424	-3.51524e-10	-0.181117
144025146	chr8:144025146:C:T	1.36832e-16	-3.51524e-10	-0.755522	0.000216152	-3.51524e-10	-0.79766
144025789	chr8:144025789:G:A	1.06903e-17	-2.12484	-1.1801	1.85281e-05	-2.11926	-1.13509
144025851	chr8:144025851:CT:C	1.14754e-16	-3.51524e-10	-0.931488	0.000182978	-3.51524e-10	-0.964277
144026187	chr8:144026187:T:C	1.52357e-17	-2.08252	-0.868121	3.17485e-05	-1.91957	-0.796228
144026795	chr8:144026795:ATTTC:A	1.29992e-16	-3.51524e-10	-0.806806	0.000205767	-3.51524e-10	-0.846897
144027068	chr8:144027068:A:T	1.20643e-17	-2.08805	-1.09598	2.54783e-05	-1.82503	-1.11078
144027475	chr8:144027475:G:A	1.78778e-16	-3.51524e-10	-0.488135	0.000324958	-3.51524e-10	-0.389946
144027495	chr8:144027495:G:A	1.79308e-17	-1.58897	-1.19879	1.93751e-05	-2.01056	-1.19909
144027721	chr8:144027721:A:G	9.87042e-17	-3.51524e-10	-1.08215	0.000168128	-3.51524e-10	-1.04891
144027729	chr8:144027729:A:C	1.83202e-13	5.80579	0.638279	0.000155411	-2.0388	0.911235
144028326	chr8:144028326:C:T	9.87753e-17	-3.51524e-10	-1.08143	0.000157441	-3.51524e-10	-1.11459
144028406	chr8:144028406:G:A	1.52059e-16	-3.51524e-10	-0.650011	0.000264323	-3.51524e-10	-0.596469
144029516	chr8:144029516:G:A	5.03793e-16	-3.51524e-10	0.547888	0.000967597	-3.51524e-10	0.701175
144029830	chr8:144029830:T:C	9.55714e-17	-3.51524e-10	-1.1144	0.000162957	-3.51524e-10	-1.08015
144029845	chr8:144029845:T:G	1.88725e-16	-3.51524e-10	-0.433986	0.000323292	-3.51524e-10	-0.395084
144030162	chr8:144030162:A:G	1.1054e-17	-2.09993	-1.17156	2.36608e-05	-1.83227	-1.17755
144030434	chr8:144030434:C:T	1.08214e-17	-2.10303	-1.18972	2.3017e-05	-1.84275	-1.19466
144030444	chr8:144030444:C:T	8.59778e-17	-3.51524e-10	-1.22019	0.000143339	-3.51524e-10	-1.20843
144030476	chr8:144030476:C:T	1.2059e-17	-2.09116	-1.09331	2.62278e-05	-1.80423	-1.10259
144031200	chr8:144031200:G:A	9.67552e-17	-3.51524e-10	-1.10209	0.000161808	-3.51524e-10	-1.08723
144031261	chr8:144031261:A:C	9.55368e-17	-3.51524e-10	-1.11477	0.000152917	-3.51524e-10	-1.14375
144032741	chr8:144032741:A:G	1.92769e-16	-3.51524e-10	-0.412787	0.000317952	-3.51524e-10	-0.411742
144033404	chr8:144033404:A:C	1.29534e-16	-3.51524e-10	-0.810337	0.000205316	-3.51524e-10	-0.849089
144033885	chr8:144033885:T:C	8.64352e-17	-3.51524e-10	-1.21488	0.000141193	-3.51524e-10	-1.22351
144033959	chr8:144033959:G:C	8.53966e-17	-3.51524e-10	-1.22697	0.00014109	-3.51524e-10	-1.22424
144034375	chr8:144034375:C:T	8.76014e-17	-3.51524e-10	-1.20148	0.000144136	-3.51524e-10	-1.20289
144034462	chr8:144034462:A:G	9.11035e-17	-3.51524e-10	-1.16228	0.000147498	-3.51524e-10	-1.17983
144034766	chr8:144034766:C:G	1.64877e-15	1.73351	-2.67879e-10	6.44846e-05	-2.00721	-2.67879e-10
144035078	chr8:144035078:A:C	8.53984e-17	-3.51524e-10	-1.22695	0.000141097	-3.51524e-10	-1.22419
144035265	chr8:144035265:T:C	1.1173e-17	-2.08363	-1.17714	2.53481e-05	-1.7581	-1.18284
144035614	chr8:144035614:C:A	1.82064e-15	0.547853	1.28481	0.000242394	-1.90711	1.22403
144036706	chr8:144036706:G:A	9.21762e-17	-0.617771	-0.532804	3.65932e-05	-2.04018	-0.5336
144037534	chr8:144037534:C:T	5.64934e-15	4.17621	-1.21119	3.7322e-05	-1.3545	-1.19956
144037658	chr8:144037658:C:G	8.54187e-17	-3.51524e-10	-1.22671	0.000140494	-3.51524e-10	-1.22848
144037679	chr8:144037679:C:T	1.8243e-16	-3.51524e-10	-0.467913	0.000307878	-3.51524e-10	-0.443938
144037680	chr8:144037680:A:G	1.82077e-16	-3.51524e-10	-0.46985	0.000307274	-3.51524e-10	-0.445901
144038002	chr8:144038002:G:A	2.36759e-16	-3.51524e-10	-0.207234	0.000421256	-3.51524e-10	-0.130401
144038103	chr8:144038103:G:A	2.5633e-16	-3.51524e-10	-0.127812	0.000426553	-3.51524e-10	-0.117904
144038163	chr8:144038163:A:G	1.16357e-16	-0.620335	-0.29728	0.000197397	-0.513742	-0.374684
144038186	chr8:144038186:G:C	9.08216e-17	-3.51524e-10	-1.16538	0.000146455	-3.51524e-10	-1.18693
144038503	chr8:144038503:A:G	9.2072e-17	-3.51524e-10	-1.15171	0.000150601	-3.51524e-10	-1.15901
144038611	chr8:144038611:A:G	6.71967e-17	-0.337753	-1.1289	9.33138e-05	-0.570625	-1.06705
144038622	chr8:144038622:G:A	5.7616e-17	-0.491369	-1.12911	8.28744e-05	-0.689001	-1.06731
144038631	chr8:144038631:G:T	5.71246e-17	-0.473885	-1.15516	8.17998e-05	-0.668644	-1.10072
144038635	chr8:144038635:C:T	5.78395e-17	-0.43821	-1.1784	8.19866e-05	-0.635052	-1.13203
144038636	chr8:144038636:A:G	5.68701e-17	-0.460993	-1.17252	8.10536e-05	-0.654397	-1.12413
144038665	chr8:144038665:T:C	1.06835e-16	-3.51524e-10	-1.00299	0.000177634	-3.51524e-10	-0.993916
144038975	chr8:144038975:A:G	9.25429e-17	-3.51524e-10	-1.14661	0.000152592	-3.51524e-10	-1.14587
144039438	chr8:144039438:C:G	2.39198e-14	5.6292	-1.22102	1.71768e-05	-2.10146	-1.22862
144039849	chr8:144039849:A:G	8.58349e-17	-3.51524e-10	-1.22185	0.000140687	-3.51524e-10	-1.2271
144040026	chr8:144040026:C:T	8.52252e-17	-3.51524e-10	-1.22898	0.000140377	-3.51524e-10	-1.22931
144040385	chr8:144040385:C:T	1.16932e-16	-3.51524e-10	-0.912683	0.000195866	-3.51524e-10	-0.896208
144040506	chr8:144040506:C:CAG	2.47469e-16	-3.51524e-10	-0.162994	0.000401899	-3.51524e-10	-0.177441
144040626	chr8:144040626:G:A	2.68702e-16	-3.51524e-10	-0.0806758	0.000441143	-3.51524e-10	-0.0842719
144040676	chr8:144040676:C:T	5.35314e-17	-1.69401	-2.67879e-10	5.80989e-05	-2.11149	-2.67879e-10
144041121	chr8:144041121:C:T	1.21239e-16	-3.51524e-10	-0.876514	0.00021003	-3.51524e-10	-0.826392
144041523	chr8:144041523:G:A	7.17865e-16	-3.51524e-10	0.902004	0.00117539	-3.51524e-10	0.895718
144042466	chr8:144042466:T:C	1.54979e-16	-3.51524e-10	-0.630989	0.000257569	-3.51524e-10	-0.622352
144042630	chr8:144042630:G:A	2.19385e-16	-3.51524e-10	-0.28345	0.000397686	-3.51524e-10	-0.187978
144042771	chr8:144042771:C:T	8.66693e-17	-3.51524e-10	-1.21218	0.000141749	-3.51524e-10	-1.21959
144042774	chr8:144042774:C:T	6.00143e-17	-1.5797	-2.67879e-10	5.72112e-05	-2.12689	-2.67879e-10
144042819	chr8:144042819:T:C	7.51613e-16	1.45973	-0.511783	6.6252e-05	-1.47439	-0.505781
144043842	chr8:144043842:G:A	6.43495e-17	-1.50995	-2.67879e-10	0.000372098	-0.254483	-2.67879e-10
144044028	chr8:144044028:G:A	9.49038e-17	-3.51524e-10	-1.12141	0.000158219	-3.51524e-10	-1.10966
144044214	chr8:144044214:A:T	9.21679e-17	-3.51524e-10	-1.15067	0.00014929	-3.51524e-10	-1.16775
144044224	chr8:144044224:T:C	9.38781e-17	-3.51524e-10	-1.13228	0.000157301	-3.51524e-10	-1.11548
144044395	chr8:144044395:G:A	1.4537e-16	-3.51524e-10	-0.694995	0.000245591	-3.51524e-10	-0.669975
144044483	chr8:144044483:C:A	8.09002e-16	1.02152	-2.67879e-10	9.79329e-05	-1.58936	-2.67879e-10
144044822	chr8:144044822:G:A	9.81725e-17	-3.51524e-10	-1.08755	0.000163882	-3.51524e-10	-1.07449
144044975	chr8:144044975:G:A	9.81731e-17	-3.51524e-10	-1.08755	0.000162994	-3.51524e-10	-1.07993
144044978	chr8:144044978:G:A	8.88084e-17	-3.51524e-10	-1.1878	0.000146014	-3.51524e-10	-1.18994
144045083	chr8:144045083:G:C	8.70898e-17	-3.51524e-10	-1.20734	0.000143342	-3.51524e-10	-1.20841
144045320	chr8:144045320:C:T	1.32264e-17	-1.94424	-1.14782	8.82927e-05	-0.526585	-1.1664
144046150	chr8:144046150:G:A	1.0461e-15	-3.51524e-10	1.27855	0.00196709	-3.51524e-10	1.41067
144046480	chr8:144046480:T:C	2.39394e-17	-1.45723	-1.04152	2.00879e-05	-2.09579	-1.07773
144046494	chr8:144046494:G:A	1.59122e-16	-3.51524e-10	-0.604607	0.000294492	-3.51524e-10	-0.488388
144046789	chr8:144046789:G:C	1.3794e-16	-3.51524e-10	-0.747461	0.000229068	-3.51524e-10	-0.739623
144047263	chr8:144047263:T:C	1.688e-16	-3.51524e-10	-0.545561	0.000314083	-3.51524e-10	-0.423984
144047402	chr8:144047402:C:A	1.75377e-16	-3.51524e-10	-0.50734	0.000327064	-3.51524e-10	-0.383486
144047611	chr8:144047611:G:A	9.27863e-16	-3.51524e-10	1.15861	0.00174138	-3.51524e-10	1.28879
144047959	chr8:144047959:A:G	2.0198e-17	-2.02538	-0.643317	3.12937e-05	-2.06326	-0.666962
144048488	chr8:144048488:A:G	2.41288e-17	-1.94512	-0.545755	3.30037e-05	-2.10551	-0.571507
144048542	chr8:144048542:G:T	1.39347e-16	-3.51524e-10	-0.737307	0.000231412	-3.51524e-10	-0.729441
144048569	chr8:144048569:T:A	8.55011e-17	-3.51524e-10	-1.22575	0.000140814	-3.51524e-10	-1.2262
144048782	chr8:144048782:G:A	3.50125e-17	-2.11857	-2.67879e-10	6.66205e-05	-1.97463	-2.67879e-10
144049096	chr8:144049096:C:T	1.2818e-16	-3.51524e-10	-0.820845	0.000207742	-3.51524e-10	-0.837342
144049772	chr8:144049772:A:G	1.24043e-15	-3.51524e-10	1.44894	0.00245466	-3.51524e-10	1.6321
144050549	chr8:144050549:A:G	9.99478e-17	-3.51524e-10	-1.06963	0.000163056	-3.51524e-10	-1.07954
144050690	chr8:144050690:C:T	4.45507e-17	-1.87765	-2.67879e-10	9.27301e-05	-1.64395	-2.67879e-10
144051279	chr8:144051279:T:C	1.72657e-17	-1.73832	-1.08724	1.87257e-05	-2.12686	-1.11688
144051721	chr8:144051721:G:A	1.71396e-16	-3.51524e-10	-0.5303	0.000301459	-3.51524e-10	-0.465005
144051967	chr8:144051967:G:A	1.18848e-16	-3.51524e-10	-0.896434	0.000198252	-3.51524e-10	-0.884101
144052085	chr8:144052085:G:A	9.72244e-17	-1.09726	-2.67879e-10	8.82414e-05	-1.69357	-2.67879e-10
144053248	chr8:144053248:G:A	4.76882e-17	-1.80959	-2.67879e-10	0.000106637	-1.50421	-2.67879e-10
144053358	chr8:144053358:G:A	1.27538e-16	-3.51524e-10	-0.825863	0.000207462	-3.51524e-10	-0.838692
144053753	chr8:144053753:G:A	1.35794e-16	-3.51524e-10	-0.763139	0.000220671	-3.51524e-10	-0.776967
144054107	chr8:144054107:T:C	1.09266e-16	-1.88185	0.901357	0.000139013	-2.12377	0.884692
144054407	chr8:144054407:G:A	9.45993e-17	-3.51524e-10	-1.12463	0.000156274	-3.51524e-10	-1.12203
144054611	chr8:144054611:G:A	9.23172e-17	-3.51524e-10	-1.14905	0.00014948	-3.51524e-10	-1.16648
144055415	chr8:144055415:A:G	6.86929e-16	-0.634448	1.4924	0.000516976	-1.56118	1.63554
144055885	chr8:144055885:G:A	8.70404e-17	-3.51524e-10	-1.20791	0.000146148	-3.51524e-10	-1.18902
144055998	chr8:144055998:G:A	1.78919e-17	-1.66877	-1.12116	2.84774e-05	-1.67227	-1.15227
144056447	chr8:144056447:G:A	1.2924e-16	-3.51524e-10	-0.81261	0.000220491	-3.51524e-10	-0.777784
144056712	chr8:144056712:C:A	6.31976e-17	-1.52801	-2.67879e-10	0.000268839	-0.579529	-2.67879e-10
144056903	chr8:144056903:T:G	2.56599e-16	-3.51524e-10	-0.126762	0.000449334	-3.51524e-10	-0.0658753
144057076	chr8:144057076:G:A	1.90435e-17	-1.6484	-1.07915	2.15451e-05	-2.03845	-1.06504
144057241	chr8:144057241:C:T	1.13384e-16	-3.51524e-10	-0.943496	0.00018844	-3.51524e-10	-0.934863
144057818	chr8:144057818:G:A	1.05545e-16	-3.51524e-10	-1.01514	0.000175578	-3.51524e-10	-1.00556
144057952	chr8:144057952:T:C	1.01866e-16	-3.51524e-10	-1.05062	0.000169586	-3.51524e-10	-1.04028
144058080	chr8:144058080:C:T	8.30352e-15	4.44082	-1.09066	6.4297e-05	-0.93986	-1.07027
144058383	chr8:144058383:G:A	9.38326e-17	-3.51524e-10	-1.13277	0.000154654	-3.51524e-10	-1.13245
144059041	chr8:144059041:C:T	9.31569e-17	-3.51524e-10	-1.13999	0.000153532	-3.51524e-10	-1.13973
144059941	chr8:144059941:C:T	1.02222e-14	4.4761	-0.918066	0.000105797	-0.616923	-0.895192
144060256	chr8:144060256:C:T	1.14326e-15	-3.51524e-10	1.36736	0.00184277	-3.51524e-10	1.34539
144060562	chr8:144060562:C:T	2.49443e-14	5.40176	-0.951639	0.000135127	-0.344915	-0.922511
144060846	chr8:144060846:A:G	9.46713e-17	-3.51524e-10	-1.12387	0.000155555	-3.51524e-10	-1.12664
144060998	chr8:144060998:G:A	4.70922e-15	3.73686	-0.953859	7.42257e-05	-0.936944	-0.929586
144061160	chr8:144061160:C:T	9.58261e-17	-3.51524e-10	-1.11174	0.000157438	-3.51524e-10	-1.11461
144061299	chr8:144061299:G:A	9.80069e-17	-3.51524e-10	-1.08924	0.000160978	-3.51524e-10	-1.09237
144061363	chr8:144061363:C:A	1.13e-16	-3.51524e-10	-0.946893	0.000186818	-3.51524e-10	-0.943505
144061942	chr8:144061942:C:T	2.12081e-16	-3.51524e-10	-0.31731	0.000387437	-3.51524e-10	-0.214088
144061975	chr8:144061975:G:A	8.61972e-17	-3.51524e-10	-1.21764	0.000141909	-3.51524e-10	-1.21845
144062144	chr8:144062144:T:C	1.187e-15	-3.51524e-10	1.4049	0.00234222	-3.51524e-10	1.58521
144062255	chr8:144062255:C:T	8.52036e-17	-3.51524e-10	-1.22923	0.000141051	-3.51524e-10	-1.22452
144062367	chr8:144062367:C:T	9.1738e-17	-3.51524e-10	-1.15534	0.000150847	-3.51524e-10	-1.15737
144062998	chr8:144062998:C:T	8.73041e-15	3.55342	-0.153127	0.000163666	-1.00704	-0.0687763
144063598	chr8:144063598:A:G	5.03411e-16	1.34902	-0.80189	6.31548e-05	-1.18067	-0.847385
144063603	chr8:144063603:G:A	1.79287e-16	-3.51524e-10	-0.485287	0.000315714	-3.51524e-10	-0.418805
144063740	chr8:144063740:T:C	8.61522e-17	-3.51524e-10	-1.21816	0.000141727	-3.51524e-10	-1.21974
144063745	chr8:144063745:A:G	5.86912e-16	1.5614	-0.860808	6.71504e-05	-1.06358	-0.903125
144063776	chr8:144063776:G:A	3.65143e-17	-2.07657	-2.67879e-10	0.000159069	-1.1043	-2.67879e-10
144063951	chr8:144063951:C:T	1.70543e-16	-3.51524e-10	-0.53529	0.000300026	-3.51524e-10	-0.469772
144063965	chr8:144063965:G:A	2.11386e-16	-3.51524e-10	-0.32059	0.000368228	-3.51524e-10	-0.264938
144064032	chr8:144064032:G:A	6.00254e-17	-1.57951	-2.67879e-10	0.000248467	-0.658329	-2.67879e-10
144064690	chr8:144064690:A:AG	1.09061e-16	-3.51524e-10	-0.982373	0.000180344	-3.51524e-10	-0.978776
144064765	chr8:144064765:C:T	8.6042e-17	-3.51524e-10	-1.21944	0.000142082	-3.51524e-10	-1.21724
144064779	chr8:144064779:G:A	8.6118e-17	-3.51524e-10	-1.21856	0.000141676	-3.51524e-10	-1.2201
144065087	chr8:144065087:T:C	1.01961e-17	-2.1243	-1.22796	2.19191e-05	-1.85754	-1.22875
144065249	chr8:144065249:TGTTTGATGGTCTA:T	9.18314e-17	-3.51524e-10	-1.15432	0.000150999	-3.51524e-10	-1.15637
144066605	chr8:144066605:C:A	8.29034e-17	-1.2566	-2.67879e-10	6.91241e-05	-1.93774	-2.67879e-10
144066731	chr8:144066731:A:G	9.82224e-17	-3.51524e-10	-1.08704	0.000161516	-3.51524e-10	-1.08904
144066753	chr8:144066753:G:A	3.31453e-16	0.129207	-2.67879e-10	6.78791e-05	-1.95591	-2.67879e-10
144066863	chr8:144066863:G:A	3.07422e-16	0.0539448	-2.67879e-10	9.96812e-05	-1.57166	-2.67879e-10
144067136	chr8:144067136:T:G	1.57682e-16	-0.613699	-2.67879e-10	0.000112417	-1.45142	-2.67879e-10
144067863	chr8:144067863:G:A	1.00512e-16	-1.064	-2.67879e-10	5.77224e-05	-2.118	-2.67879e-10
144068808	chr8:144068808:G:A	9.18314e-17	-3.51524e-10	-1.15432	0.000150999	-3.51524e-10	-1.15637
144068850	chr8:144068850:C:T	9.48697e-17	-3.51524e-10	-1.12177	0.000155928	-3.51524e-10	-1.12425
144068945	chr8:144068945:C:T	8.57265e-17	-3.51524e-10	-1.22312	0.00014311	-3.51524e-10	-1.21002
144069415	chr8:144069415:G:A	9.18314e-17	-3.51524e-10	-1.15432	0.000150999	-3.51524e-10	-1.15637
144069890	chr8:144069890:T:A	1.46647e-15	2.34551	-0.729169	0.000109114	-0.872041	-0.60921
144070264	chr8:144070264:A:G	8.523e-17	-3.51524e-10	-1.22892	0.00014049	-3.51524e-10	-1.22851
144070360	chr8:144070360:A:C	7.61483e-16	1.88832	-0.92733	7.7505e-05	-0.857663	-0.965635
144070608	chr8:144070608:C:T	9.16042e-17	-3.51524e-10	-1.1568	0.000150629	-3.51524e-10	-1.15882
144070705	chr8:144070705:G:A	9.53604e-17	-3.51524e-10	-1.11661	0.000157821	-3.51524e-10	-1.11218
144071008	chr8:144071008:C:CATT	8.53606e-17	-3.51524e-10	-1.22739	0.000140764	-3.51524e-10	-1.22656
144071117	chr8:144071117:A:G	1.13474e-16	-3.51524e-10	-0.942705	0.000189162	-3.51524e-10	-0.931035
144071472	chr8:144071472:G:A	1.28667e-16	0.336021	-1.15307	1.78998e-05	-2.12461	-1.16424
144073555	chr8:144073555:A:C	3.87805e-15	3.28284	-0.694034	0.00024273	-0.112731	-0.568963
144073838	chr8:144073838:G:A	9.00583e-17	-3.51524e-10	-1.17382	0.000147962	-3.51524e-10	-1.17668
144073889	chr8:144073889:A:G	8.58456e-17	-3.51524e-10	-1.22173	0.0001413	-3.51524e-10	-1.22275
144073987	chr8:144073987:A:G	1.29694e-15	2.16965	-0.676159	0.000157821	-0.383484	-0.728693
144073993	chr8:144073993:T:A	8.51199e-16	2.04892	-0.97655	0.000122982	-0.350013	-1.01159
144074998	chr8:144074998:T:A	8.68714e-17	-3.51524e-10	-1.20985	0.000146111	-3.51524e-10	-1.18927
144075037	chr8:144075037:G:T	3.6562e-16	-3.51524e-10	0.227318	0.00068552	-3.51524e-10	0.356536
144075125	chr8:144075125:T:C	8.6802e-17	-3.51524e-10	-1.21065	0.000145943	-3.51524e-10	-1.19042
144075226	chr8:144075226:T:C	8.90717e-17	-3.51524e-10	-1.18484	0.000151124	-3.51524e-10	-1.15554
144075371	chr8:144075371:T:C	8.77451e-17	-3.51524e-10	-1.19984	0.000148162	-3.51524e-10	-1.17533
144075664	chr8:144075664:C:T	1.02518e-16	-3.51524e-10	-1.04424	0.000170484	-3.51524e-10	-1.035
144075910	chr8:144075910:A:T	1.02901e-14	3.89173	-0.327071	0.000229721	-0.488037	-0.248737
144076639	chr8:144076639:G:A	1.08954e-17	-2.07984	-1.2061	2.73278e-05	-1.68179	-1.18395
144076742	chr8:144076742:A:G	9.27678e-17	-3.51524e-10	-1.14418	0.00015328	-3.51524e-10	-1.14137
144076815	chr8:144076815:C:T	8.62141e-17	-3.51524e-10	-1.21744	0.000144468	-3.51524e-10	-1.20058
144076902	chr8:144076902:C:G	8.68704e-17	-3.51524e-10	-1.20986	0.000146109	-3.51524e-10	-1.18929
144076939	chr8:144076939:T:C	8.68964e-17	-3.51524e-10	-1.20956	0.000146171	-3.51524e-10	-1.18886
144077064	chr8:144077064:A:G	8.9826e-17	-3.51524e-10	-1.1764	0.00015294	-3.51524e-10	-1.14359
144077170	chr8:144077170:T:A	8.87524e-17	-3.51524e-10	-1.18843	0.000150395	-3.51524e-10	-1.16037
144077391	chr8:144077391:G:A	8.62704e-17	-3.51524e-10	-1.21679	0.00014203	-3.51524e-10	-1.2176
144077443	chr8:144077443:T:C	8.65136e-17	-3.51524e-10	-1.21398	0.000145118	-3.51524e-10	-1.1961
144077486	chr8:144077486:A:G	2.22879e-14	5.48235	-1.14483	0.00017956	0.148641	-1.13177
144077621	chr8:144077621:T:C	8.99634e-17	-3.51524e-10	-1.17487	0.000153014	-3.51524e-10	-1.14311
144077656	chr8:144077656:C:T	8.91069e-17	-3.51524e-10	-1.18444	0.000151165	-3.51524e-10	-1.15527
144077730	chr8:144077730:T:C	1.75333e-14	4.0107	0.0868739	0.000377937	-0.420349	0.181436
144077963	chr8:144077963:T:C	1.15965e-15	-3.51524e-10	1.38159	0.00228848	-3.51524e-10	1.562
144078069	chr8:144078069:C:T	8.83713e-17	-3.51524e-10	-1.19273	0.000145471	-3.51524e-10	-1.19366
144078103	chr8:144078103:CA:C	9.68825e-15	3.87723	-0.372841	0.000223298	-0.46957	-0.295565
144078770	chr8:144078770:G:A	8.86427e-17	-3.51524e-10	-1.18966	0.00014513	-3.51524e-10	-1.19601
144078873	chr8:144078873:C:T	8.58159e-17	-3.51524e-10	-1.22207	0.000141311	-3.51524e-10	-1.22268
144079028	chr8:144079028:C:T	8.5817e-17	-3.51524e-10	-1.22206	0.000141313	-3.51524e-10	-1.22266
144079102	chr8:144079102:C:T	8.53514e-17	-3.51524e-10	-1.2275	0.000140597	-3.51524e-10	-1.22774
144079109	chr8:144079109:C:T	1.05851e-16	-3.51524e-10	-1.01224	0.000175962	-3.51524e-10	-1.00338
144079250	chr8:144079250:G:C	1.91413e-14	4.55873	-0.373408	0.000556693	0.365191	-0.216819
144079375	chr8:144079375:C:T	9.12253e-17	-3.51524e-10	-1.16095	0.000155645	-3.51524e-10	-1.12606
144080211	chr8:144080211:C:G	9.08668e-17	-3.51524e-10	-1.16488	0.000154894	-3.51524e-10	-1.1309
144080860	chr8:144080860:G:A	1.38948e-16	-3.51524e-10	-0.740181	0.000230398	-3.51524e-10	-0.733834
144081316	chr8:144081316:C:T	1.17447e-14	3.96768	-0.270797	0.000260261	-0.423604	-0.18835
144081463	chr8:144081463:T:C	9.20713e-17	-3.51524e-10	-1.15171	0.00015741	-3.51524e-10	-1.11479
144081509	chr8:144081509:C:A	2.09061e-16	-0.33165	-2.67879e-10	0.00210244	1.47721	-2.67879e-10
144082184	chr8:144082184:ACT:A	8.66595e-17	-3.51524e-10	-1.21229	0.000143051	-3.51524e-10	-1.21044
144082531	chr8:144082531:G:A	8.55754e-17	-3.51524e-10	-1.22488	0.000140532	-3.51524e-10	-1.22821
144082918	chr8:144082918:G:A	9.16138e-17	-3.51524e-10	-1.1567	0.000156479	-3.51524e-10	-1.12072
144083655	chr8:144083655:C:G	8.74708e-17	-3.51524e-10	-1.20297	0.000147399	-3.51524e-10	-1.1805
144083718	chr8:144083718:T:C	1.06079e-16	-3.51524e-10	-1.0101	0.000174532	-3.51524e-10	-1.01153
144084146	chr8:144084146:C:T	1.41081e-15	-3.51524e-10	1.57764	0.00280052	-3.51524e-10	1.76392
144084619	chr8:144084619:C:G	2.69315e-14	4.70894	-0.182163	0.000666201	0.337986	-0.0100355
144084824	chr8:144084824:C:T	1.71988e-14	4.32218	-0.243862	0.000509688	0.137158	-0.0770014
144085313	chr8:144085313:G:A	1.51509e-16	-3.51524e-10	-0.653634	0.000238576	-3.51524e-10	-0.698955
144085569	chr8:144085569:A:G	1.71957e-14	4.47555	-0.397418	0.000491077	0.267673	-0.244713
144085598	chr8:144085598:A:G	1.06653e-15	-3.51524e-10	1.29789	0.0020907	-3.51524e-10	1.47161
144085882	chr8:144085882:G:A	1.1446e-16	-3.51524e-10	-0.93405	0.000190782	-3.51524e-10	-0.922509
144086200	chr8:144086200:GTC:G	2.65388e-14	4.67484	-0.162752	0.000664942	0.315091	0.0109684
144086240	chr8:144086240:G:A	5.83157e-15	3.48939	-0.492622	0.000332523	-0.0176536	-0.349278
144086656	chr8:144086656:G:A	8.86092e-17	-3.51524e-10	-1.19004	0.00014508	-3.51524e-10	-1.19636
144086760	chr8:144086760:C:T	8.53978e-17	-1.22696	-2.67879e-10	6.42143e-05	-2.01141	-2.67879e-10
144086777	chr8:144086777:C:T	8.85553e-17	-3.51524e-10	-1.19065	0.000145775	-3.51524e-10	-1.19158
144087303	chr8:144087303:G:A	1.26778e-14	4.39665	-0.623321	0.00035889	0.202838	-0.493465
144087520	chr8:144087520:A:G	1.48079e-16	-3.51524e-10	-0.676532	0.000247332	-3.51524e-10	-0.662911
144087629	chr8:144087629:A:G	9.58095e-17	-3.51524e-10	-1.11192	0.000158105	-3.51524e-10	-1.11038
144087872	chr8:144087872:C:T	1.17811e-16	-3.51524e-10	-0.905194	0.000194308	-3.51524e-10	-0.904197
144087875	chr8:144087875:A:G	1.17552e-16	-3.51524e-10	-0.907399	0.000194331	-3.51524e-10	-0.90408
144087960	chr8:144087960:G:A	1.17686e-16	-3.51524e-10	-0.906257	0.000194554	-3.51524e-10	-0.902932
144087969	chr8:144087969:C:T	3.84548e-14	5.85412	-0.971163	0.000256871	0.320136	-0.945203
144088180	chr8:144088180:A:G	1.21246e-16	-3.51524e-10	-0.876459	0.000200457	-3.51524e-10	-0.873042
144088286	chr8:144088286:T:TTC	8.93082e-17	-3.51524e-10	-1.18218	0.000147904	-3.51524e-10	-1.17708
144088474	chr8:144088474:A:G	4.1577e-17	-1.94673	-2.67879e-10	7.34484e-05	-1.87706	-2.67879e-10
144088899	chr8:144088899:G:A	2.47908e-14	4.93568	-0.491729	0.000492723	0.393149	-0.366843
144088905	chr8:144088905:A:G	1.19611e-16	-3.51524e-10	-0.890035	0.000197739	-3.51524e-10	-0.886693
144090159	chr8:144090159:C:T	8.80859e-17	-3.51524e-10	-1.19597	0.000144943	-3.51524e-10	-1.1973
144090315	chr8:144090315:C:A	1.904e-15	-3.51524e-10	1.87744	0.00377023	-3.51524e-10	2.06125
144090506	chr8:144090506:C:T	1.20707e-16	-3.51524e-10	-0.880914	0.00019956	-3.51524e-10	-0.877525
144090604	chr8:144090604:T:C	1.29618e-16	-3.51524e-10	-0.809686	0.000214393	-3.51524e-10	-0.805831
144090747	chr8:144090747:A:G	2.40672e-16	-3.51524e-10	-0.190843	0.000431145	-3.51524e-10	-0.107197
144090784	chr8:144090784:A:C	1.39316e-14	4.73629	-0.868653	0.000316346	0.364209	-0.781015
144091130	chr8:144091130:G:C	8.92336e-17	-3.51524e-10	-1.18302	0.000146805	-3.51524e-10	-1.18453
144091527	chr8:144091527:C:T	1.0644e-14	4.82649	-1.22802	0.00011897	-0.167976	-1.22679
144091568	chr8:144091568:T:C	8.90895e-17	-3.51524e-10	-1.18464	0.000145694	-3.51524e-10	-1.19213
144091657	chr8:144091657:T:G	9.00191e-17	-3.51524e-10	-1.17426	0.000148077	-3.51524e-10	-1.17591
144092050	chr8:144092050:G:A	1.20237e-16	-3.51524e-10	-0.884817	0.000198778	-3.51524e-10	-0.881452
144092073	chr8:144092073:C:T	1.2028e-16	-3.51524e-10	-0.884451	0.000198852	-3.51524e-10	-0.881081
144092266	chr8:144092266:G:A	2.76139e-14	5.15021	-0.598414	0.000493613	0.511601	-0.48349
144092715	chr8:144092715:C:A	4.21744e-17	-1.93246	-2.67879e-10	5.9702e-05	-2.08428	-2.67879e-10
144092970	chr8:144092970:C:T	9.00459e-17	-3.51524e-10	-1.17396	0.000148115	-3.51524e-10	-1.17565
144093143	chr8:144093143:G:C	8.95419e-17	-3.51524e-10	-1.17957	0.000147305	-3.51524e-10	-1.18114
144093926	chr8:144093926:G:A	1.17636e-15	-3.51524e-10	1.39591	0.00232304	-3.51524e-10	1.57699
144094283	chr8:144094283:C:T	1.15044e-16	-3.51524e-10	-0.928967	0.000189616	-3.51524e-10	-0.928642
144094957	chr8:144094957:A:G	2.6935e-14	5.33263	-0.805722	0.000436549	0.618609	-0.71335
144095929	chr8:144095929:A:G	9.85505e-17	-3.51524e-10	-1.08371	0.000158383	-3.51524e-10	-1.10863
144096921	chr8:144096921:G:A	8.85567e-17	-3.51524e-10	-1.19063	0.000145723	-3.51524e-10	-1.19194
144097467	chr8:144097467:T:C	8.97364e-17	-3.51524e-10	-1.1774	0.000147626	-3.51524e-10	-1.17896
144097549	chr8:144097549:A:G	2.71373e-14	5.26265	-0.728258	0.000439289	0.537263	-0.625747
144097552	chr8:144097552:G:A	3.09518e-16	-3.51524e-10	0.0607378	0.000575871	-3.51524e-10	0.182242
144097557	chr8:144097557:C:G	1.33917e-14	4.61508	-0.786966	0.00028579	0.172551	-0.690934
144097803	chr8:144097803:A:C	2.16284e-16	-3.51524e-10	-0.297684	0.000385758	-3.51524e-10	-0.218431
144097992	chr8:144097992:T:C	1.14735e-15	-3.51524e-10	1.37093	0.00226072	-3.51524e-10	1.5498
144098235	chr8:144098235:A:G	4.5785e-15	3.69944	-0.944594	0.000200473	-0.00476756	-0.868195
144098292	chr8:144098292:G:A	1.23723e-14	4.9777	-1.22876	0.000124079	-0.123492	-1.22923
144099319	chr8:144099319:G:A	4.17665e-17	-1.94218	-2.67879e-10	0.000132548	-1.2867	-2.67879e-10
144099354	chr8:144099354:C:G	2.7003e-17	-1.47242	-0.905906	2.46411e-05	-2.0567	-0.912526
144099669	chr8:144099669:G:A	1.06218e-16	-3.51524e-10	-1.00878	0.000176853	-3.51524e-10	-0.99832
144100505	chr8:144100505:C:T	1.64979e-14	4.91003	-0.873316	0.000328893	0.410032	-0.78794
144100889	chr8:144100889:G:A	8.96131e-17	-3.51524e-10	-1.17878	0.000147409	-3.51524e-10	-1.18043
144100939	chr8:144100939:G:A	1.38949e-16	-3.51524e-10	-0.740168	0.00023042	-3.51524e-10	-0.733738
144100993	chr8:144100993:G:A	1.36588e-16	-3.51524e-10	-0.757308	0.000226403	-3.51524e-10	-0.751325
144101541	chr8:144101541:T:C	1.19101e-16	-3.51524e-10	-0.894307	0.00019627	-3.51524e-10	-0.894151
144101671	chr8:144101671:C:T	4.97498e-16	-3.51524e-10	0.535313	0.000944805	-3.51524e-10	0.677338
144102364	chr8:144102364:C:G	1.14893e-16	-3.51524e-10	-0.930273	0.000189349	-3.51524e-10	-0.930052
144102365	chr8:144102365:C:T	1.11033e-16	-3.51524e-10	-0.964453	0.000185085	-3.51524e-10	-0.952826
144102568	chr8:144102568:C:T	1.32693e-16	-3.51524e-10	-0.786239	0.00021943	-3.51524e-10	-0.782609
144103600	chr8:144103600:G:T	1.31866e-14	4.77749	-0.964818	0.000273931	0.329817	-0.890582
144103704	chr8:144103704:G:A	8.22621e-16	1.81038	-0.772159	0.000128017	-0.558315	-0.763166
144104142	chr8:144104142:C:A	8.63834e-17	-3.51524e-10	-1.21548	0.000142522	-3.51524e-10	-1.21415
144104401	chr8:144104401:G:A	4.3627e-14	5.81402	-0.804863	0.000287143	0.258498	-0.772158
144104805	chr8:144104805:AC:A	1.22652e-14	4.65978	-0.91954	0.000268374	0.258333	-0.839592
144104881	chr8:144104881:G:T	4.72947e-17	-1.81788	-2.67879e-10	5.7386e-05	-2.12384	-2.67879e-10
144105074	chr8:144105074:C:T	1.2022e-16	-3.51524e-10	-0.884954	0.000198744	-3.51524e-10	-0.881622
144105644	chr8:144105644:T:C	9.8373e-17	-3.51524e-10	-1.08551	0.000160792	-3.51524e-10	-1.09353
144105743	chr8:144105743:T:C	9.0941e-17	-3.51524e-10	-1.16407	0.000155153	-3.51524e-10	-1.12923
144106895	chr8:144106895:G:A	2.97095e-16	-3.51524e-10	0.0197745	0.000551698	-3.51524e-10	0.139361
144106920	chr8:144106920:G:A	1.48751e-14	4.90862	-0.975455	0.000294678	0.414605	-0.902364
144107469	chr8:144107469:C:T	3.75974e-14	5.87013	-1.00972	0.000239162	0.289272	-0.985771
144108511	chr8:144108511:C:G	1.2507e-14	4.64336	-0.883594	0.000249967	0.145612	-0.797923
144108525	chr8:144108525:G:A	8.69617e-17	-3.51524e-10	-1.20881	0.000143508	-3.51524e-10	-1.20725
144108718	chr8:144108718:A:G	3.58553e-17	-2.09479	-2.67879e-10	5.72079e-05	-2.12695	-2.67879e-10
144108744	chr8:144108744:T:C	2.92019e-14	5.26927	-0.661557	0.000467182	0.525947	-0.55287
144109587	chr8:144109587:T:G	9.34684e-17	-3.51524e-10	-1.13665	0.000154487	-3.51524e-10	-1.13353
144109615	chr8:144109615:C:A	1.88137e-17	-2.05115	-0.688546	3.05474e-05	-2.08526	-0.669099
144109944	chr8:144109944:A:G	2.17846e-14	4.99473	-0.680046	0.000393025	0.374034	-0.573802
144110132	chr8:144110132:G:A	8.61672e-17	-3.51524e-10	-1.21799	0.000142294	-3.51524e-10	-1.21575
144110174	chr8:144110174:G:A	3.01582e-16	-3.51524e-10	0.0347649	0.000507254	-3.51524e-10	0.0553715
144110180	chr8:144110180:T:G	9.14836e-17	-3.51524e-10	-1.15812	0.00015046	-3.51524e-10	-1.15994
144110854	chr8:144110854:G:A	1.06989e-16	-3.51524e-10	-1.00155	0.000178177	-3.51524e-10	-0.990864
144111231	chr8:144111231:C:G	5.37789e-17	-1.69096	0.00156748	0.00013831	-1.41428	0.170141
144111400	chr8:144111400:C:T	8.6989e-17	-3.51524e-10	-1.2085	0.000143193	-3.51524e-10	-1.20945
144111743	chr8:144111743:G:C	9.43313e-17	-3.51524e-10	-1.12746	0.000158102	-3.51524e-10	-1.1104
144112475	chr8:144112475:A:C	9.08609e-17	-3.51524e-10	-1.16495	0.000150573	-3.51524e-10	-1.15919
144112719	chr8:144112719:C:T	5.01431e-17	-1.7594	-2.67879e-10	7.66117e-05	-1.83489	-2.67879e-10
144112874	chr8:144112874:G:A	9.09779e-17	-3.51524e-10	-1.16366	0.000149548	-3.51524e-10	-1.16602
144112952	chr8:144112952:G:A	3.55308e-17	-1.62208	-0.481799	3.59549e-05	-2.09888	-0.492499
144113452	chr8:144113452:C:T	1.82498e-16	-3.51524e-10	-0.46754	0.00032229	-3.51524e-10	-0.398189
144113593	chr8:144113593:G:A	4.22324e-16	-3.51524e-10	0.371495	0.000754377	-3.51524e-10	0.452251
144113708	chr8:144113708:A:G	1.07478e-16	-3.51524e-10	-0.996994	0.000171675	-3.51524e-10	-1.02804
144113921	chr8:144113921:T:C	9.48332e-15	4.61946	-1.13645	0.000296448	0.612878	-1.09465
144114206	chr8:144114206:A:C	9.45934e-17	-3.51524e-10	-1.12469	0.000155451	-3.51524e-10	-1.12731
144114292	chr8:144114292:G:A	1.25618e-16	-3.51524e-10	-0.841029	0.000206779	-3.51524e-10	-0.841992
144114379	chr8:144114379:A:C	1.10624e-16	-3.51524e-10	-0.968142	0.000181003	-3.51524e-10	-0.975125
144114542	chr8:144114542:C:T	2.4593e-16	-3.51524e-10	-0.169231	0.000413682	-3.51524e-10	-0.148543
144114582	chr8:144114582:T:C	3.03758e-16	0.0419536	-2.67879e-10	0.000135037	-1.26809	-2.67879e-10
144114764	chr8:144114764:G:A	1.06935e-16	-3.51524e-10	-1.00205	0.000176077	-3.51524e-10	-1.00272
144114782	chr8:144114782:C:T	1.93538e-16	-3.51524e-10	-0.408805	0.000322952	-3.51524e-10	-0.396139
144114964	chr8:144114964:C:T	1.29933e-16	-3.51524e-10	-0.807261	0.000213593	-3.51524e-10	-0.809571
144115125	chr8:144115125:TG:T	2.24212e-14	5.50344	-1.15995	0.000310985	0.692784	-1.12668
144115421	chr8:144115421:C:T	3.71468e-16	-3.51524e-10	0.243184	0.000618373	-3.51524e-10	0.25345
144115450	chr8:144115450:T:A	3.3564e-14	5.35872	-0.611787	0.000542197	0.648369	-0.526381
144115632	chr8:144115632:G:A	8.69607e-17	-3.51524e-10	-1.20882	0.000143414	-3.51524e-10	-1.20791
144116084	chr8:144116084:C:T	9.80796e-17	-3.51524e-10	-1.0885	0.000161083	-3.51524e-10	-1.09172
144116100	chr8:144116100:G:C	3.82083e-17	-2.03123	-2.67879e-10	5.95994e-05	-2.086	-2.67879e-10
144116298	chr8:144116298:A:G	1.71521e-17	-2.12681	-0.705352	3.463e-05	-1.93478	-0.694137
144116586	chr8:144116586:A:C	6.33316e-14	5.80875	-0.426891	0.000777057	0.805392	-0.32352
144116774	chr8:144116774:C:A	4.10628e-15	3.41494	-0.768949	0.000349901	0.496419	-0.812409
144116811	chr8:144116811:T:C	9.24779e-16	-3.51524e-10	1.15528	0.00180412	-3.51524e-10	1.32418
144116906	chr8:144116906:C:T	1.94539e-17	-2.1267	-0.579529	4.04732e-05	-1.90624	-0.566756
144116932	chr8:144116932:G:T	9.24779e-16	-3.51524e-10	1.15528	0.00180412	-3.51524e-10	1.32418
144116956	chr8:144116956:T:C	3.16713e-14	5.16437	-0.47548	0.000519154	0.467839	-0.389279
144117072	chr8:144117072:CT:C	9.0909e-17	-3.51524e-10	-1.16442	0.000151586	-3.51524e-10	-1.15249
144117290	chr8:144117290:C:T	1.12393e-16	-3.51524e-10	-0.95228	0.000185855	-3.51524e-10	-0.948672
144117429	chr8:144117429:T:G	1.1782e-16	-3.51524e-10	-0.905122	0.000194846	-3.51524e-10	-0.901432
144117904	chr8:144117904:T:C	3.38105e-15	3.25331	-0.801649	0.0003044	0.388009	-0.843309
144118266	chr8:144118266:A:G	3.61136e-17	-2.08761	-2.67879e-10	6.41394e-05	-2.01258	-2.67879e-10
144118329	chr8:144118329:T:A	1.33394e-16	-3.51524e-10	-0.780971	0.000222711	-3.51524e-10	-0.767764
144118624	chr8:144118624:A:C	2.07928e-15	2.98959	-1.02409	0.000204362	0.198685	-1.05243
144118848	chr8:144118848:C:T	8.54719e-17	-3.51524e-10	-1.22609	0.000140791	-3.51524e-10	-1.22636
144118863	chr8:144118863:T:G	1.03089e-16	-3.51524e-10	-1.03869	0.000168635	-3.51524e-10	-1.04591
144119054	chr8:144119054:G:A	4.46343e-14	6.20904	-1.17706	0.000380548	0.958416	-1.19045
144119056	chr8:144119056:C:T	2.82274e-13	7.67022	-0.793862	0.00101938	1.51535	-0.762038
144119134	chr8:144119134:T:C	2.60256e-16	-3.51524e-10	-0.112611	0.000472947	-3.51524e-10	-0.0146583
144119421	chr8:144119421:C:T	1.73532e-16	-3.51524e-10	-0.517913	0.000287319	-3.51524e-10	-0.51305
144119539	chr8:144119539:G:A	1.00304e-16	-3.51524e-10	-1.06608	0.00017276	-3.51524e-10	-1.02174
144120053	chr8:144120053:G:A	2.31826e-17	-2.11875	-0.412127	5.07244e-05	-1.84115	-0.406079
144120110	chr8:144120110:C:T	9.01112e-15	4.39445	-0.962509	0.000202421	0.0457161	-0.90901
144120161	chr8:144120161:A:G	1.1167e-16	-3.51524e-10	-0.958728	0.000185856	-3.51524e-10	-0.948668
144120270	chr8:144120270:T:C	2.57894e-15	2.85935	-0.678497	0.00026522	0.133277	-0.726357
144120801	chr8:144120801:C:T	1.33029e-16	-3.51524e-10	-0.78371	0.000232548	-3.51524e-10	-0.724545
144121317	chr8:144121317:G:A	7.82642e-14	6.27031	-0.676744	0.000537711	0.775571	-0.661892
144121520	chr8:144121520:T:C	2.13571e-15	2.63507	-0.642788	0.000228264	-0.0519509	-0.691189
144121714	chr8:144121714:T:C	8.73073e-15	4.40452	-1.0042	0.000193545	0.0468734	-0.955006
144121840	chr8:144121840:A:T	2.75554e-17	-2.10649	-0.251593	6.3373e-05	-1.78042	-0.244182
144122480	chr8:144122480:AG:A	2.58897e-17	-2.11892	-0.301507	5.66862e-05	-1.8419	-0.294206
144122639	chr8:144122639:A:G	1.83575e-16	-3.51524e-10	-0.461656	0.000304452	-3.51524e-10	-0.455126
144123100	chr8:144123100:G:A	8.55221e-17	-3.51524e-10	-1.2255	0.000140973	-3.51524e-10	-1.22508
144123130	chr8:144123130:T:C	1.03619e-14	4.53484	-0.963225	0.000218615	0.123626	-0.909954
144123972	chr8:144123972:G:A	1.56576e-14	4.9637	-0.979266	0.000273513	0.364853	-0.927147
144124100	chr8:144124100:A:T	1.04962e-14	4.55308	-0.968593	0.000219872	0.135028	-0.915622
144124185	chr8:144124185:C:T	8.60895e-17	-3.51524e-10	-1.21889	0.000143479	-3.51524e-10	-1.20746
144124499	chr8:144124499:A:G	2.75523e-15	2.88151	-0.63453	0.000274494	0.124569	-0.683281
144125348	chr8:144125348:G:A	2.96958e-17	-1.68178	-0.601494	0.000448694	0.528643	-0.595943
144125424	chr8:144125424:A:G	5.61593e-16	1.62757	-0.971068	9.57388e-05	-0.606243	-1.00578
144126114	chr8:144126114:G:T	4.60263e-14	5.06269	-2.67879e-10	0.000729392	0.41857	-2.67879e-10
144126789	chr8:144126789:T:C	1.42543e-16	-3.51524e-10	-0.714632	0.000236761	-3.51524e-10	-0.706592
144126983	chr8:144126983:A:G	9.84723e-17	-3.51524e-10	-1.0845	0.000160961	-3.51524e-10	-1.09248
144127038	chr8:144127038:A:G	1.07099e-14	4.8012	-1.19656	0.000309625	0.771099	-1.20938
144127202	chr8:144127202:G:A	9.86655e-17	-3.51524e-10	-1.08254	0.000163394	-3.51524e-10	-1.07748
144127372	chr8:144127372:T:C	9.5567e-17	-3.51524e-10	-1.11445	0.000155203	-3.51524e-10	-1.12891
144127465	chr8:144127465:A:G	7.43713e-16	0.937377	-2.67879e-10	0.000180753	-0.976508	-2.67879e-10
144127616	chr8:144127616:T:C	9.1201e-15	4.66527	-1.22131	0.00022884	0.466642	-1.20726
144127824	chr8:144127824:A:G	7.93324e-14	6.81327	-1.20614	0.000418454	1.06951	-1.20659
144128109	chr8:144128109:G:A	4.32472e-17	-1.90735	-2.67879e-10	6.50126e-05	-1.99906	-2.67879e-10
144128354	chr8:144128354:C:A	2.50051e-14	5.67177	-1.21921	0.000342804	0.889254	-1.22574
144128483	chr8:144128483:C:T	1.1326e-16	-3.51524e-10	-0.944588	0.000188465	-3.51524e-10	-0.93473
144128528	chr8:144128528:A:G	9.96689e-17	-3.51524e-10	-1.07242	0.000167204	-3.51524e-10	-1.05443
144128543	chr8:144128543:T:C	2.29079e-14	5.59301	-1.22805	0.000323001	0.833313	-1.2293
144128559	chr8:144128559:T:C	2.19978e-14	5.54976	-1.22534	0.000315791	0.810203	-1.22876
144128562	chr8:144128562:C:T	2.75137e-14	5.77311	-1.22495	0.000363318	0.950249	-1.22861
144128593	chr8:144128593:G:A	8.62519e-17	-3.51524e-10	-1.21701	0.000141515	-3.51524e-10	-1.22124
144128648	chr8:144128648:T:C	9.74471e-15	4.71751	-1.2073	0.000303329	0.762581	-1.2214
144129043	chr8:144129043:T:A	8.57476e-17	-3.51524e-10	-1.22287	0.000141037	-3.51524e-10	-1.22462
144129184	chr8:144129184:C:T	8.73523e-17	-3.51524e-10	-1.20433	0.000142252	-3.51524e-10	-1.21604
144129350	chr8:144129350:T:C	9.77876e-17	-3.51524e-10	-1.09148	0.000160149	-3.51524e-10	-1.09753
144129642	chr8:144129642:G:T	1.18519e-16	-3.51524e-10	-0.8992	0.000196637	-3.51524e-10	-0.892281
144129899	chr8:144129899:G:A	8.53146e-17	-3.51524e-10	-1.22793	0.000141626	-3.51524e-10	-1.22045
144130040	chr8:144130040:G:A	1.17675e-16	-3.51524e-10	-0.906353	0.000193484	-3.51524e-10	-0.908445
144130133	chr8:144130133:T:C	1.80552e-16	-3.51524e-10	-0.478261	0.000301198	-3.51524e-10	-0.465874
144130239	chr8:144130239:T:A	9.46497e-17	-3.51524e-10	-1.1241	0.000158124	-3.51524e-10	-1.11026
144130602	chr8:144130602:A:G	1.30432e-17	-1.91324	-1.19276	1.70294e-05	-2.12625	-1.21245
144130753	chr8:144130753:C:T	9.73737e-17	-3.51524e-10	-1.09572	0.000169149	-3.51524e-10	-1.04286
144130754	chr8:144130754:G:A	1.73192e-16	-3.51524e-10	-0.519878	0.000288785	-3.51524e-10	-0.507959
144131236	chr8:144131236:T:C	2.54477e-16	-3.51524e-10	-0.135069	0.000422075	-3.51524e-10	-0.128459
144131379	chr8:144131379:T:G	1.17675e-16	-3.51524e-10	-0.906353	0.000193484	-3.51524e-10	-0.908445
144132009	chr8:144132009:G:A	9.17828e-17	-3.51524e-10	-1.15485	0.000151031	-3.51524e-10	-1.15616
144132893	chr8:144132893:AAAT:A	1.78414e-16	-3.51524e-10	-0.490171	0.000297928	-3.51524e-10	-0.47679
144132921	chr8:144132921:G:A	2.34086e-17	-1.60775	-0.913421	2.32187e-05	-2.10529	-0.923391
144133162	chr8:144133162:G:A	9.01725e-17	-3.51524e-10	-1.17255	0.000152445	-3.51524e-10	-1.14684
144133459	chr8:144133459:G:A	1.39879e-17	-1.84844	-1.18764	1.72492e-05	-2.12013	-1.20575
144133904	chr8:144133904:C:T	3.29924e-15	-3.51524e-10	2.42717	0.00608419	-3.51524e-10	2.53981
144134028	chr8:144134028:A:G	1.81044e-16	-3.51524e-10	-0.47554	0.000302287	-3.51524e-10	-0.462265
144134167	chr8:144134167:A:G	9.28307e-17	-3.51524e-10	-1.1435	0.000154024	-3.51524e-10	-1.13653
144134305	chr8:144134305:A:G	1.00149e-16	-3.51524e-10	-1.06762	0.000168239	-3.51524e-10	-1.04826
144134330	chr8:144134330:G:A	3.47528e-17	-2.12602	-2.67879e-10	6.80271e-05	-1.95373	-2.67879e-10
144134779	chr8:144134779:G:A	9.50439e-17	-3.51524e-10	-1.11994	0.00015435	-3.51524e-10	-1.13442
144134875	chr8:144134875:T:A	1.21298e-16	-3.51524e-10	-0.876024	0.00021024	-3.51524e-10	-0.825394
144134889	chr8:144134889:G:A	1.94339e-16	-3.51524e-10	-0.404674	0.00032446	-3.51524e-10	-0.39148
144134926	chr8:144134926:T:A	1.09013e-16	-3.51524e-10	-0.982811	0.000185502	-3.51524e-10	-0.950573
144135080	chr8:144135080:G:A	3.48756e-17	-2.12249	-2.67879e-10	6.50364e-05	-1.99869	-2.67879e-10
144135419	chr8:144135419:G:A	1.07707e-17	-2.10978	-1.18766	1.98778e-05	-2.02474	-1.1593
144135787	chr8:144135787:A:G	1.73365e-16	-3.51524e-10	-0.518878	0.000289335	-3.51524e-10	-0.506057
144135907	chr8:144135907:TTTTC:T	9.27218e-17	-3.51524e-10	-1.14467	0.000156956	-3.51524e-10	-1.11768
144136173	chr8:144136173:G:A	9.21609e-17	-3.51524e-10	-1.15074	0.000152862	-3.51524e-10	-1.1441
144136612	chr8:144136612:G:C	9.54369e-17	-3.51524e-10	-1.11581	0.000161737	-3.51524e-10	-1.08767
144137290	chr8:144137290:C:A	8.53149e-17	-3.51524e-10	-1.22793	0.000140779	-3.51524e-10	-1.22645
144137720	chr8:144137720:G:C	8.53197e-17	-3.51524e-10	-1.22787	0.000140791	-3.51524e-10	-1.22637
144137817	chr8:144137817:C:T	8.90457e-17	-3.51524e-10	-1.18513	0.000150924	-3.51524e-10	-1.15687
144137833	chr8:144137833:G:C	1.12715e-16	-3.51524e-10	-0.949415	0.00018919	-3.51524e-10	-0.93089
144137996	chr8:144137996:G:T	4.89118e-14	6.21296	-1.08946	0.000383586	0.840901	-1.06498
144138057	chr8:144138057:C:T	8.53015e-17	-3.51524e-10	-1.22809	0.000140515	-3.51524e-10	-1.22833
144138502	chr8:144138502:A:G	9.18562e-17	-3.51524e-10	-1.15405	0.000152336	-3.51524e-10	-1.14755
144138810	chr8:144138810:G:C	1.04828e-17	-2.10411	-1.22043	4.18303e-05	-1.22683	-1.21319
144139373	chr8:144139373:C:T	9.18527e-17	-3.51524e-10	-1.15409	0.000151201	-3.51524e-10	-1.15503
144139374	chr8:144139374:T:C	1.52984e-17	-1.7316	-1.21493	1.75774e-05	-2.11304	-1.19398
144139629	chr8:144139629:G:A	1.37861e-17	-1.83237	-1.21825	1.72618e-05	-2.12582	-1.19932
144139855	chr8:144139855:TC:T	1.44207e-17	-1.94603	-1.05959	2.12632e-05	-2.12138	-0.995286
144139874	chr8:144139874:A:C	1.48327e-17	-1.91874	-1.0587	2.12074e-05	-2.12507	-0.99422
144139927	chr8:144139927:C:A	1.07679e-17	-2.10653	-1.19118	1.96296e-05	-2.03269	-1.16391
144140337	chr8:144140337:A:C	1.48136e-17	-1.91862	-1.06011	2.11726e-05	-2.12508	-0.995851
144140485	chr8:144140485:G:A	9.3784e-17	-3.51524e-10	-1.13328	0.000152642	-3.51524e-10	-1.14555
144140551	chr8:144140551:A:G	1.47464e-17	-1.77115	-1.21213	1.75401e-05	-2.11956	-1.18959
144140911	chr8:144140911:G:A	1.69916e-16	-3.51524e-10	-0.538971	0.000283497	-3.51524e-10	-0.52644
144140959	chr8:144140959:G:A	4.4193e-14	6.06517	-1.04312	0.000364146	0.738798	-1.01488
144141126	chr8:144141126:A:T	1.4931e-17	-1.90451	-1.06633	2.0996e-05	-2.12616	-1.00315
144141495	chr8:144141495:C:T	1.41015e-16	-3.51524e-10	-0.725411	0.000236078	-3.51524e-10	-0.70948
144141671	chr8:144141671:C:T	1.48024e-17	-1.91768	-1.06182	2.11283e-05	-2.12517	-0.997861
144141868	chr8:144141868:TG:T	3.55714e-16	-3.51524e-10	0.199849	0.000660625	-3.51524e-10	0.319545
144142083	chr8:144142083:C:G	4.06181e-14	6.02869	-1.091	0.000342368	0.728984	-1.06674
144142350	chr8:144142350:T:C	1.07843e-17	-2.12201	-1.17417	2.11027e-05	-1.98183	-1.14241
144142925	chr8:144142925:A:G	1.75617e-16	-3.51524e-10	-0.505972	0.000292934	-3.51524e-10	-0.493695
144143090	chr8:144143090:T:C	1.79249e-16	-3.51524e-10	-0.4855	0.000299231	-3.51524e-10	-0.472425
144143462	chr8:144143462:A:G	2.14621e-16	-3.51524e-10	-0.305403	0.000356845	-3.51524e-10	-0.29634
144143565	chr8:144143565:T:C	8.68214e-17	-3.51524e-10	-1.21042	0.000145127	-3.51524e-10	-1.19603
144143567	chr8:144143567:ATCT:A	8.5327e-17	-3.51524e-10	-1.22779	0.000140476	-3.51524e-10	-1.22861
144143706	chr8:144143706:C:G	1.36867e-16	-3.51524e-10	-0.755268	0.000229025	-3.51524e-10	-0.739808
144144596	chr8:144144596:C:G	1.90617e-17	-1.51013	-1.21647	1.86799e-05	-2.04982	-1.19638
144144710	chr8:144144710:A:C	8.52005e-17	-3.51524e-10	-1.22927	0.00014039	-3.51524e-10	-1.22922
144144888	chr8:144144888:G:C	4.48256e-14	6.06826	-1.032	0.000372751	0.750247	-1.00298
144145977	chr8:144145977:A:T	1.80942e-16	-3.51524e-10	-0.476103	0.000302094	-3.51524e-10	-0.462903
144146168	chr8:144146168:G:A	1.10827e-16	-3.51524e-10	-0.966306	0.000188907	-3.51524e-10	-0.932388
144146415	chr8:144146415:A:G	1.87653e-16	-3.51524e-10	-0.439684	0.000313181	-3.51524e-10	-0.426859
144146486	chr8:144146486:C:A	9.32667e-17	-3.51524e-10	-1.13881	0.000151856	-3.51524e-10	-1.15071
144146688	chr8:144146688:G:A	1.08049e-16	-3.51524e-10	-0.99169	0.000183874	-3.51524e-10	-0.959388
144146809	chr8:144146809:G:A	8.53651e-17	-3.51524e-10	-1.22734	0.000140895	-3.51524e-10	-1.22563
144146825	chr8:144146825:G:A	3.05979e-16	-3.51524e-10	0.0492389	0.000494137	-3.51524e-10	0.0291725
144147806	chr8:144147806:T:G	8.70574e-17	-3.51524e-10	-1.20771	0.000143818	-3.51524e-10	-1.20509
144147898	chr8:144147898:G:T	8.52206e-17	-3.51524e-10	-1.22903	0.000140376	-3.51524e-10	-1.22931
144147906	chr8:144147906:C:T	8.52208e-17	-3.51524e-10	-1.22903	0.000140376	-3.51524e-10	-1.22931
144147975	chr8:144147975:AG:A	4.6645e-16	-3.51524e-10	0.470873	0.000903926	-3.51524e-10	0.633107
144148341	chr8:144148341:G:A	8.63964e-17	-3.51524e-10	-1.21533	0.000142809	-3.51524e-10	-1.21213
144148502	chr8:144148502:G:C	1.33831e-16	-3.51524e-10	-0.777697	0.000223857	-3.51524e-10	-0.762633
144148811	chr8:144148811:A:G	3.99671e-17	-1.98622	-2.67879e-10	6.62719e-05	-1.97987	-2.67879e-10
144150224	chr8:144150224:G:A	1.92826e-16	-3.51524e-10	-0.41249	0.000321536	-3.51524e-10	-0.400533
144150337	chr8:144150337:T:C	1.89275e-16	-3.51524e-10	-0.431076	0.00031557	-3.51524e-10	-0.419259
144151048	chr8:144151048:G:T	1.40933e-16	-3.51524e-10	-0.725994	0.000235939	-3.51524e-10	-0.710068
144151121	chr8:144151121:G:A	1.34012e-16	-3.51524e-10	-0.776351	0.000230722	-3.51524e-10	-0.732429
144151187	chr8:144151187:A:G	8.74561e-17	-3.51524e-10	-1.20314	0.00014451	-3.51524e-10	-1.20029
144151426	chr8:144151426:G:A	1.96692e-16	-3.51524e-10	-0.392638	0.00035993	-3.51524e-10	-0.287732
144151654	chr8:144151654:G:C	1.92826e-16	-3.51524e-10	-0.41249	0.000321536	-3.51524e-10	-0.400533
144151838	chr8:144151838:G:A	9.02168e-17	-3.51524e-10	-1.17206	0.000149286	-3.51524e-10	-1.16778
144153042	chr8:144153042:G:A	1.99803e-16	-3.51524e-10	-0.376948	0.000333231	-3.51524e-10	-0.364806
144153132	chr8:144153132:C:T	1.27924e-16	-0.82284	-2.67879e-10	7.51061e-05	-1.85474	-2.67879e-10
144153194	chr8:144153194:ATTCC:A	1.07135e-16	-3.51524e-10	-1.00019	0.0001822	-3.51524e-10	-0.968538
144153995	chr8:144153995:C:T	8.94618e-17	-3.51524e-10	-1.18047	0.000150678	-3.51524e-10	-1.1585
144154007	chr8:144154007:A:G	2.21199e-17	-1.4454	-1.1324	2.12719e-05	-2.03181	-1.08445
144154061	chr8:144154061:A:G	1.1364e-17	-2.09527	-1.14856	2.03914e-05	-2.04792	-1.11061
144154416	chr8:144154416:G:A	1.14343e-17	-2.10509	-1.13258	2.10582e-05	-2.03488	-1.09147
144154719	chr8:144154719:G:A	2.29293e-16	-3.51524e-10	-0.239278	0.00037912	-3.51524e-10	-0.235789
144154871	chr8:144154871:C:T	1.90237e-16	-3.51524e-10	-0.426005	0.000347344	-3.51524e-10	-0.323326
144155968	chr8:144155968:G:A	1.08822e-13	6.9925	-1.06931	0.000637769	1.32736	-1.04302
144156336	chr8:144156336:G:A	9.5574e-17	-3.51524e-10	-1.11438	0.000158199	-3.51524e-10	-1.10979
144156436	chr8:144156436:G:A	1.86691e-16	-3.51524e-10	-0.444824	0.000311633	-3.51524e-10	-0.431813
144156559	chr8:144156559:A:C	1.23039e-16	-3.51524e-10	-0.861777	0.000205337	-3.51524e-10	-0.848988
144156883	chr8:144156883:A:G	1.05392e-16	-3.51524e-10	-1.01659	0.000175337	-3.51524e-10	-1.00693
144157100	chr8:144157100:C:T	1.89601e-16	-3.51524e-10	-0.429357	0.000316146	-3.51524e-10	-0.417437
144157712	chr8:144157712:T:C	2.42559e-17	-1.40764	-1.07798	2.29907e-05	-2.01913	-1.01942
144157992	chr8:144157992:T:TC	8.79754e-17	-3.51524e-10	-1.19722	0.000144148	-3.51524e-10	-1.2028
144158064	chr8:144158064:C:T	2.58714e-17	-1.66649	-0.754653	3.07183e-05	-2.09957	-0.649208
144158828	chr8:144158828:T:C	1.29551e-16	-3.51524e-10	-0.810206	0.000216573	-3.51524e-10	-0.795712
144159327	chr8:144159327:C:T	2.05468e-16	-3.51524e-10	-0.348987	0.000342996	-3.51524e-10	-0.335922
144159890	chr8:144159890:C:T	1.36139e-16	-3.51524e-10	-0.760604	0.000234538	-3.51524e-10	-0.716025
144159918	chr8:144159918:C:A	1.87067e-16	-3.51524e-10	-0.442813	0.000312262	-3.51524e-10	-0.429797
144160966	chr8:144160966:G:A	1.87081e-16	-3.51524e-10	-0.442738	0.000312284	-3.51524e-10	-0.429729
144161105	chr8:144161105:G:A	9.71767e-16	2.372	-1.16717	0.000104371	-0.394655	-1.13104
144161320	chr8:144161320:A:C	2.13802e-17	-1.47677	-1.13504	2.09644e-05	-2.0431	-1.08771
144161509	chr8:144161509:C:A	1.38281e-16	-3.51524e-10	-0.744991	0.000231442	-3.51524e-10	-0.72931
144161701	chr8:144161701:C:A	2.18813e-17	-1.70635	-0.882294	2.64458e-05	-2.10693	-0.791615
144161953	chr8:144161953:G:A	1.89823e-16	-3.51524e-10	-0.428185	0.000316513	-3.51524e-10	-0.416278
144162163	chr8:144162163:C:T	1.39354e-16	-3.51524e-10	-0.737258	0.000233264	-3.51524e-10	-0.721471
144162182	chr8:144162182:G:T	9.10824e-17	-3.51524e-10	-1.16251	0.000150542	-3.51524e-10	-1.1594
144162257	chr8:144162257:GTAT:G	9.88443e-17	-3.51524e-10	-1.08073	0.000168984	-3.51524e-10	-1.04384
144162586	chr8:144162586:G:A	1.43373e-16	-3.51524e-10	-0.708825	0.000247597	-3.51524e-10	-0.661838
144162692	chr8:144162692:C:T	3.47204e-17	-2.12695	-2.67879e-10	7.8566e-05	-1.8097	-2.67879e-10
144162963	chr8:144162963:T:A	1.19265e-16	-3.51524e-10	-0.89293	0.000198931	-3.51524e-10	-0.880681
144163176	chr8:144163176:T:G	1.9002e-16	-3.51524e-10	-0.427149	0.000316814	-3.51524e-10	-0.415326
144163251	chr8:144163251:T:C	9.075e-17	-3.51524e-10	-1.16617	0.000150468	-3.51524e-10	-1.15989
144163340	chr8:144163340:G:A	8.62714e-17	-3.51524e-10	-1.21678	0.000142108	-3.51524e-10	-1.21705
144163504	chr8:144163504:C:G	8.90484e-17	-3.51524e-10	-1.1851	0.000149849	-3.51524e-10	-1.16401
144164149	chr8:144164149:A:T	8.83156e-17	-3.51524e-10	-1.19336	0.000147496	-3.51524e-10	-1.17984
144164263	chr8:144164263:G:A	1.86991e-16	-3.51524e-10	-0.443216	0.000312132	-3.51524e-10	-0.430216
144164399	chr8:144164399:G:A	3.49315e-17	-2.12089	-2.67879e-10	5.96878e-05	-2.08451	-2.67879e-10
144164751	chr8:144164751:A:G	1.89046e-16	-3.51524e-10	-0.432288	0.000315205	-3.51524e-10	-0.420419
144164779	chr8:144164779:CT:C	9.70809e-17	-3.51524e-10	-1.09873	0.000157677	-3.51524e-10	-1.11309
144164969	chr8:144164969:TG:T	2.66267e-16	-3.51524e-10	-0.0897792	0.000491269	-3.51524e-10	0.0233507
144164971	chr8:144164971:T:TCCTTCAAG	9.621e-17	-3.51524e-10	-1.10774	0.000156473	-3.51524e-10	-1.12076
144165413	chr8:144165413:A:G	8.6761e-17	-3.51524e-10	-1.21112	0.000143304	-3.51524e-10	-1.20867
144165511	chr8:144165511:C:T	3.57799e-17	-2.09689	-2.67879e-10	6.04832e-05	-2.07128	-2.67879e-10
144165603	chr8:144165603:CTTG:C	1.87926e-16	-3.51524e-10	-0.43823	0.000313324	-3.51524e-10	-0.426402
144166179	chr8:144166179:C:A	4.36213e-17	-1.89873	-2.67879e-10	6.3117e-05	-2.02865	-2.67879e-10
144166293	chr8:144166293:C:T	1.91165e-16	-3.51524e-10	-0.421142	0.000349094	-3.51524e-10	-0.318299
144166415	chr8:144166415:C:T	9.56083e-17	-3.51524e-10	-1.11402	0.00015791	-3.51524e-10	-1.11161
144166828	chr8:144166828:C:T	1.08855e-16	-3.51524e-10	-0.984261	0.000185233	-3.51524e-10	-0.952028
144167352	chr8:144167352:G:A	9.24615e-17	-3.51524e-10	-1.14749	0.000151004	-3.51524e-10	-1.15633
144167882	chr8:144167882:C:T	8.52016e-17	-3.51524e-10	-1.22926	0.000140386	-3.51524e-10	-1.22924
144168123	chr8:144168123:A:G	1.10598e-16	-3.51524e-10	-0.968371	0.00018602	-3.51524e-10	-0.947786
144168288	chr8:144168288:G:A	1.07107e-17	-2.08453	-1.2185	1.90521e-05	-2.00174	-1.22472
144168366	chr8:144168366:C:T	9.56397e-17	-3.51524e-10	-1.11369	0.00015958	-3.51524e-10	-1.1011
144168385	chr8:144168385:C:T	9.3004e-17	-3.51524e-10	-1.14163	0.000149031	-3.51524e-10	-1.16948
144168623	chr8:144168623:A:G	1.75129e-16	-3.51524e-10	-0.508755	0.000310701	-3.51524e-10	-0.434811
144168872	chr8:144168872:T:C	1.77573e-17	-1.93912	-0.858363	3.94112e-05	-1.68276	-0.816836
144168962	chr8:144168962:G:C	8.64357e-17	-3.51524e-10	-1.21488	0.000144349	-3.51524e-10	-1.2014
144169897	chr8:144169897:G:A	8.66859e-17	-3.51524e-10	-1.21199	0.000142946	-3.51524e-10	-1.21117
144170440	chr8:144170440:C:T	2.17989e-17	-1.75361	-0.838804	4.35497e-05	-1.56091	-0.838834
144170447	chr8:144170447:C:T	8.56972e-17	-3.51524e-10	-1.22346	0.000141794	-3.51524e-10	-1.21927
144170762	chr8:144170762:A:G	6.00022e-17	-1.5799	-2.67879e-10	5.72082e-05	-2.12694	-2.67879e-10
144170779	chr8:144170779:A:G	8.52017e-17	-3.51524e-10	-1.22926	0.000140377	-3.51524e-10	-1.22931
144170811	chr8:144170811:T:C	3.50605e-17	-2.1172	-2.67879e-10	6.23431e-05	-2.04099	-2.67879e-10
144171810	chr8:144171810:G:A	1.09487e-16	-0.978474	-2.67879e-10	9.56956e-05	-1.61247	-2.67879e-10
144171874	chr8:144171874:G:A	5.2164e-17	-1.71988	-2.67879e-10	5.72208e-05	-2.12672	-2.67879e-10
144172197	chr8:144172197:C:T	8.92728e-17	-3.51524e-10	-1.18258	0.000147083	-3.51524e-10	-1.18265
144172474	chr8:144172474:C:T	9.64588e-17	-3.51524e-10	-1.10516	0.000159513	-3.51524e-10	-1.10152
144172525	chr8:144172525:C:T	2.92315e-17	-1.6642	-0.634835	7.80514e-05	-1.31771	-0.498568
144172705	chr8:144172705:G:A	8.53251e-17	-3.51524e-10	-1.22781	0.000140764	-3.51524e-10	-1.22656
144173426	chr8:144173426:TTA:T	8.59812e-17	-3.51524e-10	-1.22015	0.000141592	-3.51524e-10	-1.22069
144173433	chr8:144173433:T:A	1.12346e-16	-3.51524e-10	-0.952695	0.00018531	-3.51524e-10	-0.951608
144173487	chr8:144173487:C:T	2.48491e-17	-1.81216	-0.649303	6.424e-05	-1.50844	-0.502576
144174007	chr8:144174007:C:G	7.79825e-17	-1.31779	-2.67879e-10	0.000132012	-1.29075	-2.67879e-10
144174632	chr8:144174632:C:T	9.19301e-17	-3.51524e-10	-1.15325	0.000152089	-3.51524e-10	-1.14918
144174758	chr8:144174758:C:T	1.92943e-16	-3.51524e-10	-0.411881	0.000318612	-3.51524e-10	-0.409668
144175224	chr8:144175224:G:A	8.95759e-17	-3.51524e-10	-1.17919	0.000147834	-3.51524e-10	-1.17755
144175383	chr8:144175383:T:C	9.56649e-17	-3.51524e-10	-1.11343	0.000158974	-3.51524e-10	-1.1049
144176423	chr8:144176423:C:A	2.17773e-16	-3.51524e-10	-0.290823	0.00039453	-3.51524e-10	-0.195945
144176623	chr8:144176623:C:T	8.85054e-17	-3.51524e-10	-1.19121	0.000145585	-3.51524e-10	-1.19288
144176624	chr8:144176624:A:G	8.68814e-17	-3.51524e-10	-1.20973	0.000143435	-3.51524e-10	-1.20776
144176730	chr8:144176730:A:G	8.53244e-17	-3.51524e-10	-1.22782	0.000140669	-3.51524e-10	-1.22723
144176733	chr8:144176733:GC:G	8.53628e-17	-3.51524e-10	-1.22737	0.000140745	-3.51524e-10	-1.22669
144176882	chr8:144176882:C:CT	2.70781e-16	-3.51524e-10	-0.072966	0.000476389	-3.51524e-10	-0.0074073
144176945	chr8:144176945:G:A	8.65176e-17	-3.51524e-10	-1.21393	0.000142844	-3.51524e-10	-1.21189
144176988	chr8:144176988:C:T	8.52656e-17	-3.51524e-10	-1.22851	0.000140552	-3.51524e-10	-1.22807
144176998	chr8:144176998:C:A	8.55457e-17	-3.51524e-10	-1.22523	0.000141083	-3.51524e-10	-1.22429
144177280	chr8:144177280:C:T	9.11489e-17	-3.51524e-10	-1.16178	0.000150554	-3.51524e-10	-1.15932
144177354	chr8:144177354:A:G	9.78589e-17	-1.09075	-2.67879e-10	5.99978e-05	-2.07933	-2.67879e-10
144177535	chr8:144177535:A:G	9.73031e-17	-3.51524e-10	-1.09645	0.000161789	-3.51524e-10	-1.08735
144177709	chr8:144177709:G:A	2.52831e-17	-1.35762	-1.08652	4.39897e-05	-1.30861	-1.08107
144177776	chr8:144177776:GCTT:G	8.65433e-17	-3.51524e-10	-1.21363	0.00014252	-3.51524e-10	-1.21416
144177857	chr8:144177857:G:A	8.63845e-17	-3.51524e-10	-1.21547	0.000143163	-3.51524e-10	-1.20966
144178109	chr8:144178109:G:C	9.06332e-17	-3.51524e-10	-1.16746	0.000151276	-3.51524e-10	-1.15454
144178140	chr8:144178140:T:TG	2.37451e-17	-1.43989	-1.06701	4.13258e-05	-1.39119	-1.06096
144179121	chr8:144179121:G:A	5.12069e-16	0.564182	-2.67879e-10	0.000178879	-0.986933	-2.67879e-10
144179439	chr8:144179439:C:T	8.7227e-17	-3.51524e-10	-1.20576	0.000144791	-3.51524e-10	-1.19835
144179860	chr8:144179860:C:T	1.33819e-16	-3.51524e-10	-0.777787	0.000225822	-3.51524e-10	-0.753892
144180500	chr8:144180500:C:T	2.60733e-16	-3.51524e-10	-0.110779	0.000446227	-3.51524e-10	-0.0728136
144180904	chr8:144180904:C:A	9.96105e-17	-3.51524e-10	-1.07301	0.000165751	-3.51524e-10	-1.06316
144180947	chr8:144180947:A:ACAGCC	8.52297e-17	-3.51524e-10	-1.22893	0.000140416	-3.51524e-10	-1.22903
144180977	chr8:144180977:C:T	7.87119e-17	-1.30848	-2.67879e-10	0.000133765	-1.27756	-2.67879e-10
144181122	chr8:144181122:T:C	9.83102e-17	-3.51524e-10	-1.08615	0.000164857	-3.51524e-10	-1.06856
144181441	chr8:144181441:C:T	8.52229e-17	-3.51524e-10	-1.22901	0.0001406	-3.51524e-10	-1.22772
144181509	chr8:144181509:C:T	8.95349e-17	-3.51524e-10	-1.17965	0.000148363	-3.51524e-10	-1.17398
144181825	chr8:144181825:G:A	8.89108e-17	-3.51524e-10	-1.18664	0.000147517	-3.51524e-10	-1.1797
144182151	chr8:144182151:G:C	9.91024e-17	-3.51524e-10	-1.07812	0.000164646	-3.51524e-10	-1.06984
144182337	chr8:144182337:G:T	8.67483e-17	-3.51524e-10	-1.21127	0.000143877	-3.51524e-10	-1.20468
144182542	chr8:144182542:G:C	8.53074e-17	-3.51524e-10	-1.22802	0.000140635	-3.51524e-10	-1.22748
144182566	chr8:144182566:G:A	7.63767e-17	-1.3386	-2.67879e-10	6.76125e-05	-1.95985	-2.67879e-10
144183463	chr8:144183463:A:C	8.72343e-17	-3.51524e-10	-1.20568	0.000144047	-3.51524e-10	-1.2035
144183542	chr8:144183542:C:T	9.69079e-17	-3.51524e-10	-1.10052	0.000161111	-3.51524e-10	-1.09155
144183706	chr8:144183706:G:A	2.51937e-17	-2.08008	-0.367603	5.86568e-05	-1.73976	-0.362179
144183738	chr8:144183738:C:G	8.88994e-17	-3.51524e-10	-1.18677	0.000146047	-3.51524e-10	-1.18971
144183882	chr8:144183882:C:T	6.39775e-17	-1.16324	-0.352507	0.000121434	-1.03356	-0.340713
144184114	chr8:144184114:C:T	8.52731e-17	-3.51524e-10	-1.22842	0.000140439	-3.51524e-10	-1.22887
144184304	chr8:144184304:C:T	8.86067e-17	-3.51524e-10	-1.19007	0.000146405	-3.51524e-10	-1.18727
144184763	chr8:144184763:G:A	8.53032e-17	-3.51524e-10	-1.22807	0.000140573	-3.51524e-10	-1.22792
144184862	chr8:144184862:C:T	9.71026e-17	-3.51524e-10	-1.09851	0.000161435	-3.51524e-10	-1.08954
144184962	chr8:144184962:T:A	8.53032e-17	-3.51524e-10	-1.22807	0.000140573	-3.51524e-10	-1.22792
144185286	chr8:144185286:C:T	8.65771e-17	-3.51524e-10	-1.21324	0.00014245	-3.51524e-10	-1.21465
144186271	chr8:144186271:G:A	2.1234e-17	-1.67515	-0.943524	5.49969e-05	-1.32373	-0.842634
144186487	chr8:144186487:C:T	8.86538e-17	-3.51524e-10	-1.18954	0.000145825	-3.51524e-10	-1.19123
144186618	chr8:144186618:C:T	1.09829e-16	-0.975355	-2.67879e-10	8.81592e-05	-1.6945	-2.67879e-10
144186771	chr8:144186771:G:T	8.52067e-17	-3.51524e-10	-1.2292	0.000140385	-3.51524e-10	-1.22925
144186797	chr8:144186797:A:G	8.51979e-17	-3.51524e-10	-1.2293	0.000140378	-3.51524e-10	-1.2293
144186824	chr8:144186824:G:A	8.52712e-17	-3.51524e-10	-1.22844	0.000140437	-3.51524e-10	-1.22889
144186894	chr8:144186894:A:AC	8.5211e-17	-3.51524e-10	-1.22915	0.000140391	-3.51524e-10	-1.22921
144186955	chr8:144186955:G:A	1.97409e-16	-3.51524e-10	-0.389	0.000352657	-3.51524e-10	-0.308145
144187218	chr8:144187218:C:T	8.76773e-17	-3.51524e-10	-1.20061	0.000145646	-3.51524e-10	-1.19246
144187246	chr8:144187246:TA:TAA	5.96861e-16	-3.51524e-10	0.717407	0.00112245	-3.51524e-10	0.849629
144187504	chr8:144187504:T:G	8.52466e-17	-3.51524e-10	-1.22873	0.000140419	-3.51524e-10	-1.22901
144187938	chr8:144187938:G:A	8.52531e-17	-3.51524e-10	-1.22865	0.000140543	-3.51524e-10	-1.22813
144188783	chr8:144188783:G:A	1.48497e-16	-3.51524e-10	-0.673714	0.000263313	-3.51524e-10	-0.600299
144188976	chr8:144188976:G:A	8.64831e-17	-3.51524e-10	-1.21433	0.000144568	-3.51524e-10	-1.19989
144189424	chr8:144189424:G:C	5.92672e-17	-1.59222	-2.67879e-10	8.73908e-05	-1.70325	-2.67879e-10
144189608	chr8:144189608:A:G	8.72833e-17	-3.51524e-10	-1.20512	0.000143615	-3.51524e-10	-1.2065
144189641	chr8:144189641:C:T	1.92764e-17	-1.77427	-0.941126	3.96091e-05	-1.64386	-0.850723
144189642	chr8:144189642:A:G	9.84413e-17	-3.51524e-10	-1.08482	0.000163441	-3.51524e-10	-1.07719
144189707	chr8:144189707:C:T	6.37207e-17	-1.51977	-2.67879e-10	9.32997e-05	-1.63782	-2.67879e-10
144190301	chr8:144190301:G:A	8.71923e-17	-3.51524e-10	-1.20616	0.000143335	-3.51524e-10	-1.20846
144190728	chr8:144190728:T:C	1.50399e-17	-1.97582	-0.987746	3.37742e-05	-1.75478	-0.89916
144190744	chr8:144190744:C:T	6.20218e-16	-1.24587	2.00166	0.000606229	-1.85672	2.09034
144190926	chr8:144190926:A:G	8.646e-17	-3.51524e-10	-1.2146	0.000142305	-3.51524e-10	-1.21567
144191041	chr8:144191041:A:G	8.56459e-17	-3.51524e-10	-1.22406	0.000140986	-3.51524e-10	-1.22498
144191174	chr8:144191174:A:T	8.52027e-17	-3.51524e-10	-1.22924	0.000140385	-3.51524e-10	-1.22926
144191316	chr8:144191316:C:T	8.85217e-17	-3.51524e-10	-1.19103	0.000145423	-3.51524e-10	-1.19399
144191504	chr8:144191504:C:G	8.57873e-17	-3.51524e-10	-1.22241	0.00014125	-3.51524e-10	-1.22311
144191888	chr8:144191888:G:A	1.01206e-16	-3.51524e-10	-1.05712	0.000165918	-3.51524e-10	-1.06215
144192013	chr8:144192013:C:T	5.21607e-17	-1.85586	0.135906	9.10689e-05	-1.83322	0.171198
144192265	chr8:144192265:G:A	1.2248e-17	-1.94961	-1.2193	2.15685e-05	-1.87572	-1.22669
144192301	chr8:144192301:C:T	1.35038e-17	-1.93063	-1.14068	2.62879e-05	-1.80423	-1.1003
144192781	chr8:144192781:C:T	8.54102e-17	-3.51524e-10	-1.22681	0.000140641	-3.51524e-10	-1.22743
144193269	chr8:144193269:G:A	4.81028e-16	-3.51524e-10	0.501648	0.000815596	-3.51524e-10	0.530279
144193307	chr8:144193307:G:A	8.99426e-17	-3.51524e-10	-1.17511	0.00014861	-3.51524e-10	-1.17232
144193366	chr8:144193366:C:T	4.13458e-16	-3.51524e-10	0.350277	0.000768609	-3.51524e-10	0.470942
144193799	chr8:144193799:G:A	8.65168e-17	-3.51524e-10	-1.21394	0.000142318	-3.51524e-10	-1.21558
144194119	chr8:144194119:A:G	1.39459e-16	-3.51524e-10	-0.73651	0.000238667	-3.51524e-10	-0.69857
144194246	chr8:144194246:A:G	8.53912e-17	-3.51524e-10	-1.22704	0.000140706	-3.51524e-10	-1.22697
144194864	chr8:144194864:T:C	4.53455e-17	-1.85997	-2.67879e-10	5.76097e-05	-2.11995	-2.67879e-10
144194908	chr8:144194908:G:A	8.68001e-17	-3.51524e-10	-1.21067	0.000142727	-3.51524e-10	-1.21271
144195333	chr8:144195333:T:C	8.59498e-17	-3.51524e-10	-1.22051	0.000141447	-3.51524e-10	-1.22172
144195767	chr8:144195767:G:A	8.62372e-17	-3.51524e-10	-1.21718	0.000141888	-3.51524e-10	-1.2186
144195806	chr8:144195806:G:A	1.12767e-16	-0.948957	-2.67879e-10	0.00131268	1.00619	-2.67879e-10
144195931	chr8:144195931:A:C	8.56682e-17	-3.51524e-10	-1.2238	0.000141019	-3.51524e-10	-1.22474
144196203	chr8:144196203:T:C	8.90846e-17	-3.51524e-10	-1.18469	0.000146317	-3.51524e-10	-1.18786
144196988	chr8:144196988:A:G	1.03989e-16	-3.51524e-10	-1.02999	0.000171145	-3.51524e-10	-1.03113
144197173	chr8:144197173:C:T	8.58569e-17	-3.51524e-10	-1.2216	0.000143017	-3.51524e-10	-1.21068
144197848	chr8:144197848:C:T	8.52941e-17	-3.51524e-10	-1.22817	0.00014048	-3.51524e-10	-1.22858
144197954	chr8:144197954:G:A	8.56083e-17	-3.51524e-10	-1.22449	0.00014093	-3.51524e-10	-1.22538
144197961	chr8:144197961:A:G	1.45695e-17	-2.00023	-0.995119	3.26529e-05	-1.78214	-0.905566
144198075	chr8:144198075:T:G	8.65372e-17	-3.51524e-10	-1.2137	0.000142498	-3.51524e-10	-1.21431
144199256	chr8:144199256:T:C	8.52577e-17	-3.51524e-10	-1.2286	0.000140523	-3.51524e-10	-1.22827
144199563	chr8:144199563:AGCC:A	8.55837e-17	-3.51524e-10	-1.22478	0.000141024	-3.51524e-10	-1.22471
144199755	chr8:144199755:TC:T	3.3576e-16	-3.51524e-10	0.14212	0.000694303	-3.51524e-10	0.369268
144200650	chr8:144200650:C:G	8.56271e-17	-3.51524e-10	-1.22428	0.000140958	-3.51524e-10	-1.22518
144200852	chr8:144200852:C:G	1.29709e-17	-2.07116	-1.04041	2.5793e-05	-1.9576	-0.965938
144200964	chr8:144200964:A:G	1.15793e-17	-2.09747	-1.12759	2.42557e-05	-1.91713	-1.06786
144201045	chr8:144201045:G:A	2.66616e-17	-1.51032	-0.880734	0.000121795	-0.527345	-0.84396
144201147	chr8:144201147:C:T	8.65402e-17	-3.51524e-10	-1.21367	0.000142294	-3.51524e-10	-1.21575
144201301	chr8:144201301:C:G	3.53822e-17	-2.10807	-2.67879e-10	7.05906e-05	-1.91674	-2.67879e-10
144201664	chr8:144201664:G:C	8.52101e-17	-3.51524e-10	-1.22916	0.000140381	-3.51524e-10	-1.22928
144201707	chr8:144201707:A:G	8.53135e-17	-3.51524e-10	-1.22795	0.000140506	-3.51524e-10	-1.22839
144201713	chr8:144201713:C:T	8.61449e-17	-3.51524e-10	-1.21825	0.00014181	-3.51524e-10	-1.21915
144201771	chr8:144201771:G:T	2.32919e-16	-3.51524e-10	-0.223588	0.000391482	-3.51524e-10	-0.203702
144201777	chr8:144201777:C:T	3.40333e-16	-3.51524e-10	0.155647	0.000704569	-3.51524e-10	0.383946
144202085	chr8:144202085:G:A	8.68004e-17	-3.51524e-10	-1.21067	0.000142458	-3.51524e-10	-1.21459
144203622	chr8:144203622:A:T	9.75647e-17	-3.51524e-10	-1.09376	0.000160748	-3.51524e-10	-1.0938
144203675	chr8:144203675:G:A	1.65952e-17	-1.87086	-0.994304	2.77278e-05	-1.86713	-0.984076
144203802	chr8:144203802:A:T	4.83269e-16	-3.51524e-10	0.506295	0.00103481	-3.51524e-10	0.768327
144203939	chr8:144203939:T:G	1.78917e-16	-0.487355	-2.67879e-10	6.77471e-05	-1.95786	-2.67879e-10
144204360	chr8:144204360:C:T	1.17347e-17	-2.09977	-1.11196	2.46347e-05	-1.92192	-1.04756
144204503	chr8:144204503:C:T	8.56783e-17	-3.51524e-10	-1.22368	0.000141024	-3.51524e-10	-1.22471
144204510	chr8:144204510:C:T	9.33155e-17	-3.51524e-10	-1.13829	0.00015438	-3.51524e-10	-1.13423
144204623	chr8:144204623:T:A	1.80001e-17	-1.8299	-0.953999	2.72963e-05	-1.94951	-0.91738
144204936	chr8:144204936:T:G	1.33477e-17	-2.02663	-1.05631	2.70806e-05	-1.89057	-0.984251
144205164	chr8:144205164:A:G	1.28865e-17	-2.08476	-1.03334	2.58432e-05	-1.97073	-0.950863
144205350	chr8:144205350:G:A	8.59875e-17	-3.51524e-10	-1.22008	0.000141564	-3.51524e-10	-1.22089
144205382	chr8:144205382:G:C	8.57413e-17	-3.51524e-10	-1.22294	0.000141286	-3.51524e-10	-1.22285
144205624	chr8:144205624:C:A	1.29002e-17	-1.88902	-1.22801	2.48428e-05	-1.74095	-1.22012
144206138	chr8:144206138:C:T	3.96765e-16	-0.216436	0.525503	0.000178208	-1.58112	0.590431
144206289	chr8:144206289:C:T	8.64034e-17	-3.51524e-10	-1.21525	0.00014222	-3.51524e-10	-1.21627
144206354	chr8:144206354:T:C	4.94432e-16	-3.51524e-10	0.529131	0.00106043	-3.51524e-10	0.792791
144206452	chr8:144206452:C:T	8.73459e-17	-3.51524e-10	-1.2044	0.000145057	-3.51524e-10	-1.19651
144206802	chr8:144206802:G:A	6.25205e-16	-3.51524e-10	0.763802	0.00136155	-3.51524e-10	1.04274
144207059	chr8:144207059:A:T	5.12693e-17	-1.73719	-2.67879e-10	8.32358e-05	-1.75196	-2.67879e-10
144207188	chr8:144207188:G:A	8.68056e-17	-3.51524e-10	-1.21061	0.000144021	-3.51524e-10	-1.20368
144207402	chr8:144207402:G:A	8.67555e-17	-3.51524e-10	-1.21118	0.000142686	-3.51524e-10	-1.21299
144207457	chr8:144207457:AT:A	8.56144e-17	-3.51524e-10	-1.22442	0.000140941	-3.51524e-10	-1.2253
144207564	chr8:144207564:T:G	8.6858e-17	-3.51524e-10	-1.21	0.000143337	-3.51524e-10	-1.20844
144207947	chr8:144207947:T:C	5.22492e-17	-0.879422	-0.838832	0.00029435	0.35969	-0.848561
144208413	chr8:144208413:T:TA	8.03097e-17	-1.28839	-2.67879e-10	6.57032e-05	-1.98849	-2.67879e-10
144208544	chr8:144208544:G:A	1.33938e-16	-0.776899	-2.67879e-10	6.56963e-05	-1.9886	-2.67879e-10
144208630	chr8:144208630:G:A	9.46854e-17	-3.51524e-10	-1.12372	0.000156695	-3.51524e-10	-1.11934
144208881	chr8:144208881:A:G	8.55298e-17	-3.51524e-10	-1.22541	0.000140793	-3.51524e-10	-1.22635
144209589	chr8:144209589:AAAG:A	8.60785e-17	-3.51524e-10	-1.21902	0.000141846	-3.51524e-10	-1.2189
144209849	chr8:144209849:T:G	8.83166e-17	-3.51524e-10	-1.19335	0.000146869	-3.51524e-10	-1.1841
144210264	chr8:144210264:C:T	1.24426e-16	-3.51524e-10	-0.850565	0.00020718	-3.51524e-10	-0.840051
144210710	chr8:144210710:A:C	1.61391e-17	-1.88974	-1.00329	3.84834e-05	-1.60427	-0.919145
144210798	chr8:144210798:A:G	1.30787e-16	-3.51524e-10	-0.800704	0.000229865	-3.51524e-10	-0.736148
144210989	chr8:144210989:C:T	3.43674e-17	-1.10818	-1.02899	0.000724981	1.43704	-1.02454
144211485	chr8:144211485:G:A	8.54919e-17	-3.51524e-10	-1.22586	0.000140646	-3.51524e-10	-1.2274
144211663	chr8:144211663:C:T	8.54419e-17	-3.51524e-10	-1.22644	0.000140687	-3.51524e-10	-1.22711
144211722	chr8:144211722:A:G	8.53583e-17	-3.51524e-10	-1.22742	0.000140568	-3.51524e-10	-1.22795
144211819	chr8:144211819:A:G	8.91963e-17	-1.18344	-2.67879e-10	9.43926e-05	-1.62618	-2.67879e-10
144212771	chr8:144212771:A:G	8.89252e-17	-3.51524e-10	-1.18648	0.000146016	-3.51524e-10	-1.18993
144212822	chr8:144212822:C:T	1.22935e-17	-1.95176	-1.21344	2.89941e-05	-1.6118	-1.19475
144212980	chr8:144212980:A:G	8.57314e-17	-3.51524e-10	-1.22306	0.000141269	-3.51524e-10	-1.22297
144213463	chr8:144213463:G:A	4.69007e-16	-3.51524e-10	0.47634	0.00101517	-3.51524e-10	0.749171
144213592	chr8:144213592:C:A	1.07833e-16	-3.51524e-10	-0.993697	0.000177156	-3.51524e-10	-0.996608
144213603	chr8:144213603:A:G	8.5752e-17	-3.51524e-10	-1.22282	0.000141303	-3.51524e-10	-1.22273
144213649	chr8:144213649:C:T	3.05343e-17	-1.85529	-0.40014	4.62734e-05	-2.1243	-0.214777
144213885	chr8:144213885:G:A	9.50555e-17	-3.51524e-10	-1.11982	0.000157253	-3.51524e-10	-1.11579
144214043	chr8:144214043:C:T	3.79924e-16	-3.51524e-10	0.265694	0.000805607	-3.51524e-10	0.517955
144214288	chr8:144214288:C:T	5.55071e-17	-1.65777	-2.67879e-10	5.87667e-05	-2.10007	-2.67879e-10
144214344	chr8:144214344:G:A	8.54919e-17	-3.51524e-10	-1.22586	0.000140646	-3.51524e-10	-1.2274
144214711	chr8:144214711:C:G	1.10231e-16	-3.51524e-10	-0.971696	0.000183657	-3.51524e-10	-0.960569
144214804	chr8:144214804:G:A	1.11287e-16	-3.51524e-10	-0.962162	0.000184923	-3.51524e-10	-0.953704
144215393	chr8:144215393:A:G	5.07035e-16	-3.51524e-10	0.554303	0.00108399	-3.51524e-10	0.814767
144216238	chr8:144216238:G:C	9.25237e-17	-3.51524e-10	-1.14681	0.000152979	-3.51524e-10	-1.14334
144216399	chr8:144216399:A:G	1.38519e-17	-1.86491	-1.18095	2.47418e-05	-1.76168	-1.20347
144216409	chr8:144216409:G:A	8.77534e-17	-3.51524e-10	-1.19975	0.000144986	-3.51524e-10	-1.19701
144216830	chr8:144216830:C:G	9.37379e-17	-3.51524e-10	-1.13377	0.000155092	-3.51524e-10	-1.12962
144217581	chr8:144217581:C:T	6.64426e-16	-3.51524e-10	0.824646	0.00112986	-3.51524e-10	0.85621
144218018	chr8:144218018:CTCTGGGTGGCTGCGTTAGTGGCCCAGGATCCT:C	8.44264e-17	-1.2384	-2.67879e-10	5.97655e-05	-2.08321	-2.67879e-10
144218071	chr8:144218071:C:T	8.52057e-17	-3.51524e-10	-1.22921	0.000140396	-3.51524e-10	-1.22918
144218324	chr8:144218324:C:T	1.5825e-16	-3.51524e-10	-0.610101	0.000279455	-3.51524e-10	-0.540799
144218391	chr8:144218391:G:A	8.52458e-17	-3.51524e-10	-1.22874	0.000140388	-3.51524e-10	-1.22923
144218587	chr8:144218587:A:G	8.86392e-17	-3.51524e-10	-1.1897	0.000149284	-3.51524e-10	-1.16779
144219061	chr8:144219061:C:T	4.52004e-16	-3.51524e-10	0.439412	0.000975852	-3.51524e-10	0.70967
144219116	chr8:144219116:G:A	8.53135e-17	-3.51524e-10	-1.22794	0.000140864	-3.51524e-10	-1.22585
144219148	chr8:144219148:A:G	5.11105e-16	-3.51524e-10	0.562296	0.00109931	-3.51524e-10	0.828795
144219342	chr8:144219342:C:T	2.19194e-17	-1.79256	-0.794342	3.2061e-05	-1.95835	-0.747654
144219355	chr8:144219355:G:A	3.50278e-17	-2.11814	-2.67879e-10	6.6962e-05	-1.96952	-2.67879e-10
144219503	chr8:144219503:C:G	1.06774e-16	-3.51524e-10	-1.00356	0.000179876	-3.51524e-10	-0.981374
144219667	chr8:144219667:A:G	4.97638e-16	-3.51524e-10	0.535595	0.00108198	-3.51524e-10	0.812903
144219763	chr8:144219763:G:A	8.77456e-17	-3.51524e-10	-1.19984	0.000144972	-3.51524e-10	-1.1971
144219792	chr8:144219792:A:G	8.55808e-17	-3.51524e-10	-1.22482	0.000140856	-3.51524e-10	-1.2259
144219914	chr8:144219914:G:A	1.96303e-16	-3.51524e-10	-0.394618	0.000324333	-3.51524e-10	-0.391871
144219927	chr8:144219927:C:A	9.29677e-17	-3.51524e-10	-1.14203	0.000153791	-3.51524e-10	-1.13804
144220050	chr8:144220050:C:T	1.85573e-16	-3.51524e-10	-0.450828	0.000306579	-3.51524e-10	-0.448166
144220113	chr8:144220113:A:G	3.85178e-16	-3.51524e-10	0.279427	0.000810369	-3.51524e-10	0.523849
144221142	chr8:144221142:A:G	1.25749e-17	-1.91445	-1.22813	2.56015e-05	-1.7023	-1.22869
144221655	chr8:144221655:G:A	8.59951e-17	-3.51524e-10	-1.21999	0.00014173	-3.51524e-10	-1.21972
144221662	chr8:144221662:G:A	1.50989e-17	-2.00511	-0.954547	3.63722e-05	-1.72115	-0.858686
144221732	chr8:144221732:G:A	8.54919e-17	-3.51524e-10	-1.22586	0.000140646	-3.51524e-10	-1.2274
144221822	chr8:144221822:G:A	8.54842e-17	-3.51524e-10	-1.22595	0.000140719	-3.51524e-10	-1.22687
144221887	chr8:144221887:A:G	4.71585e-16	-3.51524e-10	0.481822	0.00102075	-3.51524e-10	0.754655
144222073	chr8:144222073:CAGATT:C	1.78978e-17	-1.72944	-1.06016	2.30075e-05	-2.00524	-1.03258
144222382	chr8:144222382:G:A	4.37215e-16	-3.51524e-10	0.406148	0.000941175	-3.51524e-10	0.673488
144222425	chr8:144222425:A:G	4.32964e-16	-3.51524e-10	0.396376	0.000931237	-3.51524e-10	0.662872
144222777	chr8:144222777:C:T	8.53605e-17	-3.51524e-10	-1.22739	0.000140445	-3.51524e-10	-1.22882
144223047	chr8:144223047:G:A	8.52131e-17	-3.51524e-10	-1.22912	0.000140555	-3.51524e-10	-1.22804
144223149	chr8:144223149:C:T	5.2738e-16	-3.51524e-10	0.593643	0.00113687	-3.51524e-10	0.862394
144223260	chr8:144223260:A:G	4.39701e-16	-3.51524e-10	0.411816	0.000946984	-3.51524e-10	0.679641
144223355	chr8:144223355:G:T	4.41651e-16	-3.51524e-10	0.416242	0.000951515	-3.51524e-10	0.684414
144223518	chr8:144223518:C:T	8.61973e-17	-3.51524e-10	-1.21764	0.000141692	-3.51524e-10	-1.21998
144223861	chr8:144223861:C:T	9.06364e-17	-3.51524e-10	-1.16742	0.000151047	-3.51524e-10	-1.15605
144223876	chr8:144223876:C:T	5.06906e-16	-3.51524e-10	0.554049	0.00108966	-3.51524e-10	0.819984
144223994	chr8:144223994:A:G	5.73942e-17	-1.62433	-2.67879e-10	5.77449e-05	-2.11761	-2.67879e-10
144224185	chr8:144224185:C:T	2.39749e-17	-1.8157	-0.681566	3.65823e-05	-1.9442	-0.629879
144224688	chr8:144224688:A:G	4.38041e-16	-3.51524e-10	0.408035	0.000943221	-3.51524e-10	0.67566
144224995	chr8:144224995:T:A	8.52223e-17	-3.51524e-10	-1.22901	0.000140591	-3.51524e-10	-1.22778
144225647	chr8:144225647:G:A	1.00987e-16	-1.05929	-2.67879e-10	7.28829e-05	-1.88479	-2.67879e-10
144225676	chr8:144225676:T:C	3.697e-16	-3.51524e-10	0.238414	0.000785043	-3.51524e-10	0.492098
144225968	chr8:144225968:G:A	8.83216e-17	-3.51524e-10	-1.19329	0.000145567	-3.51524e-10	-1.193
144226054	chr8:144226054:G:A	8.52282e-17	-3.51524e-10	-1.22895	0.000140438	-3.51524e-10	-1.22888
144226363	chr8:144226363:T:C	9.23926e-17	-3.51524e-10	-1.14823	0.000152233	-3.51524e-10	-1.14823
144226405	chr8:144226405:C:A	4.16542e-16	-3.51524e-10	0.357709	0.00089328	-3.51524e-10	0.621259
144226457	chr8:144226457:T:TAA	4.1583e-16	-3.51524e-10	0.355998	0.000891678	-3.51524e-10	0.619464
144226853	chr8:144226853:A:AT	8.53644e-17	-3.51524e-10	-1.22735	0.000140992	-3.51524e-10	-1.22494
144227050	chr8:144227050:C:A	9.12359e-17	-3.51524e-10	-1.16083	0.000152169	-3.51524e-10	-1.14865
144227173	chr8:144227173:A:G	9.02395e-17	-3.51524e-10	-1.17181	0.000149244	-3.51524e-10	-1.16806
144227476	chr8:144227476:T:C	4.89521e-16	-3.51524e-10	0.519149	0.00106304	-3.51524e-10	0.795251
144227675	chr8:144227675:C:T	3.34179e-17	-1.58918	-0.576006	3.50333e-05	-2.101	-0.516345
144227820	chr8:144227820:G:A	8.61441e-17	-3.51524e-10	-1.21826	0.000141735	-3.51524e-10	-1.21968
144227918	chr8:144227918:G:A	8.52762e-17	-3.51524e-10	-1.22838	0.000140387	-3.51524e-10	-1.22924
144228194	chr8:144228194:T:C	8.53973e-17	-3.51524e-10	-1.22696	0.000140992	-3.51524e-10	-1.22494
144228335	chr8:144228335:T:TA	8.52072e-17	-3.51524e-10	-1.22919	0.000140377	-3.51524e-10	-1.22931
144228624	chr8:144228624:C:A	5.11751e-16	-3.51524e-10	0.56356	0.00110087	-3.51524e-10	0.830216
144228653	chr8:144228653:A:G	4.03607e-16	-3.51524e-10	0.326163	0.000863317	-3.51524e-10	0.587141
144228682	chr8:144228682:G:A	2.77136e-16	-3.51524e-10	-0.0497709	0.000504427	-3.51524e-10	0.0497826
144229005	chr8:144229005:G:A	8.54506e-17	-3.51524e-10	-1.22634	0.000140699	-3.51524e-10	-1.22702
144229965	chr8:144229965:CAG:C	5.37266e-16	-3.51524e-10	0.612216	0.00115973	-3.51524e-10	0.8823
144230025	chr8:144230025:C:T	4.73533e-17	-1.81664	-2.67879e-10	7.83906e-05	-1.81194	-2.67879e-10
144230807	chr8:144230807:T:C	8.60182e-17	-3.51524e-10	-1.21972	0.000141554	-3.51524e-10	-1.22096
144231349	chr8:144231349:C:T	8.52107e-17	-3.51524e-10	-1.22915	0.000140388	-3.51524e-10	-1.22923
144231398	chr8:144231398:C:T	8.66251e-17	-3.51524e-10	-1.21269	0.000142204	-3.51524e-10	-1.21638
144231580	chr8:144231580:G:A	1.39414e-17	-1.81061	-1.22881	2.09353e-05	-1.90421	-1.22799
144231771	chr8:144231771:G:A	5.09082e-16	-3.51524e-10	0.558331	0.00109467	-3.51524e-10	0.824565
144232155	chr8:144232155:T:G	9.03393e-17	-3.51524e-10	-1.1707	0.000150542	-3.51524e-10	-1.1594
144232358	chr8:144232358:AT:A	1.17992e-16	-3.51524e-10	-0.903664	0.000194282	-3.51524e-10	-0.90433
144232482	chr8:144232482:A:G	8.65678e-17	-3.51524e-10	-1.21335	0.000142563	-3.51524e-10	-1.21386
144232646	chr8:144232646:G:A	8.52269e-17	-3.51524e-10	-1.22896	0.000140608	-3.51524e-10	-1.22766
144232690	chr8:144232690:TCACCGTGTTAGCTAGGATGGTCTCGA:T	8.54297e-17	-3.51524e-10	-1.22658	0.000140669	-3.51524e-10	-1.22723
144232703	chr8:144232703:T:C	3.41423e-16	-3.51524e-10	0.158844	0.000726224	-3.51524e-10	0.414217
144233733	chr8:144233733:C:T	4.16592e-16	-3.51524e-10	0.357829	0.000893453	-3.51524e-10	0.621453
144233769	chr8:144233769:T:C	4.91136e-16	-3.51524e-10	0.522444	0.00105342	-3.51524e-10	0.786161
144234114	chr8:144234114:A:G	8.52755e-17	-3.51524e-10	-1.22839	0.000140511	-3.51524e-10	-1.22835
144234483	chr8:144234483:TTTTC:T	8.57304e-17	-3.51524e-10	-1.22307	0.000141813	-3.51524e-10	-1.21913
144235257	chr8:144235257:T:C	5.08013e-16	-3.51524e-10	0.556229	0.00109232	-3.51524e-10	0.822422
144235357	chr8:144235357:C:T	1.49786e-17	-1.74106	-1.2266	1.97946e-05	-1.97125	-1.21698
144235367	chr8:144235367:C:T	1.51869e-17	-1.72918	-1.22466	1.97259e-05	-1.97857	-1.21313
144235632	chr8:144235632:C:T	8.54516e-17	-3.51524e-10	-1.22633	0.00014082	-3.51524e-10	-1.22616
144236271	chr8:144236271:T:C	1.60479e-16	-3.51524e-10	-0.596116	0.000283608	-3.51524e-10	-0.526048
144236394	chr8:144236394:GT:G	5.27588e-16	-3.51524e-10	0.594037	0.00113737	-3.51524e-10	0.862831
144236524	chr8:144236524:T:G	8.60916e-17	-3.51524e-10	-1.21887	0.000142135	-3.51524e-10	-1.21686
144236616	chr8:144236616:G:A	1.00636e-16	-3.51524e-10	-1.06277	0.000166769	-3.51524e-10	-1.05703
144237095	chr8:144237095:C:T	9.00481e-17	-1.17393	-2.67879e-10	6.90664e-05	-1.93857	-2.67879e-10
144237345	chr8:144237345:G:A	3.40577e-17	-2.10305	-0.0431688	6.15159e-05	-1.96182	-0.0925224
144237935	chr8:144237935:G:A	3.71866e-16	-3.51524e-10	0.244255	0.000761645	-3.51524e-10	0.461839
144238968	chr8:144238968:C:T	3.80807e-16	-3.51524e-10	0.268015	0.000781249	-3.51524e-10	0.487253
144239149	chr8:144239149:G:A	1.60087e-16	-0.598563	-2.67879e-10	6.2148e-05	-2.04412	-2.67879e-10
144239655	chr8:144239655:A:G	8.52538e-17	-3.51524e-10	-1.22864	0.000140433	-3.51524e-10	-1.22891
144239658	chr8:144239658:G:A	8.52402e-17	-3.51524e-10	-1.22881	0.000140416	-3.51524e-10	-1.22903
144239721	chr8:144239721:A:G	8.52383e-17	-3.51524e-10	-1.22883	0.000140413	-3.51524e-10	-1.22905
144240063	chr8:144240063:G:A	4.84507e-16	-3.51524e-10	0.508854	0.00103772	-3.51524e-10	0.771141
144240287	chr8:144240287:A:G	5.60542e-17	-1.92359	0.275627	9.61119e-05	-2.12689	0.518763
144240380	chr8:144240380:A:C	8.52248e-17	-3.51524e-10	-1.22899	0.000140456	-3.51524e-10	-1.22874
144240466	chr8:144240466:G:A	8.72497e-17	-3.51524e-10	-1.2055	0.000144821	-3.51524e-10	-1.19814
144240701	chr8:144240701:G:C	8.66153e-17	-3.51524e-10	-1.2128	0.000142954	-3.51524e-10	-1.21112
144241550	chr8:144241550:G:A	8.65486e-17	-3.51524e-10	-1.21357	0.000144709	-3.51524e-10	-1.19892
144241598	chr8:144241598:G:A	3.19405e-17	-1.93386	-0.276546	6.19969e-05	-1.73192	-0.314641
144241711	chr8:144241711:G:A	2.41233e-16	-3.51524e-10	-0.188513	0.000473986	-3.51524e-10	-0.0124629
144241966	chr8:144241966:C:A	5.43175e-16	-3.51524e-10	0.623153	0.000921659	-3.51524e-10	0.652534
144243073	chr8:144243073:C:T	8.5821e-17	-3.51524e-10	-1.22201	0.000141276	-3.51524e-10	-1.22293
144243256	chr8:144243256:G:A	2.98637e-17	-1.57981	-0.697824	3.06651e-05	-2.10701	-0.643509
144243435	chr8:144243435:C:T	4.46215e-16	-3.51524e-10	0.426524	0.000949975	-3.51524e-10	0.682795
144243484	chr8:144243484:G:A	8.60963e-17	-3.51524e-10	-1.21881	0.000142026	-3.51524e-10	-1.21763
144243853	chr8:144243853:C:A	4.51377e-16	-3.51524e-10	0.438026	0.000961797	-3.51524e-10	0.695163
144243893	chr8:144243893:T:C	2.3426e-17	-1.8271	-0.693329	3.27274e-05	-2.12576	-0.559668
144244016	chr8:144244016:G:A	8.75675e-17	-3.51524e-10	-1.20187	0.000143626	-3.51524e-10	-1.20643
144244033	chr8:144244033:T:C	1.99498e-17	-1.51139	-1.16967	2.01981e-05	-2.02518	-1.14287
144244145	chr8:144244145:A:G	8.60158e-17	-3.51524e-10	-1.21975	0.000141579	-3.51524e-10	-1.22078
144244177	chr8:144244177:T:C	2.4197e-17	-1.80397	-0.684073	3.31307e-05	-2.12383	-0.549346
144244283	chr8:144244283:A:G	3.87747e-17	-2.01651	-2.67879e-10	0.000130909	-1.29914	-2.67879e-10
144244288	chr8:144244288:C:T	5.03009e-17	-1.75625	-2.67879e-10	7.99415e-05	-1.79235	-2.67879e-10
144244714	chr8:144244714:T:C	1.33824e-17	-1.8914	-1.18894	2.29849e-05	-1.85052	-1.18829
144244864	chr8:144244864:G:A	9.25991e-17	-3.51524e-10	-1.146	0.000153253	-3.51524e-10	-1.14155
144244867	chr8:144244867:G:A	4.6477e-16	-3.51524e-10	0.467266	0.000992492	-3.51524e-10	0.726578
144244923	chr8:144244923:G:T	8.5821e-17	-3.51524e-10	-1.22201	0.000141276	-3.51524e-10	-1.22293
144244934	chr8:144244934:A:C	8.5821e-17	-3.51524e-10	-1.22201	0.000141276	-3.51524e-10	-1.22293
144245029	chr8:144245029:C:T	8.52963e-17	-1.22815	-2.67879e-10	7.39197e-05	-1.87066	-2.67879e-10
144245134	chr8:144245134:G:A	4.50663e-16	-3.51524e-10	0.436443	0.000960128	-3.51524e-10	0.693426
144245301	chr8:144245301:T:G	1.5497e-17	-1.70696	-1.22666	1.95045e-05	-1.98585	-1.21714
144245600	chr8:144245600:G:A	8.58369e-17	-3.51524e-10	-1.22183	0.000141301	-3.51524e-10	-1.22275
144245601	chr8:144245601:T:A	8.83483e-17	-3.51524e-10	-1.19299	0.000146568	-3.51524e-10	-1.18615
144245640	chr8:144245640:A:T	1.86616e-16	-3.51524e-10	-0.445227	0.000319515	-3.51524e-10	-0.406838
144246213	chr8:144246213:A:G	4.43967e-16	-3.51524e-10	0.421472	0.000747743	-3.51524e-10	0.443418
144246488	chr8:144246488:A:G	8.54897e-17	-3.51524e-10	-1.22588	0.000140773	-3.51524e-10	-1.22649
144247112	chr8:144247112:G:A	8.55246e-17	-3.51524e-10	-1.22547	0.000140688	-3.51524e-10	-1.2271
144247128	chr8:144247128:A:G	3.5024e-16	-3.51524e-10	0.184341	0.00071328	-3.51524e-10	0.396233
144247668	chr8:144247668:A:G	1.59818e-17	-1.94575	-0.957077	4.01731e-05	-1.61894	-0.861504
144247874	chr8:144247874:G:A	4.27648e-17	-1.17865	-0.739917	2.89729e-05	-2.11909	-0.688188
144247936	chr8:144247936:A:G	1.5487e-17	-1.97814	-0.95614	3.78923e-05	-1.67844	-0.860455
144247976	chr8:144247976:T:C	1.63774e-17	-1.95635	-0.922028	4.08671e-05	-1.64226	-0.821053
144248369	chr8:144248369:TC:T	3.78096e-16	-3.51524e-10	0.260869	0.000774109	-3.51524e-10	0.478071
144248707	chr8:144248707:A:AT	8.6115e-17	-3.51524e-10	-1.21859	0.000141644	-3.51524e-10	-1.22033
144248791	chr8:144248791:C:T	8.90479e-17	-3.51524e-10	-1.1851	0.000146201	-3.51524e-10	-1.18866
144249119	chr8:144249119:T:C	8.76679e-17	-3.51524e-10	-1.20072	0.000147048	-3.51524e-10	-1.18288
144249134	chr8:144249134:T:C	1.4794e-17	-1.7974	-1.18265	1.80293e-05	-2.0971	-1.18455
144249137	chr8:144249137:G:A	1.98259e-16	-3.51524e-10	-0.384702	0.000322541	-3.51524e-10	-0.397411
144249475	chr8:144249475:G:A	2.34522e-16	-3.51524e-10	-0.216727	0.000461915	-3.51524e-10	-0.0382604
144249586	chr8:144249586:C:T	8.52827e-17	-3.51524e-10	-1.22831	0.000140417	-3.51524e-10	-1.22903
144250546	chr8:144250546:G:A	1.86905e-17	-2.05146	-0.694797	3.3942e-05	-2.08908	-0.559907
144250708	chr8:144250708:T:C	1.07395e-16	-3.51524e-10	-0.997762	0.00017644	-3.51524e-10	-1.00066
144251070	chr8:144251070:C:G	1.34671e-17	-1.84967	-1.22436	2.34454e-05	-1.79377	-1.2252
144251516	chr8:144251516:C:T	1.39923e-17	-1.82023	-1.21554	2.41365e-05	-1.7729	-1.21701
144251580	chr8:144251580:T:C	8.55314e-17	-3.51524e-10	-1.22539	0.000140697	-3.51524e-10	-1.22704
144252395	chr8:144252395:G:A	8.64375e-17	-3.51524e-10	-1.21486	0.000142423	-3.51524e-10	-1.21484
144252474	chr8:144252474:C:G	3.87933e-16	-3.51524e-10	0.286556	0.000652579	-3.51524e-10	0.307291
144252587	chr8:144252587:G:C	1.29985e-17	-1.92555	-1.18389	2.23303e-05	-1.88122	-1.18647
144252595	chr8:144252595:G:A	8.63004e-17	-3.51524e-10	-1.21644	0.000142156	-3.51524e-10	-1.21672
144253350	chr8:144253350:G:A	1.24638e-16	-3.51524e-10	-0.848866	0.000212325	-3.51524e-10	-0.815525
144253634	chr8:144253634:A:C	1.2289e-17	-1.95867	-1.20691	2.08837e-05	-1.92812	-1.20655
144253867	chr8:144253867:G:A	9.36199e-17	-3.51524e-10	-1.13503	0.000153135	-3.51524e-10	-1.14232
144254059	chr8:144254059:G:A	9.89545e-17	-3.51524e-10	-1.07962	0.000162145	-3.51524e-10	-1.08515
144254224	chr8:144254224:T:C	1.17715e-17	-2.05862	-1.14997	1.98832e-05	-2.03153	-1.15224
144254338	chr8:144254338:C:T	9.74417e-17	-3.51524e-10	-1.09502	0.000160663	-3.51524e-10	-1.09433
144254411	chr8:144254411:A:G	1.25866e-17	-2.02445	-1.11719	2.1557e-05	-1.98313	-1.11981
144254528	chr8:144254528:C:T	1.1629e-17	-2.05611	-1.16467	1.92356e-05	-2.05471	-1.16216
144254546	chr8:144254546:C:T	1.28656e-17	-2.03849	-1.08123	2.12992e-05	-2.03231	-1.08266
144254565	chr8:144254565:G:C	1.49686e-17	-2.07384	-0.894481	2.50622e-05	-2.05454	-0.897739
144254671	chr8:144254671:G:A	9.4555e-17	-3.51524e-10	-1.1251	0.000154599	-3.51524e-10	-1.13281
144254765	chr8:144254765:C:T	1.14217e-17	-2.04115	-1.19761	1.88836e-05	-2.03985	-1.1955
144254954	chr8:144254954:C:T	1.09294e-16	-3.51524e-10	-0.980236	0.000180092	-3.51524e-10	-0.980172
144255071	chr8:144255071:C:T	4.18915e-17	-1.9392	-2.67879e-10	9.41436e-05	-1.62882	-2.67879e-10
144255405	chr8:144255405:G:A	3.78206e-16	-3.51524e-10	0.261162	0.000717501	-3.51524e-10	0.402133
144255475	chr8:144255475:G:A	1.34191e-16	-3.51524e-10	-0.775014	0.000220109	-3.51524e-10	-0.779517
144255846	chr8:144255846:A:G	1.21694e-16	-3.51524e-10	-0.872766	0.000203166	-3.51524e-10	-0.859617
144256000	chr8:144256000:A:G	2.10175e-16	-3.51524e-10	-0.326336	0.000345186	-3.51524e-10	-0.329557
144256316	chr8:144256316:C:A	1.03243e-17	-2.12495	-1.21483	2.20673e-05	-1.86123	-1.21832
144256527	chr8:144256527:C:T	9.26136e-17	-3.51524e-10	-1.14584	0.000155212	-3.51524e-10	-1.12885
144256838	chr8:144256838:A:T	1.04001e-16	-2.04923	1.01936	0.000177771	-2.10232	1.10918
144257737	chr8:144257737:G:A	1.07311e-16	-3.51524e-10	-0.998548	0.000173324	-3.51524e-10	-1.01848
144257773	chr8:144257773:G:A	8.57085e-17	-3.51524e-10	-1.22333	0.000141195	-3.51524e-10	-1.2235
144257789	chr8:144257789:G:A	1.44957e-17	-1.8273	-1.17312	1.73673e-05	-2.12611	-1.19294
144258190	chr8:144258190:A:G	1.71798e-17	-2.12695	-0.703595	3.22251e-05	-2.00149	-0.699406
144258321	chr8:144258321:G:A	1.22522e-16	-0.865989	-2.67879e-10	0.000107887	-1.49256	-2.67879e-10
144258470	chr8:144258470:C:T	2.11741e-16	-3.51524e-10	-0.318912	0.000376501	-3.51524e-10	-0.24272
144258471	chr8:144258471:G:A	8.86191e-17	-3.51524e-10	-1.18993	0.00014687	-3.51524e-10	-1.18409
144259744	chr8:144259744:C:T	2.59582e-17	-2.09069	-0.327097	5.60836e-05	-1.87715	-0.269652
144259750	chr8:144259750:A:G	1.03355e-17	-2.11764	-1.22105	2.21305e-05	-1.84984	-1.22685
144259825	chr8:144259825:A:G	1.47137e-17	-2.11503	-0.870469	2.95092e-05	-1.91884	-0.870099
144259862	chr8:144259862:A:G	1.34204e-17	-2.11588	-0.96162	2.68379e-05	-1.92253	-0.961295
144260415	chr8:144260415:C:A	3.58019e-17	-2.09628	-2.67879e-10	6.29234e-05	-2.03172	-2.67879e-10
144260760	chr8:144260760:C:T	1.56159e-16	-3.51524e-10	-0.623401	0.000251713	-3.51524e-10	-0.64535
144260823	chr8:144260823:C:T	2.93451e-17	-2.08716	-0.207996	6.24831e-05	-1.89202	-0.146728
144261505	chr8:144261505:A:G	3.61255e-17	-2.01587	-0.0714085	6.47611e-05	-1.99582	-0.00711777
144261598	chr8:144261598:C:A	1.50586e-17	-2.11242	-0.84991	2.60006e-05	-2.06802	-0.8475
144261692	chr8:144261692:G:A	1.75951e-16	-3.51524e-10	-0.504071	0.000314704	-3.51524e-10	-0.422007
144262449	chr8:144262449:A:G	1.02849e-17	-2.1143	-1.2293	1.92537e-05	-1.9873	-1.22864
144263017	chr8:144263017:C:T	8.52399e-17	-3.51524e-10	-1.22881	0.000140392	-3.51524e-10	-1.22921
144263177	chr8:144263177:G:A	2.60445e-17	-2.07407	-0.340407	8.39311e-05	-1.45885	-0.284791
144263374	chr8:144263374:T:C	9.08257e-17	-3.51524e-10	-1.16534	0.000149667	-3.51524e-10	-1.16523
144263684	chr8:144263684:G:A	1.07487e-17	-2.12663	-1.17286	2.14589e-05	-1.93477	-1.17273
144263792	chr8:144263792:C:G	1.33549e-16	-3.51524e-10	-0.779813	0.000223607	-3.51524e-10	-0.763751
144264098	chr8:144264098:G:A	1.00042e-16	-3.51524e-10	-1.06869	0.000165471	-3.51524e-10	-1.06485
144264565	chr8:144264565:G:A	1.06096e-16	-3.51524e-10	-1.00994	0.000175135	-3.51524e-10	-1.00808
144264666	chr8:144264666:G:A	4.59279e-17	-1.84721	-2.67879e-10	0.000224795	-0.758452	-2.67879e-10
144264691	chr8:144264691:A:G	8.88812e-17	-3.51524e-10	-1.18698	0.00014572	-3.51524e-10	-1.19195
144265447	chr8:144265447:A:G	2.27043e-16	-3.51524e-10	-0.249139	0.000407164	-3.51524e-10	-0.164426
144265718	chr8:144265718:G:A	8.97118e-17	-3.51524e-10	-1.17768	0.000148824	-3.51524e-10	-1.17087
144265776	chr8:144265776:T:G	2.24e-16	-0.26263	-2.67879e-10	9.78138e-05	-1.59058	-2.67879e-10
144265936	chr8:144265936:A:C	3.96388e-17	-2.06334	0.0688648	8.44588e-05	-1.8684	0.131021
144266025	chr8:144266025:A:G	1.06492e-16	-3.51524e-10	-1.00621	0.000178331	-3.51524e-10	-0.990001
144266177	chr8:144266177:G:GTCCCGCTGATC	1.05826e-16	-3.51524e-10	-1.01248	0.000177169	-3.51524e-10	-0.996536
144267636	chr8:144267636:G:A	5.33057e-16	-3.51524e-10	0.604351	0.00102154	-3.51524e-10	0.755421
144267885	chr8:144267885:G:A	1.34686e-16	-3.51524e-10	-0.771335	0.000222221	-3.51524e-10	-0.76997
144268509	chr8:144268509:G:A	1.09423e-16	-3.51524e-10	-0.979057	0.000183142	-3.51524e-10	-0.96338
144268524	chr8:144268524:C:T	1.41474e-16	-3.51524e-10	-0.72216	0.000242394	-3.51524e-10	-0.683076
144268579	chr8:144268579:C:A	8.63025e-17	-3.51524e-10	-1.21642	0.000142742	-3.51524e-10	-1.2126
144268810	chr8:144268810:C:CTGTA	1.13832e-17	-2.08921	-1.15292	1.9001e-05	-2.07816	-1.15099
144269658	chr8:144269658:A:G	1.114e-16	-3.51524e-10	-0.961152	0.000182006	-3.51524e-10	-0.969602
144269821	chr8:144269821:C:T	1.34223e-16	-3.51524e-10	-0.774772	0.00022098	-3.51524e-10	-0.775568
144270080	chr8:144270080:G:A	8.87805e-17	-3.51524e-10	-1.18811	0.000147147	-3.51524e-10	-1.18221
144270198	chr8:144270198:G:A	8.51971e-17	-3.51524e-10	-1.22931	0.000140378	-3.51524e-10	-1.2293
144270216	chr8:144270216:G:A	4.82322e-17	-1.79825	-2.67879e-10	5.81331e-05	-2.11091	-2.67879e-10
144270310	chr8:144270310:C:T	3.08321e-17	-2.11782	-0.127905	5.69284e-05	-2.1183	-0.0135485
144270368	chr8:144270368:A:G	9.48697e-17	-3.51524e-10	-1.12177	0.000156437	-3.51524e-10	-1.12099
144270678	chr8:144270678:G:A	3.71071e-17	-2.06047	-2.67879e-10	8.5752e-05	-1.72218	-2.67879e-10
144271015	chr8:144271015:G:A	8.60503e-17	-3.51524e-10	-1.21935	0.000141808	-3.51524e-10	-1.21917
144271209	chr8:144271209:G:T	1.05738e-17	-2.11664	-1.19926	1.89965e-05	-2.03188	-1.19751
144271551	chr8:144271551:G:A	1.92414e-15	-3.51524e-10	1.88796	0.00385389	-3.51524e-10	2.0832
144271674	chr8:144271674:T:C	1.33416e-17	-1.97445	-1.10893	1.94017e-05	-2.11441	-1.09387
144272049	chr8:144272049:G:A	1.21235e-15	1.42604	-2.67879e-10	0.000531164	0.10143	-2.67879e-10
144272127	chr8:144272127:A:G	1.10313e-16	-3.51524e-10	-0.970957	0.000180813	-3.51524e-10	-0.976176
144272470	chr8:144272470:T:C	7.71216e-16	-3.51524e-10	0.973691	0.00142986	-3.51524e-10	1.09169
144272575	chr8:144272575:C:A	9.31331e-17	-3.51524e-10	-1.14025	0.000152921	-3.51524e-10	-1.14372
144272682	chr8:144272682:G:A	1.51677e-17	-1.75466	-1.20045	9.2979e-05	-0.442953	-1.19831
144272770	chr8:144272770:C:A	1.86071e-16	-3.51524e-10	-0.448149	0.000320828	-3.51524e-10	-0.402737
144272863	chr8:144272863:G:A	8.58404e-17	-3.51524e-10	-1.22179	0.000141451	-3.51524e-10	-1.22169
144273312	chr8:144273312:C:T	1.32914e-16	-3.51524e-10	-0.784573	0.000215807	-3.51524e-10	-0.799258
144273566	chr8:144273566:T:G	6.35497e-16	-3.51524e-10	0.78013	0.00123521	-3.51524e-10	0.945353
144273840	chr8:144273840:C:T	4.12053e-16	-3.51524e-10	0.346873	0.000780497	-3.51524e-10	0.486289
144274179	chr8:144274179:C:T	1.56793e-15	-3.51524e-10	1.68323	0.00312662	-3.51524e-10	1.87407
144275610	chr8:144275610:G:A	3.39777e-17	-1.76699	-0.381587	5.20716e-05	-1.91555	-0.305475
144275887	chr8:144275887:C:T	1.5776e-16	-3.51524e-10	-0.613203	0.000271306	-3.51524e-10	-0.570393
144276329	chr8:144276329:C:T	1.46021e-16	-3.51524e-10	-0.690525	0.000249254	-3.51524e-10	-0.65517
144276653	chr8:144276653:T:C	3.43626e-16	-3.51524e-10	0.165278	0.000593764	-3.51524e-10	0.212841
144276737	chr8:144276737:G:A	9.77447e-17	-3.51524e-10	-1.09192	0.000164377	-3.51524e-10	-1.07148
144277497	chr8:144277497:C:A	6.9911e-17	-1.69152	0.264464	0.000127528	-1.64533	0.320028
144277505	chr8:144277505:A:G	9.07148e-17	-3.51524e-10	-1.16656	0.000152106	-3.51524e-10	-1.14907
144277690	chr8:144277690:A:G	2.10216e-17	-2.01593	-0.612803	3.85959e-05	-1.99483	-0.525666
144277888	chr8:144277888:T:C	1.57025e-16	-3.51524e-10	-0.617871	0.000268872	-3.51524e-10	-0.579407
144278159	chr8:144278159:G:A	1.20706e-16	-3.51524e-10	-0.880921	0.000199136	-3.51524e-10	-0.879654
144278249	chr8:144278249:AGCAGGATGCGGGGCCGCTG:A	1.11253e-16	-3.51524e-10	-0.962475	0.000186061	-3.51524e-10	-0.947567
144278270	chr8:144278270:G:A	1.43051e-17	-2.0185	-0.995163	2.23345e-05	-2.09615	-0.97136
144278821	chr8:144278821:A:C	8.99775e-17	-3.51524e-10	-1.17472	0.000149284	-3.51524e-10	-1.16779
144278893	chr8:144278893:T:C	1.13598e-17	-2.05906	-1.18513	1.88276e-05	-2.06702	-1.1713
144279183	chr8:144279183:C:T	1.76969e-16	-3.51524e-10	-0.498302	0.000305476	-3.51524e-10	-0.451771
144279380	chr8:144279380:AG:A	1.18088e-17	-2.04931	-1.15612	1.93136e-05	-2.07412	-1.13871
144279487	chr8:144279487:A:G	8.98989e-17	-3.51524e-10	-1.17559	0.000149146	-3.51524e-10	-1.16872
144279676	chr8:144279676:T:TC	8.57004e-17	-3.51524e-10	-1.22342	0.000141544	-3.51524e-10	-1.22103
144279838	chr8:144279838:G:A	1.22265e-17	-2.01712	-1.15355	1.89563e-05	-2.09564	-1.13586
144279911	chr8:144279911:G:C	8.95259e-17	-3.51524e-10	-1.17975	0.000148488	-3.51524e-10	-1.17313
144280183	chr8:144280183:G:A	8.56322e-17	-1.22422	-2.67879e-10	0.000188217	-0.936045	-2.67879e-10
144280310	chr8:144280310:C:T	7.94637e-17	-1.51588	0.216902	0.000108086	-1.77876	0.288051
144280341	chr8:144280341:C:T	8.89844e-17	-3.51524e-10	-1.18582	0.00014753	-3.51524e-10	-1.17961
144280813	chr8:144280813:T:C	8.01411e-17	-1.29049	-2.67879e-10	0.000477634	-0.00479568	-2.67879e-10
144280826	chr8:144280826:C:T	9.40647e-17	-3.51524e-10	-1.13029	0.000154575	-3.51524e-10	-1.13296
144281912	chr8:144281912:T:TA	1.27093e-16	-3.51524e-10	-0.829357	0.000210771	-3.51524e-10	-0.822869
144281962	chr8:144281962:A:G	2.00947e-16	-3.51524e-10	-0.371238	0.000330609	-3.51524e-10	-0.372705
144282164	chr8:144282164:G:A	1.73881e-16	-0.515908	-2.67879e-10	0.000325761	-0.387476	-2.67879e-10
144282392	chr8:144282392:C:T	8.51974e-17	-3.51524e-10	-1.22931	0.000140379	-3.51524e-10	-1.22929
144282599	chr8:144282599:G:C	3.81115e-17	-1.19277	-0.840995	0.000134439	-0.470007	-0.802524
144283464	chr8:144283464:G:A	1.76026e-16	-3.51524e-10	-0.503648	0.000302602	-3.51524e-10	-0.461224
144283477	chr8:144283477:C:T	2.96805e-17	-1.91294	-0.370845	4.2845e-05	-1.99808	-0.417972
144283538	chr8:144283538:C:T	6.38534e-17	-2.01515	0.497458	0.000179422	-1.54033	0.556427
144283802	chr8:144283802:C:T	1.37829e-16	-3.51524e-10	-0.748267	0.000231437	-3.51524e-10	-0.729333
144283942	chr8:144283942:A:C	4.89463e-16	-3.51524e-10	0.51903	0.000951661	-3.51524e-10	0.684568
144283968	chr8:144283968:T:C	3.61491e-16	-3.51524e-10	0.21596	0.000619503	-3.51524e-10	0.255277
144284096	chr8:144284096:G:A	1.55716e-17	-1.69988	-1.22895	5.23421e-05	-0.986958	-1.22888
144284234	chr8:144284234:A:G	5.37151e-17	-2.04848	0.357897	0.0001436	-1.62028	0.413666
144284763	chr8:144284763:G:A	1.20002e-16	-3.51524e-10	-0.886765	0.00019748	-3.51524e-10	-0.888001
144285016	chr8:144285016:C:T	1.54442e-17	-1.70802	-1.22902	5.16664e-05	-0.999874	-1.22896
144285362	chr8:144285362:T:C	6.81198e-17	-2.05201	0.599002	0.0001823	-1.62703	0.659042
144285851	chr8:144285851:G:A	1.10008e-17	-2.12675	-1.14957	1.86152e-05	-2.12016	-1.1295
144286047	chr8:144286047:G:A	1.86486e-16	0.401236	-0.847158	6.01316e-05	-1.22238	-0.854727
144286759	chr8:144286759:C:T	9.18194e-17	-3.51524e-10	-1.15445	0.00015053	-3.51524e-10	-1.15948
144286773	chr8:144286773:G:A	1.29813e-17	-2.01798	-1.09279	2.84449e-05	-1.73389	-1.09178
144286780	chr8:144286780:A:G	3.67072e-16	-3.51524e-10	0.231281	0.000669878	-3.51524e-10	0.333455
144286806	chr8:144286806:A:G	1.03164e-17	-2.11611	-1.22443	1.78969e-05	-2.06565	-1.22336
144286837	chr8:144286837:G:A	3.12877e-17	-1.87451	-0.356543	0.000139617	-0.976317	-0.258422
144287281	chr8:144287281:A:G	4.45162e-16	-3.51524e-10	0.42416	0.000862042	-3.51524e-10	0.585663
144287500	chr8:144287500:T:A	1.3538e-17	-2.06346	-1.00532	2.97186e-05	-1.76533	-1.01654
144287524	chr8:144287524:C:T	8.78383e-17	-3.51524e-10	-1.19878	0.000145246	-3.51524e-10	-1.19521
144287795	chr8:144287795:G:A	9.26601e-17	-3.51524e-10	-1.14534	0.000152396	-3.51524e-10	-1.14716
144288026	chr8:144288026:G:A	1.89771e-16	-0.428458	-2.67879e-10	0.000112009	-1.45506	-2.67879e-10
144288036	chr8:144288036:C:A	1.07544e-17	-2.10774	-1.19122	1.76969e-05	-2.12298	-1.17727
144288444	chr8:144288444:CTTGAACCCAGGGGATGGAGG:C	1.81032e-17	-2.08717	-0.691022	2.99254e-05	-2.12424	-0.650691
144288515	chr8:144288515:G:A	1.95874e-17	-2.08707	-0.612321	3.24622e-05	-2.12434	-0.569227
144288630	chr8:144288630:A:G	2.2267e-16	-3.51524e-10	-0.268589	0.000399212	-3.51524e-10	-0.184147
144288802	chr8:144288802:A:G	2.29369e-16	-0.238948	-2.67879e-10	9.56434e-05	-1.61301	-2.67879e-10
144289233	chr8:144289233:T:C	1.22907e-16	-3.51524e-10	-0.862849	0.000213217	-3.51524e-10	-0.811329
144289980	chr8:144289980:C:T	3.39829e-16	-3.51524e-10	0.154163	0.000648518	-3.51524e-10	0.301049
144290016	chr8:144290016:C:T	1.1232e-17	-2.12685	-1.12866	1.90312e-05	-2.12276	-1.1048
144290072	chr8:144290072:T:C	1.12907e-17	-2.12694	-1.12335	1.91645e-05	-2.12166	-1.09893
144290137	chr8:144290137:T:C	1.43788e-17	-1.79365	-1.21488	4.19537e-05	-1.22352	-1.21355
144290151	chr8:144290151:G:C	3.13758e-16	-3.51524e-10	0.074345	0.000596397	-3.51524e-10	0.217266
144290628	chr8:144290628:G:A	6.3424e-16	-3.51524e-10	0.778149	0.00118736	-3.51524e-10	0.905851
144290998	chr8:144290998:G:A	8.53313e-17	-3.51524e-10	-1.22774	0.000140716	-3.51524e-10	-1.2269
144291051	chr8:144291051:C:A	9.05605e-17	-3.51524e-10	-1.16826	0.000149225	-3.51524e-10	-1.16819
144291909	chr8:144291909:A:T	8.52047e-17	-3.51524e-10	-1.22922	0.000140429	-3.51524e-10	-1.22894
144292695	chr8:144292695:T:A	1.51733e-16	-3.51524e-10	-0.652156	0.000256867	-3.51524e-10	-0.625081
144293444	chr8:144293444:TC:T	3.06153e-16	-3.51524e-10	0.0498073	0.000581138	-3.51524e-10	0.191348
144294201	chr8:144294201:G:A	1.11206e-17	-2.12686	-1.13861	1.88282e-05	-2.1224	-1.11589
144294600	chr8:144294600:G:C	1.13051e-16	-3.51524e-10	-0.946437	0.00019125	-3.51524e-10	-0.92006
144294733	chr8:144294733:A:G	1.09073e-17	-2.12626	-1.15859	1.83653e-05	-2.12479	-1.13838
144294895	chr8:144294895:G:A	2.22684e-16	-3.51524e-10	-0.268523	0.000399269	-3.51524e-10	-0.184006
144295160	chr8:144295160:A:G	1.14061e-17	-2.10539	-1.13475	1.8907e-05	-2.12034	-1.11377
144295352	chr8:144295352:G:A	1.06383e-17	-2.12612	-1.1837	1.78518e-05	-2.12422	-1.16732
144296005	chr8:144296005:G:T	1.09195e-17	-2.12693	-1.15679	1.84865e-05	-2.12023	-1.13637
144296281	chr8:144296281:T:C	2.23038e-16	-3.51524e-10	-0.266935	0.000414779	-3.51524e-10	-0.145895
144296322	chr8:144296322:C:A	1.0948e-17	-2.11038	-1.17074	1.81078e-05	-2.12323	-1.15407
144296938	chr8:144296938:C:T	9.83537e-17	-3.51524e-10	-1.08571	0.000160838	-3.51524e-10	-1.09324
144297250	chr8:144297250:G:A	8.51968e-17	-3.51524e-10	-1.22931	0.000140409	-3.51524e-10	-1.22908
144297482	chr8:144297482:A:G	3.25485e-16	-3.51524e-10	0.111039	0.000619796	-3.51524e-10	0.25575
144297697	chr8:144297697:G:A	2.56116e-16	-3.51524e-10	-0.128646	0.000481181	-3.51524e-10	0.00260248
144297844	chr8:144297844:G:A	2.35478e-16	-3.51524e-10	-0.21266	0.000422964	-3.51524e-10	-0.126354
144298301	chr8:144298301:C:T	1.31408e-16	-3.51524e-10	-0.795968	0.00021372	-3.51524e-10	-0.808974
144298537	chr8:144298537:A:G	1.0378e-17	-2.11196	-1.22263	1.68379e-05	-2.12542	-1.22459
144298546	chr8:144298546:A:C	3.04221e-16	0.0434765	-2.67879e-10	0.000219794	-0.780948	-2.67879e-10
144298562	chr8:144298562:G:A	3.58229e-17	-2.09569	-2.67879e-10	6.00087e-05	-2.07915	-2.67879e-10
144298586	chr8:144298586:G:A	8.53926e-17	-3.51524e-10	-1.22702	0.000140512	-3.51524e-10	-1.22835
144298747	chr8:144298747:T:C	8.54895e-17	-3.51524e-10	-1.22588	0.00014062	-3.51524e-10	-1.22758
144298946	chr8:144298946:C:T	3.95699e-16	-3.51524e-10	0.306375	0.000756693	-3.51524e-10	0.455317
144299056	chr8:144299056:C:G	1.06606e-17	-2.12678	-1.18095	1.75477e-05	-2.12183	-1.18689
144299217	chr8:144299217:G:A	3.62843e-17	-2.08289	-2.67879e-10	5.91171e-05	-2.09412	-2.67879e-10
144299251	chr8:144299251:G:A	9.84768e-17	-3.51524e-10	-1.08446	0.000162042	-3.51524e-10	-1.08578
144299301	chr8:144299301:G:A	8.52633e-17	-3.51524e-10	-1.22853	0.000140485	-3.51524e-10	-1.22854
144299391	chr8:144299391:C:T	8.57573e-17	-3.51524e-10	-1.22276	0.000141532	-3.51524e-10	-1.22111
144299457	chr8:144299457:C:T	9.23165e-17	-3.51524e-10	-1.14906	0.000151492	-3.51524e-10	-1.15311
144299724	chr8:144299724:A:G	8.96775e-17	-3.51524e-10	-1.17806	0.000148023	-3.51524e-10	-1.17627
144300201	chr8:144300201:T:C	8.55964e-17	-3.51524e-10	-1.22463	0.000140857	-3.51524e-10	-1.22589
144300424	chr8:144300424:A:G	9.54193e-17	-3.51524e-10	-1.116	0.00015793	-3.51524e-10	-1.11149
144300490	chr8:144300490:C:T	1.16174e-16	-3.51524e-10	-0.919186	0.00019457	-3.51524e-10	-0.902851
144300936	chr8:144300936:C:T	9.50321e-17	-3.51524e-10	-1.12006	0.000156397	-3.51524e-10	-1.12124
144301020	chr8:144301020:A:T	1.45279e-15	-3.51524e-10	1.60696	0.00252316	-3.51524e-10	1.65963
144301048	chr8:144301048:C:T	8.58868e-17	-3.51524e-10	-1.22125	0.000141695	-3.51524e-10	-1.21997
144301175	chr8:144301175:C:T	1.0589e-17	-2.12197	-1.19249	1.76099e-05	-2.12682	-1.17836
144301312	chr8:144301312:G:A	1.0565e-17	-2.12694	-1.18979	1.77166e-05	-2.12415	-1.17499
144301703	chr8:144301703:G:A	1.4354e-16	-0.707661	-2.67879e-10	0.000293544	-0.491613	-2.67879e-10
144301722	chr8:144301722:G:A	1.1382e-16	-3.51524e-10	-0.939658	0.000187443	-3.51524e-10	-0.940166
144302059	chr8:144302059:G:A	1.08873e-17	-2.10444	-1.18224	1.79738e-05	-2.11678	-1.16795
144302114	chr8:144302114:C:T	9.40453e-17	-3.51524e-10	-1.1305	0.000154793	-3.51524e-10	-1.13155
144302127	chr8:144302127:T:C	1.20474e-16	-3.51524e-10	-0.882843	0.00020955	-3.51524e-10	-0.82868
144302161	chr8:144302161:G:A	1.42754e-16	-3.51524e-10	-0.713158	0.000231888	-3.51524e-10	-0.727386
144303154	chr8:144303154:C:T	1.52594e-16	-3.51524e-10	-0.646495	0.000262026	-3.51524e-10	-0.605196
144304140	chr8:144304140:TGAGGG:T	1.03039e-17	-2.12687	-1.21488	1.68759e-05	-2.12476	-1.223
144304490	chr8:144304490:G:C	1.26668e-16	-3.51524e-10	-0.83271	0.00022072	-3.51524e-10	-0.776744
144304710	chr8:144304710:G:A	2.76727e-16	-3.51524e-10	-0.051246	0.000517221	-3.51524e-10	0.074829
144304884	chr8:144304884:A:AC	1.32147e-15	-3.51524e-10	1.51222	0.00229122	-3.51524e-10	1.5632
144304935	chr8:144304935:G:A	1.05204e-17	-2.09538	-1.22558	1.71379e-05	-2.11349	-1.21886
144305008	chr8:144305008:G:C	5.77073e-17	-1.61889	-2.67879e-10	6.10397e-05	-2.06212	-2.67879e-10
144305689	chr8:144305689:C:T	8.5735e-17	-3.51524e-10	-1.22302	0.000140942	-3.51524e-10	-1.22529
144305996	chr8:144305996:T:C	2.5395e-16	-3.51524e-10	-0.13714	0.000472624	-3.51524e-10	-0.01534
144306028	chr8:144306028:G:A	1.19094e-17	-2.11631	-1.08064	2.04655e-05	-2.11664	-1.03826
144306039	chr8:144306039:T:C	9.24304e-17	-3.51524e-10	-1.14782	0.000152148	-3.51524e-10	-1.14879
144306087	chr8:144306087:T:C	1.23312e-16	-3.51524e-10	-0.85956	0.000214553	-3.51524e-10	-0.805082
144306254	chr8:144306254:T:C	8.52352e-17	-3.51524e-10	-1.22886	0.000140395	-3.51524e-10	-1.22918
144306553	chr8:144306553:G:A	8.60183e-17	-3.51524e-10	-1.21972	0.000141766	-3.51524e-10	-1.21947
144306946	chr8:144306946:G:A	1.14295e-16	-3.51524e-10	-0.935491	0.000189551	-3.51524e-10	-0.928981
144306958	chr8:144306958:C:T	3.10182e-17	-2.09292	-0.146784	5.13852e-05	-2.12489	-0.109398
144307919	chr8:144307919:T:C	1.02391e-17	-2.12292	-1.22515	1.67433e-05	-2.12692	-1.22873
144308151	chr8:144308151:G:A	1.56384e-17	-1.69995	-1.2246	4.85054e-05	-1.06811	-1.22386
144308221	chr8:144308221:G:T	1.28719e-16	-3.51524e-10	-0.816643	0.000219685	-3.51524e-10	-0.781447
144308544	chr8:144308544:GTGCTTTGTGAGTGGAAATGTGGCCAGAGTGCGGCGGA:G	8.99412e-17	-3.51524e-10	-1.17512	0.000147527	-3.51524e-10	-1.17963
144308718	chr8:144308718:G:GC	8.51976e-17	-3.51524e-10	-1.2293	0.000140399	-3.51524e-10	-1.22915
144309220	chr8:144309220:G:A	8.58092e-17	-3.51524e-10	-1.22215	0.000141425	-3.51524e-10	-1.22187
144309837	chr8:144309837:C:T	1.58754e-16	-3.51524e-10	-0.606923	0.000263398	-3.51524e-10	-0.599974
144310288	chr8:144310288:T:C	1.33696e-17	-2.12518	-0.956111	2.18804e-05	-2.11406	-0.973988
144310767	chr8:144310767:C:T	2.23651e-16	-0.264191	-2.67879e-10	0.000175046	-1.00859	-2.67879e-10
144311613	chr8:144311613:A:G	9.23353e-17	-3.51524e-10	-1.14885	0.000151995	-3.51524e-10	-1.14979
144312754	chr8:144312754:C:T	1.94438e-16	-3.51524e-10	-0.404166	0.000354214	-3.51524e-10	-0.303739
144312907	chr8:144312907:G:A	1.06645e-17	-2.10093	-1.20643	1.72267e-05	-2.1108	-1.21638
144314450	chr8:144314450:G:A	9.03539e-17	-3.51524e-10	-1.17054	0.000148836	-3.51524e-10	-1.17079
144314636	chr8:144314636:C:T	4.47387e-17	-1.87344	-2.67879e-10	7.04757e-05	-1.91837	-2.67879e-10
144314641	chr8:144314641:C:G	8.57146e-17	-3.51524e-10	-1.22325	0.00014145	-3.51524e-10	-1.22169
144314764	chr8:144314764:G:A	2.88448e-16	-3.51524e-10	-0.00976437	0.000539729	-3.51524e-10	0.117427
144315028	chr8:144315028:G:T	1.35966e-16	-3.51524e-10	-0.761871	0.000228979	-3.51524e-10	-0.740009
144315090	chr8:144315090:T:C	8.556e-17	-3.51524e-10	-1.22506	0.000140814	-3.51524e-10	-1.2262
144315104	chr8:144315104:T:C	8.90686e-17	-3.51524e-10	-1.18487	0.000145769	-3.51524e-10	-1.19162
144315198	chr8:144315198:T:C	6.06705e-17	-1.56882	-2.67879e-10	5.73651e-05	-2.12421	-2.67879e-10
144315254	chr8:144315254:C:T	1.02649e-17	-2.12664	-1.21891	1.70672e-05	-2.12666	-1.20982
144316011	chr8:144316011:C:T	8.57338e-17	-3.51524e-10	-1.22303	0.000141479	-3.51524e-10	-1.22149
144316026	chr8:144316026:G:C	9.77118e-17	-3.51524e-10	-1.09226	0.000161384	-3.51524e-10	-1.08986
144316218	chr8:144316218:A:G	2.24224e-16	-3.51524e-10	-0.261633	0.000413627	-3.51524e-10	-0.148676
144316620	chr8:144316620:T:A	9.78529e-17	-3.51524e-10	-1.09081	0.000160626	-3.51524e-10	-1.09456
144316686	chr8:144316686:G:A	8.57284e-17	-3.51524e-10	-1.22309	0.000141469	-3.51524e-10	-1.22156
144318103	chr8:144318103:G:T	1.96374e-17	-2.10513	-0.591711	4.89313e-05	-1.6548	-0.628425
144318358	chr8:144318358:G:A	4.17805e-17	-1.51698	-0.424869	3.57936e-05	-2.12479	-0.471084
144318652	chr8:144318652:C:T	6.90106e-16	-3.51524e-10	0.862567	0.00118757	-3.51524e-10	0.906021
144318653	chr8:144318653:G:A	1.07752e-17	-2.0841	-1.21293	2.88118e-05	-1.61079	-1.20206
144318712	chr8:144318712:T:C	1.59859e-16	-0.599985	-2.67879e-10	0.000106707	-1.50355	-2.67879e-10
144319254	chr8:144319254:C:T	8.60964e-17	-3.51524e-10	-1.21881	0.000141621	-3.51524e-10	-1.22049
144319652	chr8:144319652:C:T	8.64146e-17	-3.51524e-10	-1.21512	0.000142109	-3.51524e-10	-1.21704
144319953	chr8:144319953:G:A	9.90499e-17	-3.51524e-10	-1.07865	0.00016243	-3.51524e-10	-1.08339
144320499	chr8:144320499:G:A	9.79008e-17	-3.51524e-10	-1.09032	0.000160484	-3.51524e-10	-1.09545
144320679	chr8:144320679:C:T	8.93709e-17	-3.51524e-10	-1.18148	0.000147217	-3.51524e-10	-1.18174
144321057	chr8:144321057:G:A	2.22854e-16	-2.05028	1.78252	0.000535033	-1.72123	1.82992
144321883	chr8:144321883:A:G	5.4932e-17	-2.06058	0.3924	0.000142917	-1.69403	0.482655
144321904	chr8:144321904:G:A	8.60797e-17	-3.51524e-10	-1.219	0.000141879	-3.51524e-10	-1.21867
144321965	chr8:144321965:T:C	8.52124e-17	-3.51524e-10	-1.22913	0.000140526	-3.51524e-10	-1.22825
144321999	chr8:144321999:G:A	1.95194e-17	-1.4788	-1.22407	6.75823e-05	-0.736891	-1.2234
144322086	chr8:144322086:G:A	2.28326e-16	-2.01601	1.7725	0.000568785	-1.64739	1.81725
144322262	chr8:144322262:G:A	1.00348e-16	-3.51524e-10	-1.06563	0.00016578	-3.51524e-10	-1.06298
144322993	chr8:144322993:G:A	9.0474e-17	-3.51524e-10	-1.16922	0.000149015	-3.51524e-10	-1.16959
144323528	chr8:144323528:A:G	4.17893e-16	-3.51524e-10	0.360948	0.00069336	-3.51524e-10	0.367908
144324053	chr8:144324053:G:A	2.06387e-17	-1.4184	-1.22872	7.46678e-05	-0.632169	-1.22842
144324288	chr8:144324288:T:C	1.89238e-16	-3.51524e-10	-0.431272	0.000325096	-3.51524e-10	-0.38952
144324480	chr8:144324480:T:C	3.47301e-17	-2.12667	-2.67879e-10	6.2599e-05	-2.03689	-2.67879e-10
144324527	chr8:144324527:A:G	1.08739e-16	-3.51524e-10	-0.985328	0.000180955	-3.51524e-10	-0.975393
144325122	chr8:144325122:T:G	3.56364e-17	-2.10091	-2.67879e-10	6.93658e-05	-1.93425	-2.67879e-10
144325328	chr8:144325328:C:T	1.47599e-17	-2.03876	-0.943604	2.29202e-05	-2.07825	-0.963375
144326004	chr8:144326004:C:A	1.68041e-16	-3.51524e-10	-0.55007	0.000276326	-3.51524e-10	-0.552061
144326675	chr8:144326675:C:T	2.64774e-17	-1.34429	-1.0537	0.000101829	-0.495632	-1.05472
144326788	chr8:144326788:A:G	2.53501e-16	-3.51524e-10	-0.138911	0.000467995	-3.51524e-10	-0.0251841
144327536	chr8:144327536:C:G	6.03994e-17	-2.00718	0.433881	0.000169264	-1.56696	0.524783
144328066	chr8:144328066:C:T	1.00094e-16	-3.51524e-10	-1.06817	0.000164743	-3.51524e-10	-1.06925
144328149	chr8:144328149:A:G	1.28272e-16	-3.51524e-10	-0.820126	0.000216423	-3.51524e-10	-0.796407
144328674	chr8:144328674:C:T	5.506e-17	-1.66585	-2.67879e-10	6.09681e-05	-2.06329	-2.67879e-10
144328796	chr8:144328796:G:A	9.32444e-17	-3.51524e-10	-1.13905	0.000153543	-3.51524e-10	-1.13966
144328888	chr8:144328888:C:T	8.52139e-17	-3.51524e-10	-1.22911	0.00014042	-3.51524e-10	-1.22901
144329150	chr8:144329150:T:C	8.55261e-17	-3.51524e-10	-1.22546	0.000141083	-3.51524e-10	-1.22429
144329706	chr8:144329706:G:GC	2.49271e-16	-3.51524e-10	-0.155736	0.000454479	-3.51524e-10	-0.0544896
144329973	chr8:144329973:C:T	3.67897e-17	-2.06906	-2.67879e-10	0.000122136	-1.3685	-2.67879e-10
144329988	chr8:144329988:TC:T	8.82258e-17	-3.51524e-10	-1.19438	0.00014527	-3.51524e-10	-1.19505
144330259	chr8:144330259:C:T	1.0603e-16	-3.51524e-10	-1.01056	0.000177734	-3.51524e-10	-0.993351
144330272	chr8:144330272:A:G	1.65223e-16	-3.51524e-10	-0.56698	0.000264581	-3.51524e-10	-0.595494
144330413	chr8:144330413:C:T	1.02391e-16	-1.21447	0.168991	0.000436972	-0.298666	0.204894
144331436	chr8:144331436:T:C	2.02739e-16	-3.51524e-10	-0.362358	0.000337416	-3.51524e-10	-0.352324
144331587	chr8:144331587:T:G	3.27886e-16	-3.51524e-10	0.118388	0.000592228	-3.51524e-10	0.21025
144332726	chr8:144332726:C:T	2.04264e-17	-2.11711	-0.540343	5.65967e-05	-1.55922	-0.578474
144332849	chr8:144332849:G:A	7.75517e-17	-0.649038	-0.674296	0.000611144	0.97199	-0.730298
144332924	chr8:144332924:T:C	8.62891e-17	-3.51524e-10	-1.21657	0.000142017	-3.51524e-10	-1.21769
144334958	chr8:144334958:G:A	8.70704e-17	-3.51524e-10	-1.20756	0.000144401	-3.51524e-10	-1.20105
144335100	chr8:144335100:T:C	3.92246e-17	-2.00497	-2.67879e-10	5.72825e-05	-2.12565	-2.67879e-10
144335400	chr8:144335400:T:A	9.13599e-17	-1.15947	-2.67879e-10	8.10315e-05	-1.7788	-2.67879e-10
144335758	chr8:144335758:G:T	8.87944e-17	-3.51524e-10	-1.18795	0.000146706	-3.51524e-10	-1.18521
144336670	chr8:144336670:C:G	1.63355e-16	-3.51524e-10	-0.578349	0.000267043	-3.51524e-10	-0.586233
144336970	chr8:144336970:G:C	1.56606e-16	-3.51524e-10	-0.620544	0.000255231	-3.51524e-10	-0.631472
144337297	chr8:144337297:C:A	9.00776e-17	-3.51524e-10	-1.17361	0.000148179	-3.51524e-10	-1.17522
144337432	chr8:144337432:G:A	9.59724e-17	-3.51524e-10	-1.11022	0.000157491	-3.51524e-10	-1.11427
144337534	chr8:144337534:C:T	7.03695e-17	-1.42052	-2.67879e-10	5.89929e-05	-2.09622	-2.67879e-10
144337962	chr8:144337962:G:A	4.56141e-17	-1.85406	-2.67879e-10	5.72079e-05	-2.12695	-2.67879e-10
144338209	chr8:144338209:G:C	6.18783e-17	-1.54911	-2.67879e-10	6.14828e-05	-2.05488	-2.67879e-10
144338370	chr8:144338370:G:A	8.70347e-17	-0.304646	-0.903325	0.000995012	1.67583	-0.946716
144338418	chr8:144338418:CA:C	8.52283e-17	-3.51524e-10	-1.22894	0.000140385	-3.51524e-10	-1.22926
144339869	chr8:144339869:A:G	8.57189e-17	-3.51524e-10	-1.2232	0.000141238	-3.51524e-10	-1.2232
144340819	chr8:144340819:T:G	8.89714e-17	-3.51524e-10	-1.18596	0.000146999	-3.51524e-10	-1.18322
144342184	chr8:144342184:G:A	1.55779e-16	-3.51524e-10	-0.625836	0.000255537	-3.51524e-10	-0.630275
144343230	chr8:144343230:C:T	1.23583e-16	-3.51524e-10	-0.857367	0.000213008	-3.51524e-10	-0.812312
144343256	chr8:144343256:C:T	1.08366e-16	-3.51524e-10	-0.98876	0.000181191	-3.51524e-10	-0.974088
144343381	chr8:144343381:C:T	8.98439e-17	-3.51524e-10	-1.1762	0.000148264	-3.51524e-10	-1.17465
144343394	chr8:144343394:C:A	2.34382e-17	-1.31169	-1.20823	4.71415e-05	-1.11088	-1.20961
144343776	chr8:144343776:A:G	3.91144e-16	0.294799	-2.67879e-10	0.000210085	-0.826128	-2.67879e-10
144343980	chr8:144343980:C:T	9.22735e-17	-3.51524e-10	-1.14952	0.000150176	-3.51524e-10	-1.16184
144344095	chr8:144344095:C:T	1.85334e-16	-3.51524e-10	-0.452121	0.000313582	-3.51524e-10	-0.42558
144344439	chr8:144344439:T:C	8.77212e-17	-3.51524e-10	-1.20011	0.000145181	-3.51524e-10	-1.19566
144344505	chr8:144344505:A:G	8.54139e-17	-3.51524e-10	-1.22677	0.000140486	-3.51524e-10	-1.22854
144344605	chr8:144344605:A:C	1.95445e-17	-1.76864	-0.932943	5.42253e-05	-1.25552	-0.924969
144344833	chr8:144344833:A:G	1.96095e-16	-0.395677	-2.67879e-10	0.00013169	-1.29319	-2.67879e-10
144344937	chr8:144344937:C:T	8.52717e-17	-3.51524e-10	-1.22843	0.000140448	-3.51524e-10	-1.22881
144345873	chr8:144345873:C:T	4.21869e-17	-0.725659	-1.20651	0.00129896	2.18377	-1.18809
144345896	chr8:144345896:G:T	9.93602e-17	-3.51524e-10	-1.07553	0.000163664	-3.51524e-10	-1.07583
144345960	chr8:144345960:G:A	5.30179e-17	-0.477487	-1.22616	0.000105002	-0.294044	-1.22562
144346186	chr8:144346186:T:C	4.90141e-17	-0.881992	-0.900177	0.00087095	1.49411	-0.898164
144346229	chr8:144346229:C:A	9.72941e-17	-3.51524e-10	-1.09654	0.000161225	-3.51524e-10	-1.09084
144346263	chr8:144346263:T:TG	9.78976e-17	-3.51524e-10	-1.09036	0.000162242	-3.51524e-10	-1.08455
144346411	chr8:144346411:T:C	1.00691e-16	-3.51524e-10	-1.06222	0.000167011	-3.51524e-10	-1.05558
144346415	chr8:144346415:T:C	9.62256e-17	-3.51524e-10	-1.10758	0.000159414	-3.51524e-10	-1.10213
144346436	chr8:144346436:G:A	9.3577e-17	-3.51524e-10	-1.13549	0.000155147	-3.51524e-10	-1.12927
144346447	chr8:144346447:G:A	8.54507e-17	-3.51524e-10	-1.22634	0.000141024	-3.51524e-10	-1.22471
144346660	chr8:144346660:G:T	9.98415e-17	-3.51524e-10	-1.07069	0.000165515	-3.51524e-10	-1.06458
144346993	chr8:144346993:C:T	1.00834e-16	-3.51524e-10	-1.0608	0.0001672	-3.51524e-10	-1.05445
144347760	chr8:144347760:C:T	8.83842e-17	-3.51524e-10	-1.19258	0.000145095	-3.51524e-10	-1.19626
144347836	chr8:144347836:C:T	9.78492e-17	-3.51524e-10	-1.09085	0.000161239	-3.51524e-10	-1.09075
144348013	chr8:144348013:G:A	3.05984e-17	-1.02494	-1.22839	0.000676927	1.57319	-1.22926
144348199	chr8:144348199:G:A	8.57398e-17	-3.51524e-10	-1.22296	0.000141396	-3.51524e-10	-1.22207
144348328	chr8:144348328:G:A	1.23295e-17	-2.00814	-1.15415	6.07498e-05	-0.912912	-1.15397
144348467	chr8:144348467:C:T	8.52034e-17	-3.51524e-10	-1.22924	0.000140383	-3.51524e-10	-1.22927
144348486	chr8:144348486:A:G	1.13303e-16	-3.51524e-10	-0.94421	0.000186567	-3.51524e-10	-0.944852
144348624	chr8:144348624:A:G	1.06579e-16	-3.51524e-10	-1.00539	0.00018192	-3.51524e-10	-0.970072
144348729	chr8:144348729:T:G	8.91649e-17	-3.51524e-10	-1.18379	0.000147544	-3.51524e-10	-1.17952
144348826	chr8:144348826:T:C	6.3116e-16	-3.51524e-10	0.773282	0.00110233	-3.51524e-10	0.831544
144348924	chr8:144348924:T:C	3.49309e-17	-2.12091	-2.67879e-10	6.36135e-05	-2.02082	-2.67879e-10
144348928	chr8:144348928:C:T	4.00317e-17	-1.98461	-2.67879e-10	9.21315e-05	-1.65042	-2.67879e-10
144348956	chr8:144348956:G:A	4.2834e-17	-1.91695	-2.67879e-10	0.000100598	-1.56251	-2.67879e-10
144349140	chr8:144349140:T:C	8.56915e-17	-3.51524e-10	-1.22352	0.000141217	-3.51524e-10	-1.22334
144349857	chr8:144349857:A:G	1.40825e-16	-3.51524e-10	-0.726762	0.000230936	-3.51524e-10	-0.731499
144350370	chr8:144350370:T:C	8.58594e-17	-3.51524e-10	-1.22157	0.000141459	-3.51524e-10	-1.22163
144350640	chr8:144350640:G:C	1.04925e-16	-3.51524e-10	-1.02103	0.000172079	-3.51524e-10	-1.02569
144350803	chr8:144350803:C:T	1.08008e-17	-2.08921	-1.20545	4.30828e-05	-1.19778	-1.21274
144350858	chr8:144350858:A:G	1.04316e-17	-2.12685	-1.20259	2.87977e-05	-1.60488	-1.20847
144350943	chr8:144350943:C:T	1.16191e-17	-2.12343	-1.0982	4.2473e-05	-1.30597	-1.1188
144351110	chr8:144351110:T:C	1.21207e-17	-2.03559	-1.14377	2.52316e-05	-1.80022	-1.14533
144351265	chr8:144351265:A:G	1.21884e-17	-2.12695	-1.04685	2.92638e-05	-1.75201	-1.04528
144351628	chr8:144351628:G:A	9.80583e-17	-3.51524e-10	-1.08872	0.000163334	-3.51524e-10	-1.07784
144351798	chr8:144351798:T:A	2.01928e-16	-3.51524e-10	-0.366364	0.000340033	-3.51524e-10	-0.344597
144351822	chr8:144351822:C:T	2.38681e-17	-2.0445	-0.457235	0.000114302	-0.947724	-0.487068
144351898	chr8:144351898:TGTTGTC:T	1.11259e-16	-3.51524e-10	-0.962415	0.000185846	-3.51524e-10	-0.948722
144352046	chr8:144352046:G:A	8.748e-17	-3.51524e-10	-1.20287	0.000145082	-3.51524e-10	-1.19634
144352145	chr8:144352145:G:A	8.59606e-17	-3.51524e-10	-1.22039	0.000141562	-3.51524e-10	-1.2209
144352177	chr8:144352177:C:T	8.72596e-17	-3.51524e-10	-1.20539	0.000143968	-3.51524e-10	-1.20405
144352333	chr8:144352333:C:A	8.79549e-17	-3.51524e-10	-1.19745	0.000145107	-3.51524e-10	-1.19617
144352810	chr8:144352810:A:G	1.07025e-16	-3.51524e-10	-1.00122	0.000176255	-3.51524e-10	-1.00171
144352845	chr8:144352845:G:A	9.72255e-17	-3.51524e-10	-1.09724	0.000160683	-3.51524e-10	-1.09421
144352846	chr8:144352846:C:A	9.73093e-17	-3.51524e-10	-1.09638	0.000160823	-3.51524e-10	-1.09334
144353630	chr8:144353630:G:A	1.10543e-17	-2.1048	-1.16666	1.89033e-05	-2.06879	-1.16552
144354239	chr8:144354239:C:T	9.10658e-17	-3.51524e-10	-1.1627	0.00015032	-3.51524e-10	-1.16087
144354339	chr8:144354339:T:A	3.92738e-17	-1.47797	-0.525754	0.000233622	-0.196969	-0.522968
144355152	chr8:144355152:G:A	1.11447e-16	0.166223	-1.12695	0.00071772	1.55409	-1.15165
144355665	chr8:144355665:C:T	4.41971e-16	-3.51524e-10	0.416967	0.000761047	-3.51524e-10	0.461054
144356875	chr8:144356875:C:G	1.47525e-17	-1.80119	-1.18167	5.09748e-05	-1.05971	-1.1826
144357324	chr8:144357324:G:A	2.25511e-17	-1.34106	-1.21743	0.000207288	0.385876	-1.22541
144357345	chr8:144357345:G:T	1.00308e-16	-3.51524e-10	-1.06604	0.000165807	-3.51524e-10	-1.06282
144357364	chr8:144357364:C:T	9.9953e-17	-3.51524e-10	-1.06958	0.000165215	-3.51524e-10	-1.06639
144357505	chr8:144357505:G:A	1.3154e-16	-3.51524e-10	-0.794965	0.000229061	-3.51524e-10	-0.739652
144357888	chr8:144357888:C:G	8.56498e-17	-3.51524e-10	-1.22401	0.000141308	-3.51524e-10	-1.2227
144357897	chr8:144357897:G:A	3.23769e-17	-1.39955	-0.797279	0.00019729	-0.111245	-0.77772
144358158	chr8:144358158:G:A	2.39684e-16	-3.51524e-10	-0.194958	0.000394982	-3.51524e-10	-0.1948
144358588	chr8:144358588:G:A	9.13461e-17	-3.51524e-10	-1.15962	0.000149748	-3.51524e-10	-1.16468
144359080	chr8:144359080:A:G	1.25454e-16	-3.51524e-10	-0.842335	0.000207933	-3.51524e-10	-0.836424
144359179	chr8:144359179:T:C	4.51487e-17	-1.37169	-0.492627	0.000245749	-0.214739	-0.454592
144359185	chr8:144359185:TAGA:T	1.13582e-16	-3.51524e-10	-0.941751	0.00018706	-3.51524e-10	-0.94221
144360538	chr8:144360538:A:G	4.3374e-16	-3.51524e-10	0.398167	0.000746435	-3.51524e-10	0.441667
144361034	chr8:144361034:C:T	1.05791e-16	-1.01282	-2.67879e-10	0.000117747	-1.40511	-2.67879e-10
144361071	chr8:144361071:A:G	3.52849e-17	-2.11082	-2.67879e-10	5.97238e-05	-2.08391	-2.67879e-10
144361404	chr8:144361404:C:T	1.00492e-16	-3.51524e-10	-1.0642	0.000162402	-3.51524e-10	-1.08356
144361759	chr8:144361759:G:A	8.69561e-17	-3.51524e-10	-1.20887	0.000143244	-3.51524e-10	-1.20909
144361786	chr8:144361786:A:G	1.21702e-16	-3.51524e-10	-0.872704	0.000198633	-3.51524e-10	-0.882183
144361856	chr8:144361856:T:C	3.04934e-16	-3.51524e-10	0.0458173	0.000510513	-3.51524e-10	0.0617759
144362458	chr8:144362458:G:A	1.17876e-15	-3.51524e-10	1.39794	0.00193633	-3.51524e-10	1.39491
144362625	chr8:144362625:G:A	2.31184e-17	-1.30434	-1.22931	0.000226806	0.477762	-1.22731
144363111	chr8:144363111:A:G	6.64948e-17	-1.43075	-0.0463993	0.000416987	-0.124617	-0.0159682
144363147	chr8:144363147:A:G	1.29948e-16	-0.807141	-2.67879e-10	0.000118743	-1.39668	-2.67879e-10
144363215	chr8:144363215:G:A	8.90222e-17	-3.51524e-10	-1.18539	0.000145114	-3.51524e-10	-1.19612
144363749	chr8:144363749:C:G	3.19634e-17	-1.45975	-0.749936	0.000163648	-0.362049	-0.713876
144363955	chr8:144363955:G:A	3.40447e-17	-1.16324	-0.983365	0.000281104	0.44867	-0.983588
144365043	chr8:144365043:A:G	9.52582e-17	-3.51524e-10	-1.11769	0.000157466	-3.51524e-10	-1.11443
144365175	chr8:144365175:G:A	9.25987e-17	-3.51524e-10	-1.146	0.000152748	-3.51524e-10	-1.14485
144365838	chr8:144365838:G:C	1.70449e-17	-1.62114	-1.21729	8.39148e-05	-0.523237	-1.2206
144366436	chr8:144366436:A:G	4.37328e-16	-3.51524e-10	0.406406	0.000717373	-3.51524e-10	0.401955
144366817	chr8:144366817:C:T	8.99542e-17	-3.51524e-10	-1.17498	0.000146327	-3.51524e-10	-1.1878
144366847	chr8:144366847:G:A	1.06405e-16	-3.51524e-10	-1.00703	0.000171418	-3.51524e-10	-1.02954
144367597	chr8:144367597:G:A	1.94044e-16	-3.51524e-10	-0.406194	0.000302441	-3.51524e-10	-0.461754
144367808	chr8:144367808:G:A	8.52684e-17	-3.51524e-10	-1.22847	0.000140476	-3.51524e-10	-1.2286
144367816	chr8:144367816:G:A	6.97078e-17	-1.58603	0.156069	0.000255763	-0.789025	0.159635
144368052	chr8:144368052:T:A	3.73916e-17	-2.05283	-2.67879e-10	6.52924e-05	-1.99476	-2.67879e-10
144368235	chr8:144368235:G:A	1.1486e-17	-2.0629	-1.17025	2.08689e-05	-1.95995	-1.17544
144368240	chr8:144368240:T:G	7.02512e-17	-1.4222	-2.67879e-10	6.55125e-05	-1.9914	-2.67879e-10
144368365	chr8:144368365:T:G	1.31948e-16	-3.51524e-10	-0.791869	0.000228627	-3.51524e-10	-0.741548
144368785	chr8:144368785:C:T	2.17615e-17	-1.42938	-1.16475	0.000185004	0.23233	-1.18559
144368809	chr8:144368809:G:C	8.64606e-17	-3.51524e-10	-1.21459	0.000141893	-3.51524e-10	-1.21857
144369005	chr8:144369005:CAGAG:C	2.74943e-16	-3.51524e-10	-0.0577128	0.000461406	-3.51524e-10	-0.0393626
144370372	chr8:144370372:G:A	8.6277e-17	-3.51524e-10	-1.21672	0.000141893	-3.51524e-10	-1.21857
144370471	chr8:144370471:C:T	5.6689e-17	-1.11321	-0.523483	3.26321e-05	-2.12163	-0.566719
144370682	chr8:144370682:T:A	8.53221e-17	-3.51524e-10	-1.22784	0.00014039	-3.51524e-10	-1.22922
144370693	chr8:144370693:A:T	1.15937e-17	-2.00872	-1.2151	1.69777e-05	-2.1255	-1.21624
144371026	chr8:144371026:C:T	8.95936e-17	-3.51524e-10	-1.17899	0.000147523	-3.51524e-10	-1.17966
144371509	chr8:144371509:A:G	1.00851e-16	-3.51524e-10	-1.06063	0.000165824	-3.51524e-10	-1.06271
144371546	chr8:144371546:C:T	2.28076e-16	-3.51524e-10	-0.244599	0.000404865	-3.51524e-10	-0.170087
144371814	chr8:144371814:G:A	8.12012e-17	-0.0951224	-1.18223	0.000489481	1.21789	-1.19818
144371969	chr8:144371969:C:T	8.66708e-17	-3.51524e-10	-1.21216	0.000142793	-3.51524e-10	-1.21225
144373022	chr8:144373022:A:AC	1.01079e-15	-3.51524e-10	1.24421	0.00173215	-3.51524e-10	1.28347
144373602	chr8:144373602:G:A	9.46532e-17	-3.51524e-10	-1.12406	0.000156252	-3.51524e-10	-1.12217
144373823	chr8:144373823:G:A	1.02663e-16	-3.51524e-10	-1.04282	0.000165693	-3.51524e-10	-1.06351
144373871	chr8:144373871:G:A	8.52362e-17	-3.51524e-10	-1.22885	0.000140434	-3.51524e-10	-1.2289
144375268	chr8:144375268:A:G	9.63608e-17	-3.51524e-10	-1.10618	0.000160423	-3.51524e-10	-1.09583
144375707	chr8:144375707:C:T	1.25343e-17	-1.91776	-1.22805	3.23447e-05	-1.46971	-1.22748
144377008	chr8:144377008:C:T	5.80252e-17	-0.953098	-0.660302	0.00100402	1.37299	-0.634866
144377385	chr8:144377385:T:G	2.1802e-16	-0.289691	-2.67879e-10	0.000182959	-0.964378	-2.67879e-10
144377626	chr8:144377626:G:T	9.92179e-17	-3.51524e-10	-1.07696	0.000163855	-3.51524e-10	-1.07466
144377663	chr8:144377663:C:T	1.03158e-16	-3.51524e-10	-1.03802	0.000165934	-3.51524e-10	-1.06205
144378018	chr8:144378018:G:A	8.5276e-17	-3.51524e-10	-1.22838	0.00014048	-3.51524e-10	-1.22858
144378120	chr8:144378120:G:A	1.02083e-16	-3.51524e-10	-1.04849	0.000168909	-3.51524e-10	-1.04428
144378615	chr8:144378615:T:C	1.73771e-17	-1.70693	-1.1122	0.000101492	-0.425644	-1.12802
144378868	chr8:144378868:G:A	9.42745e-17	-3.51524e-10	-1.12807	0.000153014	-3.51524e-10	-1.14311
144379122	chr8:144379122:G:A	8.54801e-17	-3.51524e-10	-1.22599	0.000140749	-3.51524e-10	-1.22666
144379425	chr8:144379425:C:A	1.80561e-17	-1.55161	-1.22919	0.000143385	0.0200352	-1.22814
144379543	chr8:144379543:G:A	8.5652e-17	-3.51524e-10	-1.22399	0.00014106	-3.51524e-10	-1.22446
144379932	chr8:144379932:C:T	8.91594e-17	-3.51524e-10	-1.18385	0.000145506	-3.51524e-10	-1.19343
144380139	chr8:144380139:C:T	9.42311e-17	-3.51524e-10	-1.12853	0.000152948	-3.51524e-10	-1.14354
144380169	chr8:144380169:A:G	1.15067e-16	-3.51524e-10	-0.928766	0.000184676	-3.51524e-10	-0.955038
144382506	chr8:144382506:CTGCTGTATTCAGCAAGTATTGGGCTCT:C	5.03741e-16	-3.51524e-10	0.547785	0.000852034	-3.51524e-10	0.573985
144382627	chr8:144382627:G:C	9.50366e-17	-3.51524e-10	-1.12002	0.00015416	-3.51524e-10	-1.13565
144383871	chr8:144383871:T:C	1.68459e-17	-1.76841	-1.08176	4.11674e-05	-1.39726	-1.05874
144384230	chr8:144384230:T:C	8.52098e-17	-3.51524e-10	-1.22916	0.000140442	-3.51524e-10	-1.22885
144385008	chr8:144385008:G:A	1.01776e-16	-3.51524e-10	-1.05151	0.000167855	-3.51524e-10	-1.05054
144385345	chr8:144385345:G:A	1.01572e-16	-3.51524e-10	-1.05351	0.000167659	-3.51524e-10	-1.05171
144385418	chr8:144385418:A:G	2.10922e-17	-1.4856	-1.13977	0.000175018	0.109131	-1.11788
144385464	chr8:144385464:G:A	1.91932e-16	-0.150303	-0.266834	0.00418375	2.36708	-0.201753
144385690	chr8:144385690:A:G	1.3225e-17	-1.91702	-1.17515	5.99954e-05	-0.893437	-1.18594
144386267	chr8:144386267:C:T	1.89026e-17	-1.77869	-0.95629	2.24596e-05	-2.08118	-0.980746
144386331	chr8:144386331:A:T	6.13455e-17	-0.679962	-0.877794	0.00148517	1.99299	-0.86335
144387078	chr8:144387078:A:G	1.87223e-16	-3.51524e-10	-0.441977	0.000330807	-3.51524e-10	-0.372105
144388318	chr8:144388318:C:T	1.67304e-16	-3.51524e-10	-0.554468	0.000269701	-3.51524e-10	-0.576327
144388687	chr8:144388687:C:T	4.53493e-17	-1.85988	-2.67879e-10	7.4239e-05	-1.86635	-2.67879e-10
144388759	chr8:144388759:T:C	1.9605e-17	-1.47649	-1.222	0.000174761	0.202015	-1.21223
144388888	chr8:144388888:T:G	8.97129e-17	-3.51524e-10	-1.17766	0.000146539	-3.51524e-10	-1.18635
144389450	chr8:144389450:T:C	9.26299e-17	-3.51524e-10	-1.14567	0.000150561	-3.51524e-10	-1.15927
144389460	chr8:144389460:T:C	4.16548e-16	-3.51524e-10	0.357723	0.000727792	-3.51524e-10	0.416375
144389652	chr8:144389652:C:A	5.70641e-17	-1.6301	-2.67879e-10	8.75199e-05	-1.70177	-2.67879e-10
144389816	chr8:144389816:T:C	1.08652e-16	-3.51524e-10	-0.986124	0.000181744	-3.51524e-10	-0.97104
144389921	chr8:144389921:C:T	3.97291e-16	-3.51524e-10	0.310391	0.000717464	-3.51524e-10	0.402081
144390430	chr8:144390430:C:T	3.92981e-16	-3.51524e-10	0.299483	0.000661504	-3.51524e-10	0.320875
144390576	chr8:144390576:G:A	8.16691e-17	-0.881177	-0.390425	0.0016156	1.57259	-0.358767
144391042	chr8:144391042:C:T	9.59566e-17	-3.51524e-10	-1.11038	0.000158424	-3.51524e-10	-1.10837
144392053	chr8:144392053:A:G	2.54784e-17	-1.64991	-0.786534	6.52534e-05	-1.25454	-0.74082
144392695	chr8:144392695:A:G	2.14737e-17	-1.68625	-0.921198	5.43939e-05	-1.28958	-0.887813
144393094	chr8:144393094:G:A	7.06947e-17	-0.934626	-0.481281	0.00125433	1.41202	-0.451306
144393097	chr8:144393097:G:A	2.99694e-17	-1.19943	-1.07467	0.000414434	0.913327	-1.06005
144393442	chr8:144393442:G:A	2.24936e-16	-3.51524e-10	-0.258463	0.000398789	-3.51524e-10	-0.18521
144394099	chr8:144394099:G:A	1.64139e-16	-3.51524e-10	-0.573564	0.000271749	-3.51524e-10	-0.568764
144395549	chr8:144395549:G:A	4.66118e-17	-1.83242	-2.67879e-10	7.75238e-05	-1.82306	-2.67879e-10
144395698	chr8:144395698:TGG:T	9.65389e-17	-3.51524e-10	-1.10433	0.000159259	-3.51524e-10	-1.10311
144395982	chr8:144395982:G:A	9.32673e-17	-3.51524e-10	-1.13881	0.000153213	-3.51524e-10	-1.14181
144396106	chr8:144396106:G:A	3.84573e-16	-3.51524e-10	0.277856	0.000694151	-3.51524e-10	0.369049
144396341	chr8:144396341:G:A	2.06806e-17	-1.42133	-1.22375	0.000189117	0.283527	-1.2148
144396562	chr8:144396562:C:T	9.51043e-17	-3.51524e-10	-1.1193	0.000153917	-3.51524e-10	-1.13723
144396885	chr8:144396885:G:A	1.72052e-16	-3.51524e-10	-0.526482	0.000302557	-3.51524e-10	-0.461373
144397077	chr8:144397077:G:C	9.5067e-17	-3.51524e-10	-1.1197	0.0001542	-3.51524e-10	-1.13539
144397129	chr8:144397129:G:A	1.17788e-17	-2.11754	-1.09044	4.06129e-05	-1.36904	-1.10051
144397708	chr8:144397708:C:T	8.07294e-17	-0.457978	-0.825197	0.00226675	2.36832	-0.815859
144399768	chr8:144399768:A:G	9.5469e-17	-3.51524e-10	-1.11548	0.00015481	-3.51524e-10	-1.13144
144401139	chr8:144401139:C:T	3.94437e-16	-3.51524e-10	0.303182	0.000651538	-3.51524e-10	0.305695
144401732	chr8:144401732:G:A	1.72898e-16	-3.51524e-10	-0.521575	0.000286367	-3.51524e-10	-0.516368
144402400	chr8:144402400:C:T	4.12629e-17	-0.741636	-1.21268	0.000352125	0.912577	-1.22223
144403836	chr8:144403836:C:T	1.06507e-16	-3.51524e-10	-1.00607	0.000171568	-3.51524e-10	-1.02866
144403952	chr8:144403952:C:T	2.61234e-16	-3.51524e-10	-0.108859	0.000458684	-3.51524e-10	-0.0452806
144404103	chr8:144404103:G:A	2.11296e-17	-1.46919	-1.15441	0.000160586	0.0483843	-1.1432
144404832	chr8:144404832:G:A	1.34623e-17	-1.85239	-1.22199	3.76904e-05	-1.31995	-1.22429
144405517	chr8:144405517:G:A	1.59596e-16	-3.51524e-10	-0.60163	0.000253249	-3.51524e-10	-0.639267
144405593	chr8:144405593:T:G	3.47273e-17	-1.09185	-1.0349	0.000514189	1.08785	-1.0189
144405804	chr8:144405804:A:C	5.2642e-17	-0.555716	-1.15505	0.00133084	2.17402	-1.1541
144406171	chr8:144406171:CAA:C	1.11225e-16	-3.51524e-10	-0.962721	0.000186149	-3.51524e-10	-0.947092
144407713	chr8:144407713:A:C	2.8385e-17	-1.75482	-0.573594	0.000111873	-0.917737	-0.538544
144407739	chr8:144407739:G:C	2.83786e-16	-3.51524e-10	-0.0260566	0.000507177	-3.51524e-10	0.0552199
144408128	chr8:144408128:A:G	2.57546e-16	-3.51524e-10	-0.123081	0.00043213	-3.51524e-10	-0.104914
144408777	chr8:144408777:A:C	3.13094e-16	0.0722243	-2.67879e-10	0.000199979	-0.875429	-2.67879e-10
144409482	chr8:144409482:T:C	8.63269e-17	-3.51524e-10	-1.21614	0.000142459	-3.51524e-10	-1.21459
144409803	chr8:144409803:G:A	1.26598e-16	-0.833263	-2.67879e-10	0.000113148	-1.44494	-2.67879e-10
144410150	chr8:144410150:G:A	2.08923e-16	0.635566	-0.96788	0.00230855	2.53633	-0.965593
144410260	chr8:144410260:T:C	3.51438e-16	-3.51524e-10	0.187757	0.000592126	-3.51524e-10	0.210079
144411155	chr8:144411155:G:A	8.54874e-17	-3.51524e-10	-1.22591	0.000140962	-3.51524e-10	-1.22515
144411202	chr8:144411202:GTC:G	1.19502e-16	-3.51524e-10	-0.890945	0.000195834	-3.51524e-10	-0.896375
144411444	chr8:144411444:A:G	1.04024e-16	-1.02966	-2.67879e-10	9.89309e-05	-1.57922	-2.67879e-10
144412072	chr8:144412072:C:T	1.00153e-16	-1.06758	-2.67879e-10	8.07124e-05	-1.78275	-2.67879e-10
144412341	chr8:144412341:G:A	4.47651e-16	-3.51524e-10	0.429736	0.000735807	-3.51524e-10	0.427327
144414137	chr8:144414137:C:T	1.22828e-17	-1.94345	-1.22262	2.81717e-05	-1.61396	-1.22137
144414202	chr8:144414202:C:T	1.89472e-17	-1.57485	-1.15778	1.94103e-05	-2.06767	-1.14016
144414216	chr8:144414216:A:G	7.6926e-17	-1.33143	-2.67879e-10	0.000107356	-1.49749	-2.67879e-10
144414270	chr8:144414270:T:C	2.49734e-17	-1.31012	-1.14634	7.38963e-05	-0.721377	-1.1496
144414342	chr8:144414342:T:C	2.51417e-16	0.0425296	-0.189696	0.00146509	1.21929	-0.103259
144414493	chr8:144414493:G:A	1.75624e-16	-3.51524e-10	-0.505931	0.000293924	-3.51524e-10	-0.490319
144414851	chr8:144414851:C:T	1.1967e-16	-3.51524e-10	-0.889539	0.000192279	-3.51524e-10	-0.914693
144415027	chr8:144415027:G:A	3.50879e-17	-2.11642	-2.67879e-10	5.7811e-05	-2.11646	-2.67879e-10
144415150	chr8:144415150:C:T	8.62759e-17	-3.51524e-10	-1.21673	0.000142022	-3.51524e-10	-1.21766
144415178	chr8:144415178:G:A	9.70907e-17	-3.51524e-10	-1.09863	0.000160922	-3.51524e-10	-1.09272
144415181	chr8:144415181:T:A	1.00281e-16	-3.51524e-10	-1.0663	0.000166335	-3.51524e-10	-1.05964
144415811	chr8:144415811:A:G	1.35646e-16	-3.51524e-10	-0.764228	0.000227791	-3.51524e-10	-0.745213
144415944	chr8:144415944:C:T	1.7308e-16	0.586081	-1.10661	0.00165036	2.32443	-1.08932
144416033	chr8:144416033:G:A	4.26763e-17	-1.92063	-2.67879e-10	7.83834e-05	-1.81203	-2.67879e-10
144416129	chr8:144416129:A:G	1.41303e-16	-3.51524e-10	-0.723369	0.000230416	-3.51524e-10	-0.733753
144416204	chr8:144416204:A:G	9.14367e-17	-3.51524e-10	-1.15863	0.000149677	-3.51524e-10	-1.16516
144416618	chr8:144416618:C:T	3.77729e-17	-0.843656	-1.19903	0.000143198	-0.0114723	-1.19794
144416973	chr8:144416973:G:A	3.01496e-17	-1.2918	-0.976303	2.10335e-05	-2.12665	-1.00087
144417121	chr8:144417121:T:A	1.82209e-16	-3.51524e-10	-0.469123	0.000296589	-3.51524e-10	-0.481295
144417124	chr8:144417124:A:G	1.82153e-16	-3.51524e-10	-0.469432	0.000296489	-3.51524e-10	-0.481631
144417323	chr8:144417323:T:C	8.52033e-17	-3.51524e-10	-1.22924	0.000140397	-3.51524e-10	-1.22917
144417502	chr8:144417502:C:T	3.42789e-17	-1.5584	-0.581345	0.000149678	-0.617589	-0.547564
144417596	chr8:144417596:A:G	8.63307e-17	-3.51524e-10	-1.21609	0.000143265	-3.51524e-10	-1.20895
144418261	chr8:144418261:G:A	9.5048e-17	-3.51524e-10	-1.1199	0.000154056	-3.51524e-10	-1.13632
144418267	chr8:144418267:G:A	9.78948e-17	-3.51524e-10	-1.09038	0.000161244	-3.51524e-10	-1.09072
144418632	chr8:144418632:G:C	1.07565e-16	-3.51524e-10	-0.996183	0.000178002	-3.51524e-10	-0.991849
144419045	chr8:144419045:AC:A	4.8607e-17	-0.583224	-1.20729	0.000180274	0.225277	-1.20444
144419528	chr8:144419528:T:C	8.51973e-17	-3.51524e-10	-1.22931	0.000140504	-3.51524e-10	-1.2284
144419609	chr8:144419609:G:A	3.39447e-16	-3.51524e-10	0.153039	0.000567415	-3.51524e-10	0.167451
144419728	chr8:144419728:G:A	2.57457e-16	1.06193	-1.18536	0.00053053	1.28453	-1.1843
144420193	chr8:144420193:AAT:A	4.94772e-17	-1.99876	0.225995	0.000133495	-1.52843	0.248855
144420912	chr8:144420912:A:G	8.63753e-17	-3.51524e-10	-1.21558	0.000142161	-3.51524e-10	-1.21668
144421157	chr8:144421157:G:A	8.5273e-17	-3.51524e-10	-1.22842	0.000140378	-3.51524e-10	-1.2293
144421248	chr8:144421248:G:A	9.00834e-17	-3.51524e-10	-1.17354	0.000147948	-3.51524e-10	-1.17678
144421637	chr8:144421637:C:T	2.05723e-16	-3.51524e-10	-0.347749	0.000364096	-3.51524e-10	-0.276224
144421638	chr8:144421638:G:A	3.35643e-16	-3.51524e-10	0.141772	0.000567933	-3.51524e-10	0.168362
144421665	chr8:144421665:G:A	9.35362e-17	-3.51524e-10	-1.13593	0.000156157	-3.51524e-10	-1.12278
144421739	chr8:144421739:C:T	8.52247e-17	-3.51524e-10	-1.22899	0.000140544	-3.51524e-10	-1.22812
144422011	chr8:144422011:T:C	9.03292e-17	-3.51524e-10	-1.17082	0.000149808	-3.51524e-10	-1.16428
144422046	chr8:144422046:A:T	2.19769e-16	-3.51524e-10	-0.281699	0.000389678	-3.51524e-10	-0.208319
144422065	chr8:144422065:A:C	9.77004e-17	-3.51524e-10	-1.09237	0.000160965	-3.51524e-10	-1.09246
144422210	chr8:144422210:C:G	1.18917e-16	-3.51524e-10	-0.895849	0.000195605	-3.51524e-10	-0.897542
144422323	chr8:144422323:A:C	3.4727e-17	-2.12676	-2.67879e-10	6.00285e-05	-2.07882	-2.67879e-10
144422412	chr8:144422412:C:T	1.2399e-16	0.344514	-1.19859	0.000607537	1.4328	-1.19703
144422636	chr8:144422636:C:T	9.76146e-17	-3.51524e-10	-1.09325	0.000160757	-3.51524e-10	-1.09375
144422796	chr8:144422796:C:T	8.52554e-17	-3.51524e-10	-1.22863	0.000140377	-3.51524e-10	-1.22931
144423370	chr8:144423370:A:G	8.5197e-17	-3.51524e-10	-1.22931	0.000140423	-3.51524e-10	-1.22898
144423513	chr8:144423513:C:T	1.46723e-16	-3.51524e-10	-0.685728	0.000243634	-3.51524e-10	-0.677975
144423620	chr8:144423620:G:T	8.52123e-17	-3.51524e-10	-1.22913	0.000140406	-3.51524e-10	-1.22911
144424239	chr8:144424239:A:G	1.03776e-16	-3.51524e-10	-1.03204	0.00017531	-3.51524e-10	-1.00709
144424398	chr8:144424398:T:A	1.15011e-17	-2.00401	-1.22783	3.55233e-05	-1.37631	-1.22715
144425423	chr8:144425423:G:A	1.03077e-16	-1.0388	-2.67879e-10	7.34718e-05	-1.87674	-2.67879e-10
144425533	chr8:144425533:CCTGG:C	9.00687e-17	-3.51524e-10	-1.17371	0.000148566	-3.51524e-10	-1.17261
144425587	chr8:144425587:G:A	9.70864e-17	-3.51524e-10	-1.09868	0.000160206	-3.51524e-10	-1.09718
144425879	chr8:144425879:T:C	6.47851e-16	1.96343	-1.16405	0.00143016	2.25452	-1.16262
144426161	chr8:144426161:G:T	5.97395e-17	-1.58428	-2.67879e-10	6.44213e-05	-2.0082	-2.67879e-10
144426192	chr8:144426192:C:T	1.06914e-16	-3.51524e-10	-1.00226	0.00017586	-3.51524e-10	-1.00395
144426239	chr8:144426239:G:A	8.68876e-17	-3.51524e-10	-1.20966	0.000142153	-3.51524e-10	-1.21674
144426461	chr8:144426461:G:T	8.5201e-17	-3.51524e-10	-1.22927	0.000140386	-3.51524e-10	-1.22925
144426486	chr8:144426486:AGCTCCACT:A	1.18825e-16	-3.51524e-10	-0.89663	0.000195241	-3.51524e-10	-0.899405
144426558	chr8:144426558:AGTCACCTGCACAACAGTG:A	4.75983e-17	-1.81148	-2.67879e-10	5.95039e-05	-2.0876	-2.67879e-10
144426565	chr8:144426565:T:C	2.12213e-16	-3.51524e-10	-0.316687	0.000345229	-3.51524e-10	-0.329434
144426776	chr8:144426776:AG:A	1.17239e-16	-3.51524e-10	-0.910063	0.000192653	-3.51524e-10	-0.91275
144427025	chr8:144427025:G:GGT	2.21008e-16	-0.27608	-2.67879e-10	0.000636904	0.282977	-2.67879e-10
144427623	chr8:144427623:G:A	1.11807e-16	0.21843	-1.17593	0.000637453	1.44676	-1.16292
144427634	chr8:144427634:G:A	8.71402e-17	-3.51524e-10	-1.20676	0.000143559	-3.51524e-10	-1.2069
```
