## Supplementary material for "Characterization of shared and ancestry-specific signals driving complex traits using multi-ancestry fine-mapping": s1.afreq

```
#CHROM	ID	REF	ALT	ALT_FREQS	OBS_CT
8	rs6558343	T	C	0.486083	1006
8	rs3829013	T	C	0.527833	1006
8	rs3829014	G	A	0.451292	1006
8	rs13264958	G	A	0.131213	1006
8	rs66944623	G	C	0.311133	1006
8	rs7386691	G	T	0.483101	1006
8	rs28529670	A	G	0.483101	1006
8	rs57823135	G	A	0.311133	1006
8	rs6558344	C	T	0.305169	1006
8	rs13282135	A	T	0.483101	1006
8	rs2272633	G	C	0.860835	1006
8	rs7460159	A	G	0.483101	1006
8	rs4493919	G	A	0.483101	1006
8	rs4545118	C	A	0.483101	1006
8	rs77248558	G	A	0.0606362	1006
8	rs6558345	G	C	0.484095	1006
8	rs13251204	G	A	0.0656064	1006
8	rs60180356	C	A	0.310139	1006
8	rs111403811	C	T	0.305169	1006
8	rs4330705	C	A	0.483101	1006
8	rs11774206	T	C	0.796223	1006
8	rs11136281	C	G	0.484095	1006
8	rs4503113	G	C	0.304175	1006
8	rs4332150	T	C	0.859841	1006
8	rs11136282	T	C	0.485089	1006
8	rs6651419	G	A	0.484095	1006
8	rs3889655	G	A	0.309145	1006
8	rs6651422	A	G	0.484095	1006
8	rs10101286	T	C	0.484095	1006
8	rs755097	T	C	0.535785	1006
8	rs7388474	A	G	0.484095	1006
8	rs7387952	C	T	0.484095	1006
8	rs2235115	C	G	0.468191	1006
8	rs7386259	A	G	0.860835	1006
8	rs3750217	C	A	0.489066	1006
8	rs113892672	C	T	0.0656064	1006
8	rs7387702	G	A	0.484095	1006
8	rs7386378	C	T	0.483101	1006
8	rs71518788	G	A	0.0109344	1006
8	rs4389955	G	A	0.457256	1006
8	rs7015233	G	A	0.311133	1006
8	rs6558346	C	T	0.860835	1006
8	rs7386086	G	A	0.45825	1006
8	rs7387720	A	G	0.45825	1006
8	rs7839193	T	C	0.859841	1006
8	rs10105037	G	A	0.45825	1006
8	rs13263083	G	C	0.0904573	1006
8	rs28617552	G	A	0.45825	1006
8	rs28497635	T	C	0.45825	1006
8	rs141113184	G	A	0.0198807	1006
8	rs34815225	C	T	0.0904573	1006
8	rs111398158	C	T	0.0387674	1006
8	rs28751962	G	A	0.45825	1006
8	rs28695627	A	G	0.459245	1006
8	rs28406421	T	C	0.459245	1006
8	rs7386943	G	A	0.459245	1006
8	rs7844641	A	G	0.310139	1006
8	rs2011126	G	A	0.459245	1006
8	rs11776460	C	G	0.459245	1006
8	rs7829405	G	A	0.310139	1006
8	rs878238	T	C	0.860835	1006
8	rs7386885	T	C	0.460239	1006
8	rs4416835	T	C	0.863817	1006
8	rs13282881	G	A	0.460239	1006
8	rs13263129	T	G	0.460239	1006
8	rs1122242	C	T	0.459245	1006
8	rs9644250	G	T	0.351889	1006
8	rs9644251	T	A	0.350895	1006
8	rs4392912	A	G	0.459245	1006
8	rs4524810	C	T	0.459245	1006
8	rs4604451	G	A	0.459245	1006
8	rs7387474	C	G	0.460239	1006
8	rs11785305	G	A	0.0984095	1006
8	rs7387487	C	G	0.459245	1006
8	rs13275443	T	C	0.459245	1006
8	rs13260260	G	A	0.456262	1006
8	rs13260269	G	C	0.45825	1006
8	rs28549024	T	C	0.460239	1006
8	rs11136284	A	G	0.861829	1006
8	rs62524710	T	A	0.459245	1006
8	rs11774295	G	A	0.459245	1006
8	rs35739827	G	A	0.0914513	1006
8	rs6986327	A	G	0.553678	1006
8	rs11136285	G	A	0.549702	1006
8	rs7386475	A	G	0.55169	1006
8	rs10088567	G	A	0.459245	1006
8	rs10105378	A	G	0.550696	1006
8	rs2293925	G	A	0.459245	1006
8	rs13256542	C	T	0.549702	1006
8	rs6997070	A	G	0.863817	1006
8	rs141514788	C	T	0.0178926	1006
8	rs7002111	T	C	0.863817	1006
8	rs7002559	T	C	0.861829	1006
8	rs10088412	A	C	0.549702	1006
8	rs6558347	G	T	0.310139	1006
8	rs12156025	A	T	0.464215	1006
8	rs66613637	T	A	0.0904573	1006
8	rs34589890	T	C	0.0904573	1006
8	rs9801717	C	T	0.549702	1006
8	rs143279873	C	T	0.0109344	1006
8	rs9801820	A	G	0.549702	1006
8	rs11783217	A	C	0.550696	1006
8	rs140792539	C	T	0.0129225	1006
8	rs10099996	T	C	0.549702	1006
8	rs58116767	C	T	0.311133	1006
8	rs34719060	C	T	0.0904573	1006
8	rs62524727	G	A	0.0447316	1006
8	rs13275666	A	G	0.549702	1006
8	rs13274388	T	C	0.459245	1006
8	rs28459442	G	T	0.311133	1006
8	rs13274702	T	C	0.459245	1006
8	rs57383258	A	G	0.0904573	1006
8	rs13265898	A	G	0.460239	1006
8	rs7459839	C	T	0.548708	1006
8	rs13259858	G	A	0.548708	1006
8	rs112796609	G	A	0.306163	1006
8	rs13260981	G	A	0.460239	1006
8	rs13260989	G	A	0.460239	1006
8	rs28437861	C	T	0.0904573	1006
8	rs7815223	C	T	0.311133	1006
8	rs28432960	A	G	0.0904573	1006
8	rs13275896	A	G	0.56163	1006
8	rs2293928	G	C	0.459245	1006
8	rs2293927	T	C	0.549702	1006
8	rs2293926	C	T	0.459245	1006
8	rs148195350	G	A	0.0208748	1006
8	rs7824152	C	T	0.0904573	1006
8	rs12676285	G	T	0.459245	1006
8	rs7845253	G	A	0.549702	1006
8	rs2272638	G	A	0.550696	1006
8	rs4551374	A	G	0.967197	1006
8	rs2272637	A	C	0.549702	1006
8	rs2272636	G	T	0.549702	1006
8	rs11780593	C	T	0.239563	1006
8	rs2272635	C	T	0.310139	1006
8	rs2272634	C	T	0.459245	1006
8	rs57623971	C	T	0.0904573	1006
8	rs7388488	T	C	0.861829	1006
8	rs72701713	G	A	0.0218688	1006
8	rs724037	T	G	0.549702	1006
8	rs2012294	G	C	0.549702	1006
8	rs190828250	G	C	0.0109344	1006
8	rs62524728	A	G	0.861829	1006
8	rs11784916	T	C	0.549702	1006
8	rs111974971	C	T	0.0904573	1006
8	rs7387093	G	A	0.549702	1006
8	rs72701716	G	A	0.306163	1006
8	rs72701718	G	A	0.0477137	1006
8	rs1078329	A	G	0.549702	1006
8	rs118030566	C	T	0.0109344	1006
8	rs12680237	C	T	0.44831	1006
8	rs61631623	G	A	0.0904573	1006
8	rs11544482	G	C	0.310139	1006
8	rs12681973	C	T	0.310139	1006
8	rs67074137	C	A	0.0934394	1006
8	rs3812435	G	A	0.0904573	1006
8	rs3829018	G	A	0.0904573	1006
8	rs11544484	C	T	0.312127	1006
8	rs12680498	G	A	0.455268	1006
8	rs13250865	T	C	0.0904573	1006
8	rs57772271	G	A	0.310139	1006
8	rs7386111	T	C	0.863817	1006
8	rs79138102	T	C	0.0218688	1006
8	rs56021206	A	G	0.240557	1006
8	rs34617726	C	T	0.105368	1006
8	rs3829019	G	A	0.304175	1006
8	rs3829020	G	A	0.0904573	1006
8	rs6558348	T	C	0.76839	1006
8	rs6558349	C	T	0.767396	1006
8	rs138532889	G	A	0.0119284	1006
8	rs74356698	C	T	0.240557	1006
8	rs10283197	C	T	0.466203	1006
8	rs192946539	G	A	0.0109344	1006
8	rs2450771	A	G	0.772366	1006
8	rs35643226	A	C	0.468191	1006
8	rs2467895	A	G	0.77336	1006
8	rs3812436	T	C	0.568588	1006
8	rs2467894	C	A	0.510934	1006
8	rs2467893	G	T	0.027833	1006
8	rs2956267	G	A	0.0695825	1006
8	rs112561432	G	A	0.0139165	1006
8	rs56713113	A	T	0.0805169	1006
8	rs117790855	G	A	0.0805169	1006
8	rs2450772	G	A	0.110338	1006
8	rs4874143	G	A	0.776342	1006
8	rs34012614	G	A	0.0526839	1006
8	rs13277428	A	G	0.0785288	1006
8	rs13264140	C	T	0.0785288	1006
8	rs34268352	C	T	0.0785288	1006
8	rs146751452	C	T	0.0367793	1006
8	rs140421270	G	A	0.0109344	1006
8	rs13275401	C	G	0.0785288	1006
8	rs150931907	C	T	0.0208748	1006
8	rs77183228	G	A	0.230616	1006
8	rs2450775	A	C	0.083499	1006
8	rs2956274	A	G	0.860835	1006
8	rs2450776	T	C	0.083499	1006
8	rs2450777	A	T	0.860835	1006
8	rs3812438	G	C	0.0785288	1006
8	rs13251309	C	T	0.0785288	1006
8	rs34132558	C	G	0.0785288	1006
8	rs2467944	T	C	0.083499	1006
8	rs2467943	T	C	0.082505	1006
8	rs28581182	T	C	0.0139165	1006
8	rs145132780	G	A	0.0367793	1006
8	rs2087219	C	T	0.0785288	1006
8	rs2101433	C	G	0.0785288	1006
8	rs2450778	A	G	0.083499	1006
8	rs10866910	C	T	0.763419	1006
8	rs7002579	G	A	0.763419	1006
8	rs34858080	C	A	0.0785288	1006
8	rs55924479	G	A	0.0407555	1006
8	rs13264600	C	G	0.0526839	1006
8	rs13272654	G	C	0.0785288	1006
8	rs113756383	C	T	0.0139165	1006
8	rs2980260	T	C	0.082505	1006
8	rs7817165	A	G	0.786282	1006
8	rs7837655	C	A	0.816103	1006
8	rs140622943	G	A	0.00994036	1006
8	rs2450782	A	G	0.861829	1006
8	rs117390404	A	C	0.0457256	1006
8	rs2467939	C	G	0.859841	1006
8	rs113575292	G	A	0.0387674	1006
8	rs28722081	C	T	0.0168986	1006
8	rs72701741	C	T	0.303181	1006
8	rs72701743	G	A	0.0765408	1006
8	rs75051907	G	A	0.0785288	1006
8	rs2467933	C	G	0.083499	1006
8	rs2450745	C	A	0.082505	1006
8	rs13279590	G	A	0.0785288	1006
8	rs62523662	C	T	0.116302	1006
8	rs144428668	T	C	0.0188867	1006
8	rs111279127	A	T	0.230616	1006
8	rs71520507	C	T	0.0805169	1006
8	rs13281276	T	A	0.0785288	1006
8	rs11990632	G	A	0.0785288	1006
8	rs2931709	A	G	0.083499	1006
8	rs35168352	C	T	0.0785288	1006
8	rs2450749	T	C	0.849901	1006
8	rs4875067	G	T	0.765408	1006
8	rs2450756	T	C	0.862823	1006
8	rs4875046	C	T	0.765408	1006
8	rs1017942	A	G	0.765408	1006
8	rs1017943	T	C	0.083499	1006
8	rs4345574	T	C	0.862823	1006
8	rs55949834	T	C	0.0367793	1006
8	rs2931710	A	G	0.862823	1006
8	rs35909684	C	A	0.0775348	1006
8	rs12676064	T	G	0.869781	1006
8	rs13250507	T	G	0.0487078	1006
8	rs2977353	G	A	0.982107	1006
8	rs60713252	G	T	0.0785288	1006
8	rs72701750	C	G	0.0109344	1006
8	rs2467936	G	A	0.0924453	1006
8	rs71520508	G	C	0.0874751	1006
8	rs34930787	G	T	0.0864811	1006
8	rs2467938	A	G	0.868787	1006
8	rs113881883	A	T	0.0139165	1006
8	rs2450762	A	G	0.0914513	1006
8	rs118078340	G	A	0.0228628	1006
8	rs71520509	C	T	0.0854871	1006
8	rs71520510	G	A	0.0854871	1006
8	rs114153166	G	C	0.0904573	1006
8	rs2450763	G	A	0.0516899	1006
8	rs2467950	A	G	0.853877	1006
8	rs2450764	A	C	0.853877	1006
8	rs4874104	G	A	0.763419	1006
8	rs139794588	C	G	0.0328032	1006
8	rs62524011	C	A	0.0994036	1006
8	rs13268561	A	T	0.115308	1006
8	rs2450765	A	G	0.867793	1006
8	rs71520512	G	A	0.0854871	1006
8	rs71520513	G	A	0.0854871	1006
8	rs35263574	A	G	0.0874751	1006
8	rs71520514	G	A	0.0854871	1006
8	rs34259211	G	T	0.0854871	1006
8	rs2450770	A	G	0.0874751	1006
8	rs4874105	A	G	0.763419	1006
8	rs35052796	T	C	0.0904573	1006
8	rs72703712	G	A	0.310139	1006
8	rs34876718	C	A	0.0854871	1006
8	rs10105417	C	G	0.909543	1006
8	rs3812439	C	T	0.146123	1006
8	rs36134466	A	G	0.0109344	1006
8	rs111063683	G	A	0.0168986	1006
8	rs112864544	C	A	0.136183	1006
8	rs79095151	C	T	0.0854871	1006
8	rs901760	C	T	0.749503	1006
8	rs117605463	C	A	0.0119284	1006
8	rs144558056	C	A	0.0328032	1006
8	rs71520515	C	T	0.0854871	1006
8	rs566368414	C	T	0.0139165	1006
8	rs62524012	A	G	0.164016	1006
8	rs3812440	A	G	0.817097	1006
8	rs10093558	C	T	0.0129225	1006
8	rs13275994	C	T	0.910537	1006
8	rs7015558	C	T	0.147117	1006
8	rs6982270	C	G	0.909543	1006
8	rs2272755	G	A	0.147117	1006
8	rs139521834	T	A	0.0238569	1006
8	rs3814772	C	A	0.0864811	1006
8	rs3814770	G	C	0.909543	1006
8	rs3814769	G	A	0.909543	1006
8	rs111379476	G	A	0.0775348	1006
8	rs11785598	C	T	0.0357853	1006
8	rs3195664	G	C	0.147117	1006
8	rs1055181	C	T	0.147117	1006
8	rs72703721	C	T	0.297217	1006
8	rs116803273	G	A	0.0457256	1006
8	rs140727728	C	G	0.0178926	1006
8	rs73365860	C	T	0.0864811	1006
8	rs4874106	G	T	0.748509	1006
8	rs34008428	C	G	0.0874751	1006
8	rs10106828	A	G	0.0168986	1006
8	rs10106831	A	G	0.0168986	1006
8	rs116849841	G	A	0.0129225	1006
8	rs744359	T	C	0.135189	1006
8	rs118149189	G	A	0.0168986	1006
8	rs74748751	G	T	0.0974155	1006
8	rs148956171	G	A	0.0308151	1006
8	rs138822381	C	T	0.0228628	1006
8	rs10086661	A	G	0.0248509	1006
8	rs62524013	T	G	0.0984095	1006
8	rs745619	G	T	0.898608	1006
8	rs6997726	C	T	0.403579	1006
8	rs12676774	G	A	0.157058	1006
8	rs4874107	T	C	0.898608	1006
8	rs62524014	C	T	0.170974	1006
8	rs12547089	C	T	0.885686	1006
8	rs34154183	T	C	0.873757	1006
8	rs71520517	G	A	0.12326	1006
8	rs117886972	C	T	0.0139165	1006
8	rs1809615	G	A	0.100398	1006
8	rs112407563	C	A	0.0805169	1006
8	rs111206431	C	T	0.0149105	1006
8	rs111163533	C	T	0.0805169	1006
8	rs111163534	C	T	0.0805169	1006
8	rs111206432	C	T	0.0994036	1006
8	rs6981894	C	T	0.0149105	1006
8	rs117693251	C	T	0.152087	1006
8	rs111813285	G	A	0.0159046	1006
8	rs4874108	C	T	0.0994036	1006
8	rs901764	G	A	0.897614	1006
8	rs2004949	A	T	0.801193	1006
8	rs4873791	C	T	0.0994036	1006
8	rs901766	T	C	0.818091	1006
8	rs1078521	G	A	0.668986	1006
8	rs10113635	A	G	0.897614	1006
8	rs36086994	G	A	0.0805169	1006
8	rs901768	A	C	0.817097	1006
8	rs71520519	G	A	0.0805169	1006
8	rs901770	T	C	0.916501	1006
8	rs881699	A	G	0.0994036	1006
8	rs74394739	G	A	0.0805169	1006
8	rs7813939	A	G	0.817097	1006
8	rs7814079	A	C	0.89662	1006
8	rs142467570	C	T	0.0149105	1006
8	rs4874110	C	T	0.667992	1006
8	rs7845767	C	T	0.0159046	1006
8	rs7018372	C	G	0.862823	1006
8	rs79141651	G	A	0.0218688	1006
8	rs118172285	G	A	0.0308151	1006
8	rs13262591	G	A	0.347913	1006
8	rs7008609	G	T	0.908549	1006
8	rs116941157	G	A	0.0119284	1006
8	rs7832564	T	C	0.0914513	1006
8	rs73717547	A	C	0.0904573	1006
8	rs73717549	G	A	0.0904573	1006
8	rs4873792	C	T	0.441352	1006
8	rs12675897	T	C	0.534791	1006
8	rs12681225	G	T	0.44334	1006
8	rs35751832	G	A	0.0904573	1006
8	rs62524034	G	A	0.166004	1006
8	rs34650305	T	C	0.0914513	1006
8	rs34276152	C	G	0.0924453	1006
8	rs4336628	C	T	0.366799	1006
8	rs34796425	T	C	0.0914513	1006
8	rs78110088	C	T	0.0646123	1006
8	rs11775134	C	T	0.121272	1006
8	rs879740	C	T	0.0894632	1006
8	rs10111533	G	A	0.569583	1006
8	rs185929003	C	T	0.00994036	1006
8	rs35626439	A	G	0.467197	1006
8	rs118080004	C	T	0.0159046	1006
8	rs73717550	C	T	0.083499	1006
8	rs34119466	T	C	0.487078	1006
8	rs73717551	A	G	0.083499	1006
8	rs4874111	C	T	0.423459	1006
8	rs151162565	T	A	0.0308151	1006
8	rs10099538	C	T	0.083499	1006
8	rs57557330	A	T	0.485089	1006
8	rs34745666	G	A	0.403579	1006
8	rs62524130	C	T	0.403579	1006
8	rs28501553	A	G	0.084493	1006
8	rs901759	C	T	0.423459	1006
8	rs11136289	A	G	0.487078	1006
8	rs72703732	G	A	0.0427435	1006
8	rs187530824	C	G	0.0149105	1006
8	rs13267017	C	A	0.486083	1006
8	rs111900927	C	T	0.0874751	1006
8	rs12335313	G	A	0.083499	1006
8	rs11776876	C	T	0.429423	1006
8	rs9886592	T	G	0.488072	1006
8	rs13251580	C	T	0.181909	1006
8	rs13274480	T	C	0.575547	1006
8	rs57681929	T	C	0.0894632	1006
8	rs117063685	C	G	0.026839	1006
8	rs74569082	G	A	0.083499	1006
8	rs141337105	G	T	0.0228628	1006
8	rs73717554	G	A	0.083499	1006
8	rs875859	T	G	0.5	1006
8	rs35323180	G	T	0.413519	1006
8	rs36037988	A	G	0.15507	1006
8	rs73717555	G	C	0.083499	1006
8	rs9650461	A	C	0.416501	1006
8	rs9650462	A	G	0.416501	1006
8	rs9650463	C	T	0.416501	1006
8	rs35781109	G	A	0.416501	1006
8	rs4875043	A	C	0.233598	1006
8	rs62521864	G	A	0.417495	1006
8	rs34007749	C	A	0.417495	1006
8	rs35721681	A	G	0.415507	1006
8	rs73717558	T	C	0.083499	1006
8	rs13273107	T	G	0.501988	1006
8	rs57320778	T	C	0.084493	1006
8	rs34473470	G	A	0.0864811	1006
8	rs6993887	A	G	0.501988	1006
8	rs13272805	A	G	0.502982	1006
8	rs35264981	T	C	0.0864811	1006
8	rs147141032	C	G	0.0159046	1006
8	rs62521866	G	A	0.182903	1006
8	rs11778587	C	T	0.0447316	1006
8	rs62521868	G	A	0.5666	1006
8	rs72703742	C	T	0.171968	1006
8	rs11782698	T	C	0.210736	1006
8	rs4874112	C	T	0.0208748	1006
8	rs4874113	T	C	0.539761	1006
8	rs78809179	G	A	0.0208748	1006
8	rs7015344	T	C	0.537773	1006
8	rs72703745	T	A	0.208748	1006
8	rs4333616	G	C	0.254473	1006
8	rs12546431	C	T	0.282306	1006
8	rs79049793	A	G	0.0208748	1006
8	rs56222824	G	A	0.232604	1006
8	rs12547045	C	G	0.529821	1006
8	rs62521870	A	G	0.235586	1006
8	rs12545195	G	A	0.535785	1006
8	rs72703751	G	A	0.208748	1006
8	rs12545240	G	A	0.505964	1006
8	rs13265269	C	T	0.262425	1006
8	rs12716573	A	G	0.72167	1006
8	rs56743114	T	A	0.2167	1006
8	rs111265027	C	T	0.0218688	1006
8	rs116900648	G	A	0.0228628	1006
8	rs13281883	G	A	0.285288	1006
8	rs13282182	G	T	0.258449	1006
8	rs7833311	G	A	0.233598	1006
8	rs7812379	C	T	0.478131	1006
8	rs7833564	G	A	0.478131	1006
8	rs116843920	C	G	0.0168986	1006
8	rs7819729	A	G	0.240557	1006
8	rs10089299	G	C	0.315109	1006
8	rs150669949	G	A	0.0188867	1006
8	rs77799659	T	G	0.15507	1006
8	rs78741802	A	G	0.162028	1006
8	rs112197016	G	A	0.161034	1006
8	rs72703757	G	C	0.22167	1006
8	rs115038157	G	A	0.161034	1006
8	rs13267937	G	C	0.760437	1006
8	rs66470449	G	C	0.332008	1006
8	rs7014671	A	T	0.451292	1006
8	rs35123647	G	A	0.286282	1006
8	rs4873793	C	T	0.405567	1006
8	rs56276803	G	A	0.0805169	1006
8	rs11783095	C	T	0.404573	1006
8	rs185088599	G	T	0.0308151	1006
8	rs79091800	G	A	0.0208748	1006
8	rs13258820	A	G	0.0606362	1006
8	rs117306706	G	A	0.026839	1006
8	rs10448086	C	T	0.161034	1006
8	rs56344153	C	T	0.243539	1006
8	rs55981035	T	C	0.243539	1006
8	rs2280930	G	A	0.242545	1006
8	rs2280929	G	C	0.287276	1006
8	rs142745642	C	A	0.0218688	1006
8	rs191860674	T	G	0.0139165	1006
8	rs4874114	G	A	0.242545	1006
8	rs4874115	A	T	0.243539	1006
8	rs62521874	C	A	0.0805169	1006
8	rs142135070	A	G	0.0178926	1006
8	rs114471912	G	C	0.182903	1006
8	rs35541709	G	A	0.0119284	1006
8	rs11774314	C	T	0.16004	1006
8	rs1994448	A	G	0.402584	1006
8	rs57665510	C	T	0.403579	1006
8	rs60099982	G	C	0.403579	1006
8	rs12676067	A	G	0.403579	1006
8	rs4874116	A	C	0.402584	1006
8	rs4874117	G	C	0.402584	1006
8	rs55994096	G	T	0.402584	1006
8	rs4874118	C	T	0.402584	1006
8	rs146365319	C	T	0.0168986	1006
8	rs1076074	G	A	0.0357853	1006
8	rs60804328	C	G	0.400596	1006
8	rs59529665	G	A	0.399602	1006
8	rs80142837	C	T	0.149105	1006
8	rs12677645	T	C	0.408549	1006
8	rs12674728	G	C	0.385686	1006
8	rs12676325	C	A	0.384692	1006
8	rs4874120	T	A	0.173956	1006
8	rs4874121	C	G	0.313121	1006
8	rs67557491	C	A	0.206759	1006
8	rs28754324	A	C	0.0129225	1006
8	rs144615355	G	A	0.0228628	1006
8	rs1532037	C	T	0.567594	1006
8	rs1077657	T	G	0.650099	1006
8	rs138554198	G	A	0.0308151	1006
8	rs901772	C	T	0.628231	1006
8	rs11136294	C	T	0.0964215	1006
8	rs6994534	C	T	0.403579	1006
8	rs4490854	G	A	0.899602	1006
8	rs11136295	C	T	0.2167	1006
8	rs72691410	C	T	0.195825	1006
8	rs4874122	A	G	0.632207	1006
8	rs11776073	T	A	0.0974155	1006
8	rs11773918	C	T	0.632207	1006
8	rs11776099	T	C	0.632207	1006
8	rs11775278	A	G	0.633201	1006
8	rs11784978	G	C	0.635189	1006
8	rs11773959	C	T	0.635189	1006
8	rs34232350	T	C	0.242545	1006
8	rs56106036	C	T	0.220676	1006
8	rs28525624	C	T	0.229622	1006
8	rs35736975	C	T	0.242545	1006
8	rs2294117	G	A	0.246521	1006
8	rs13267988	C	T	0.0974155	1006
8	rs13255491	T	C	0.0974155	1006
8	rs117239159	G	A	0.0168986	1006
8	rs2272754	G	T	0.146123	1006
8	rs2272753	A	T	0.146123	1006
8	rs36083358	G	A	0.0417495	1006
8	rs2294116	A	T	0.631213	1006
8	rs2294115	G	A	0.630219	1006
8	rs2294114	G	A	0.630219	1006
8	rs2294112	G	C	0.631213	1006
8	rs2294111	C	T	0.368787	1006
8	rs13272031	C	G	0.632207	1006
8	rs117833489	G	A	0.0178926	1006
8	rs10089146	C	T	0.292247	1006
8	rs10464952	C	T	0.368787	1006
8	rs11777600	C	T	0.368787	1006
8	rs140782569	A	C	0.00894632	1006
8	rs57799549	T	C	0.244533	1006
8	rs901758	G	A	0.384692	1006
8	rs901757	A	C	0.385686	1006
8	rs11776571	G	A	0.369781	1006
8	rs112860645	G	A	0.0139165	1006
8	rs74471282	G	A	0.0258449	1006
8	rs77027527	C	A	0.0298211	1006
8	rs12543096	G	A	0.220676	1006
8	rs7835012	A	G	0.631213	1006
8	rs13267385	T	C	0.38668	1006
8	rs13280062	C	T	0.385686	1006
8	rs59795540	C	A	0.0974155	1006
8	rs13252596	G	A	0.630219	1006
8	rs4874123	C	T	0.630219	1006
8	rs112631898	T	A	0.144135	1006
8	rs4874125	A	G	0.628231	1006
8	rs4874126	G	A	0.628231	1006
8	rs4874127	C	T	0.628231	1006
8	rs4874128	T	G	0.628231	1006
8	rs4874129	T	G	0.628231	1006
8	rs118102305	G	A	0.0228628	1006
8	rs7828812	G	C	0.628231	1006
8	rs1532039	A	G	0.371769	1006
8	rs147732557	G	A	0.083499	1006
8	rs72691427	G	A	0.0904573	1006
8	rs77211695	G	A	0.147117	1006
8	rs150281165	C	T	0.0198807	1006
8	rs72691428	G	A	0.0894632	1006
8	rs74528256	C	T	0.145129	1006
8	rs28668626	C	T	0.382704	1006
8	rs28540888	C	A	0.379722	1006
8	rs10100594	C	T	0.628231	1006
8	rs11785686	A	G	0.630219	1006
8	rs7009039	G	A	0.629225	1006
8	rs4874130	G	A	0.630219	1006
8	rs4874131	A	G	0.630219	1006
8	rs4874132	T	A	0.293241	1006
8	rs71520522	G	A	0.241551	1006
8	rs35241038	C	T	0.0974155	1006
8	rs530881	G	A	0.628231	1006
8	rs143382159	C	T	0.0119284	1006
8	rs13261258	A	T	0.0974155	1006
8	rs72691434	G	A	0.0656064	1006
8	rs13262652	G	C	0.055666	1006
8	rs113025548	C	T	0.0506958	1006
8	rs13265464	C	G	0.0974155	1006
8	rs4874134	C	T	0.0944334	1006
8	rs4874136	G	C	0.385686	1006
8	rs34791886	A	G	0.463221	1006
8	rs35310129	C	T	0.0964215	1006
8	rs113383821	T	C	0.0119284	1006
8	rs4874137	G	A	0.382704	1006
8	rs57560188	G	A	0.0954274	1006
8	rs12675867	T	C	0.372763	1006
8	rs13259078	G	A	0.286282	1006
8	rs418865	T	A	0.61829	1006
8	rs4874138	C	T	0.354871	1006
8	rs141179846	G	A	0.00795229	1006
8	rs10108410	G	A	0.402584	1006
8	rs10111294	G	A	0.402584	1006
8	rs10111556	G	A	0.289264	1006
8	rs4873794	C	T	0.357853	1006
8	rs147141058	G	A	0.0477137	1006
8	rs11985039	G	A	0.372763	1006
8	rs117239240	C	G	0.0208748	1006
8	rs140181481	C	T	0.0149105	1006
8	rs369051	A	G	0.777336	1006
8	rs923326	C	G	0.374751	1006
8	rs11786665	G	A	0.0775348	1006
8	rs117920443	T	A	0.00894632	1006
8	rs2294118	G	T	0.340954	1006
8	rs61386175	C	T	0.161034	1006
8	rs4873795	A	T	0.11829	1006
8	rs150313979	C	T	0.0188867	1006
8	rs28549005	C	T	0.224652	1006
8	rs76578854	G	A	0.0954274	1006
8	rs118092529	G	A	0.0178926	1006
8	rs374534	C	G	0.28827	1006
8	rs35110652	C	T	0.0397614	1006
8	rs11136296	C	T	0.284294	1006
8	rs2956378	T	C	0.528827	1006
8	rs180737806	C	T	0.0218688	1006
8	rs59809057	G	A	0.218688	1006
8	rs28557071	G	A	0.00894632	1006
8	rs117879931	C	T	0.0159046	1006
8	rs2004100	C	T	0.248509	1006
8	rs2004099	G	T	0.619284	1006
8	rs2005246	G	A	0.0397614	1006
8	rs13253331	G	A	0.173956	1006
8	rs403939	T	C	0.693837	1006
8	rs364417	G	A	0.0178926	1006
8	rs75394007	C	T	0.112326	1006
8	rs12544706	G	C	0.242545	1006
8	rs34668069	C	T	0.193837	1006
8	rs61251648	G	A	0.359841	1006
8	rs12547588	A	G	0.265408	1006
8	rs11136297	G	A	0.284294	1006
8	rs62521920	A	G	0.210736	1006
8	rs71520524	G	A	0.0417495	1006
8	rs35609832	C	G	0.0387674	1006
8	rs11986221	G	A	0.27833	1006
8	rs4873796	C	G	0.2167	1006
8	rs78472917	C	G	0.102386	1006
8	rs116692788	C	T	0.134195	1006
8	rs11780582	A	G	0.243539	1006
8	rs372513	T	G	0.790258	1006
8	rs35457004	C	G	0.39165	1006
8	rs13257849	T	C	0.688867	1006
8	rs117645175	G	A	0.0159046	1006
8	rs730051	T	C	0.0467197	1006
8	rs412488	C	T	0.698807	1006
8	rs112468018	A	T	0.026839	1006
8	rs60861229	G	A	0.16998	1006
8	rs55747119	G	A	0.0457256	1006
8	rs405035	G	C	0.32505	1006
8	rs118076041	G	A	0.0168986	1006
8	rs1487888	C	T	0.154076	1006
8	rs11782442	C	T	0.151093	1006
8	rs402011	T	C	0.715706	1006
8	rs60625971	C	T	0.173956	1006
8	rs76551337	A	G	0.173956	1006
8	rs62521922	G	A	0.151093	1006
8	rs12678438	G	A	0.15507	1006
8	rs6988822	A	T	0.173956	1006
8	rs61206940	C	T	0.190855	1006
8	rs391615	A	G	0.498012	1006
8	rs79792035	G	C	0.190855	1006
8	rs380904	A	G	0.73161	1006
8	rs11785340	C	T	0.0705765	1006
8	rs146022756	C	T	0.00795229	1006
8	rs11786237	C	T	0.151093	1006
8	rs2294119	C	T	0.154076	1006
8	rs12542047	G	A	0.233598	1006
8	rs11778113	C	A	0.150099	1006
8	rs79579992	G	A	0.150099	1006
8	rs111679420	G	A	0.191849	1006
8	rs4874139	T	C	0.230616	1006
8	rs4873797	T	C	0.194831	1006
8	rs7013633	T	C	0.194831	1006
8	rs58587385	A	C	0.150099	1006
8	rs10104402	G	A	0.194831	1006
8	rs383439	C	G	0.34493	1006
8	rs4874140	C	G	0.194831	1006
8	rs7007286	C	T	0.0198807	1006
8	rs392131	T	C	0.255467	1006
8	rs59672514	C	T	0.0894632	1006
8	rs4873798	T	C	0.729622	1006
8	rs11779488	G	A	0.256461	1006
8	rs13258375	T	C	0.234592	1006
8	rs57658017	C	T	0.150099	1006
8	rs448340	A	G	0.397614	1006
8	rs388357	A	C	0.689861	1006
8	rs7841755	C	T	0.185885	1006
8	rs1532038	G	A	0.0695825	1006
8	rs4873799	A	G	0.232604	1006
8	rs409529	T	C	0.234592	1006
8	rs117169455	G	A	0.027833	1006
8	rs410822	A	C	0.728628	1006
8	rs116886343	G	A	0.0129225	1006
8	rs410836	A	G	0.732604	1006
8	rs372099	G	C	0.150099	1006
8	rs12678078	G	A	0.153082	1006
8	rs378184	A	G	0.5	1006
8	rs113284351	G	A	0.0119284	1006
8	rs62521928	G	A	0.0477137	1006
8	rs744781	G	C	0.501988	1006
8	rs744780	C	G	0.152087	1006
8	rs440379	C	G	0.5	1006
8	rs4874141	G	A	0.500994	1006
8	rs4873801	A	G	0.5	1006
8	rs9886386	A	T	0.5	1006
8	rs9314409	T	C	0.5	1006
8	rs896945	A	G	0.501988	1006
8	rs10102644	T	C	0.153082	1006
8	rs11786779	G	C	0.148111	1006
8	rs2980269	T	C	0.500994	1006
8	rs190987773	C	T	0.0258449	1006
8	rs13265427	T	C	0.227634	1006
8	rs143035739	C	T	0.0198807	1006
8	rs118013367	C	T	0.0139165	1006
8	rs139312283	C	T	0.0149105	1006
8	rs2980274	A	G	0.500994	1006
8	rs11774714	C	T	0.12326	1006
8	rs117707603	G	A	0.0198807	1006
8	rs11776480	C	T	0.150099	1006
8	rs12542952	C	T	0.22664	1006
8	rs968557	T	C	0.502982	1006
8	rs13249589	C	T	0.22664	1006
8	rs148520947	G	A	0.0188867	1006
8	rs7824592	A	G	0.500994	1006
8	rs1869441	G	C	0.500994	1006
8	rs117126994	G	A	0.027833	1006
8	rs12543128	G	A	0.72664	1006
8	rs12545647	C	T	0.22664	1006
8	rs117974186	G	A	0.153082	1006
8	rs28569868	G	A	0.348907	1006
8	rs11783695	T	G	0.151093	1006
8	rs7846152	C	T	0.348907	1006
8	rs13254347	G	C	0.228628	1006
8	rs10099676	C	T	0.349901	1006
8	rs10103957	C	T	0.152087	1006
8	rs7841795	G	A	0.084493	1006
8	rs7464822	G	A	0.227634	1006
8	rs117920286	C	T	0.027833	1006
8	rs72691462	A	G	0.0357853	1006
8	rs111397184	C	T	0.0119284	1006
8	rs11777351	G	A	0.150099	1006
8	rs7826922	C	T	0.351889	1006
8	rs11777483	G	A	0.150099	1006
8	rs1563152	A	G	0.502982	1006
8	rs76419451	C	G	0.15507	1006
8	rs7842979	T	G	0.730616	1006
8	rs2060968	G	C	0.197813	1006
8	rs2060965	C	G	0.151093	1006
8	rs192047695	A	C	0.0119284	1006
8	rs59330917	T	C	0.151093	1006
8	rs7837369	G	T	0.22664	1006
8	rs12681624	C	G	0.15507	1006
8	rs28539132	G	C	0.502982	1006
8	rs7834306	C	G	0.502982	1006
8	rs113959366	C	T	0.15507	1006
8	rs57454270	G	A	0.151093	1006
8	rs4874144	G	T	0.196819	1006
8	rs4242487	A	G	0.352883	1006
8	rs11782873	C	A	0.151093	1006
8	rs11780836	G	T	0.22664	1006
8	rs11780840	G	A	0.151093	1006
8	rs11783681	C	T	0.151093	1006
8	rs10103541	A	G	0.503976	1006
8	rs921668	T	C	0.503976	1006
8	rs921667	T	C	0.151093	1006
8	rs147170489	G	A	0.0308151	1006
8	rs11782859	G	C	0.151093	1006
8	rs4242488	A	C	0.503976	1006
8	rs2382954	A	G	0.151093	1006
8	rs2382955	C	G	0.356859	1006
8	rs2382956	G	C	0.356859	1006
8	rs116950180	T	C	0.027833	1006
8	rs3889129	C	T	0.351889	1006
8	rs1077272	G	A	0.151093	1006
8	rs183681711	G	A	0.0188867	1006
8	rs7834418	C	T	0.266402	1006
8	rs2382959	A	G	0.261431	1006
8	rs183611872	G	A	0.0188867	1006
8	rs746383	C	T	0.582505	1006
8	rs896933	T	C	0.582505	1006
8	rs62521948	T	C	0.149105	1006
8	rs34971859	C	T	0.149105	1006
8	rs79374845	G	A	0.149105	1006
8	rs117480737	C	A	0.0785288	1006
8	rs34935688	T	C	0.149105	1006
8	rs4874146	A	G	0.501988	1006
8	rs143376687	G	A	0.0178926	1006
8	rs35726397	A	G	0.149105	1006
8	rs6558370	A	G	0.502982	1006
8	rs10098046	G	A	0.199801	1006
8	rs10101193	G	C	0.500994	1006
8	rs11548254	G	T	0.0198807	1006
8	rs117714976	T	C	0.0129225	1006
8	rs896965	G	A	0.151093	1006
8	rs896964	T	C	0.150099	1006
8	rs4874147	T	C	0.736581	1006
8	rs72691463	A	G	0.0337972	1006
8	rs1318196	T	C	0.347913	1006
8	rs80351785	G	A	0.0387674	1006
8	rs4873802	C	A	0.197813	1006
8	rs3750209	A	G	0.150099	1006
8	rs3750208	G	A	0.149105	1006
8	rs3750207	T	G	0.347913	1006
8	rs3750206	A	T	0.150099	1006
8	rs964196	T	C	0.150099	1006
8	rs964195	T	C	0.347913	1006
8	rs62523568	G	C	0.150099	1006
8	rs2242094	C	A	0.197813	1006
8	rs2242093	T	C	0.156064	1006
8	rs2242092	G	C	0.502982	1006
8	rs2242091	G	A	0.150099	1006
8	rs59151473	G	C	0.197813	1006
8	rs11779871	A	G	0.149105	1006
8	rs6998917	A	G	0.347913	1006
8	rs6991958	C	T	0.197813	1006
8	rs62523569	A	G	0.149105	1006
8	rs11779379	C	T	0.150099	1006
8	rs11780770	A	G	0.150099	1006
8	rs60649827	G	A	0.197813	1006
8	rs11780288	C	T	0.150099	1006
8	rs7814064	G	A	0.197813	1006
8	rs12679647	T	G	0.15507	1006
8	rs56972823	C	T	0.196819	1006
8	rs7005579	A	G	0.150099	1006
8	rs11778459	G	A	0.150099	1006
8	rs11781228	C	T	0.149105	1006
8	rs11782616	A	G	0.150099	1006
8	rs35065687	A	G	0.150099	1006
8	rs59378841	A	G	0.197813	1006
8	rs73715668	G	C	0.242545	1006
8	rs58372186	T	C	0.150099	1006
8	rs76883515	A	G	0.150099	1006
8	rs12543282	C	T	0.219682	1006
8	rs28665893	C	T	0.197813	1006
8	rs11774601	G	A	0.149105	1006
8	rs28708516	A	G	0.197813	1006
8	rs12716574	A	G	0.349901	1006
8	rs118110124	A	T	0.0487078	1006
8	rs58774177	T	C	0.347913	1006
8	rs57652216	G	A	0.197813	1006
8	rs57993781	T	A	0.5	1006
8	rs118062821	A	T	0.0198807	1006
8	rs117700085	C	A	0.0198807	1006
8	rs76858516	T	C	0.150099	1006
8	rs139989385	C	T	0.0228628	1006
8	rs10100461	G	A	0.197813	1006
8	rs59401474	G	T	0.148111	1006
8	rs77318762	G	A	0.148111	1006
8	rs56671711	T	C	0.502982	1006
8	rs113990650	C	T	0.156064	1006
8	rs35228013	A	G	0.502982	1006
8	rs4874148	C	T	0.194831	1006
8	rs12679598	A	G	0.157058	1006
8	rs4874149	G	A	0.197813	1006
8	rs28665475	G	A	0.197813	1006
8	rs35846341	C	T	0.147117	1006
8	rs2085018	T	C	0.500994	1006
8	rs2100423	A	G	0.500994	1006
8	rs79580053	G	T	0.0328032	1006
8	rs112487331	T	C	0.0328032	1006
8	rs34146789	T	C	0.45328	1006
8	rs4874150	G	A	0.720676	1006
8	rs112323826	C	T	0.0328032	1006
8	rs117666709	G	A	0.104374	1006
8	rs7844860	T	C	0.500994	1006
8	rs7834318	C	A	0.295229	1006
8	rs13439498	C	T	0.196819	1006
8	rs60079230	C	T	0.028827	1006
8	rs10099546	A	G	0.150099	1006
8	rs11782753	C	T	0.146123	1006
8	rs116962724	C	T	0.196819	1006
8	rs72691465	C	T	0.0397614	1006
8	rs138281819	G	A	0.0149105	1006
8	rs7813970	C	T	0.214712	1006
8	rs4266665	T	G	0.32505	1006
8	rs80346174	G	C	0.191849	1006
8	rs4292703	A	G	0.659046	1006
8	rs7840166	G	A	0.191849	1006
8	rs2305492	A	G	0.338966	1006
8	rs4874151	A	C	0.806163	1006
8	rs73375262	A	G	0.191849	1006
8	rs146277165	C	T	0.0328032	1006
8	rs73375263	G	A	0.191849	1006
8	rs7835865	T	C	0.580517	1006
8	rs11551200	C	T	0.0387674	1006
8	rs11551202	G	A	0.191849	1006
8	rs112103340	G	A	0.0328032	1006
8	rs62000422	G	A	0.0328032	1006
8	rs141790883	G	A	0.00994036	1006
8	rs1545536	C	T	0.205765	1006
8	rs12541790	A	G	0.772366	1006
8	rs2290414	G	A	0.430417	1006
8	rs112002155	G	A	0.0328032	1006
8	rs11551198	G	A	0.225646	1006
8	rs1349806	G	C	0.772366	1006
8	rs1377663	T	A	0.772366	1006
8	rs10099003	A	G	0.266402	1006
8	rs13266821	C	T	0.120278	1006
8	rs112484283	A	C	0.0407555	1006
8	rs59629369	A	G	0.191849	1006
8	rs56949579	G	A	0.372763	1006
8	rs111351952	G	A	0.0347913	1006
8	rs28600201	G	A	0.194831	1006
8	rs967699	G	T	0.771372	1006
8	rs56126614	G	C	0.22664	1006
8	rs55750403	G	A	0.225646	1006
8	rs4552913	G	A	0.771372	1006
8	rs967701	C	T	0.194831	1006
8	rs116635484	G	A	0.0337972	1006
8	rs10089672	T	G	0.225646	1006
8	rs12541647	T	C	0.124254	1006
8	rs4471056	T	G	0.77336	1006
8	rs28507938	T	G	0.194831	1006
8	rs117415206	G	C	0.0337972	1006
8	rs73375272	G	A	0.194831	1006
8	rs73375273	A	G	0.194831	1006
8	rs72691469	T	C	0.224652	1006
8	rs12168	C	T	0.224652	1006
8	rs896946	A	G	0.77336	1006
8	rs10102146	G	A	0.224652	1006
8	rs10097065	T	A	0.224652	1006
8	rs11775744	A	G	0.77336	1006
8	rs13254352	C	A	0.234592	1006
8	rs13254590	C	T	0.772366	1006
8	rs13255489	C	T	0.772366	1006
8	rs13271361	G	A	0.430417	1006
8	rs11136301	G	A	0.341948	1006
8	rs11136302	G	A	0.340954	1006
8	rs13279011	A	T	0.803181	1006
8	rs80190095	A	G	0.194831	1006
8	rs11990325	T	A	0.252485	1006
8	rs11986259	G	A	0.229622	1006
8	rs10866911	G	A	0.522863	1006
8	rs4874153	A	G	0.823062	1006
8	rs28667790	G	A	0.083499	1006
8	rs4874154	C	A	0.785288	1006
8	rs4873803	G	T	0.521869	1006
8	rs4873804	G	C	0.523857	1006
8	rs10866912	A	C	0.534791	1006
8	rs117735302	G	A	0.027833	1006
8	rs140042125	G	A	0.026839	1006
8	rs12546272	C	T	0.757455	1006
8	rs4873805	T	C	0.828032	1006
8	rs4606077	T	C	0.759443	1006
8	rs58774517	C	T	0.0685885	1006
8	rs1869434	G	A	0.759443	1006
8	rs78452615	G	C	0.0347913	1006
8	rs77951814	C	G	0.0685885	1006
8	rs2290417	G	C	0.724652	1006
8	rs2290416	G	A	0.0874751	1006
8	rs9771743	G	A	0.170974	1006
8	rs896955	C	T	0.130219	1006
8	rs114291348	C	T	0.0397614	1006
8	rs872935	G	A	0.626243	1006
8	rs744650	G	A	0.0318091	1006
8	rs12678314	A	G	0.759443	1006
8	rs2305496	C	A	0.0954274	1006
8	rs896954	G	A	0.168986	1006
8	rs896953	A	G	0.700795	1006
8	rs2015562	G	T	0.0944334	1006
8	rs61544471	A	G	0.0695825	1006
8	rs896949	C	G	0.7167	1006
8	rs10095885	T	C	0.727634	1006
8	rs4874156	G	A	0.0944334	1006
8	rs10090485	C	T	0.0318091	1006
8	rs1062391	G	A	0.616302	1006
8	rs150016304	G	A	0.0139165	1006
8	rs1809148	G	A	0.130219	1006
8	rs145556475	C	T	0.0188867	1006
8	rs2123758	G	A	0.617296	1006
8	rs147641853	G	A	0.0139165	1006
8	rs3793372	A	C	0.0685885	1006
8	rs3793371	G	A	0.0685885	1006
8	rs1563148	C	G	0.61829	1006
8	rs3793369	G	A	0.0685885	1006
8	rs3793368	C	T	0.816103	1006
8	rs3793367	C	T	0.816103	1006
8	rs3829012	C	T	0.0695825	1006
8	rs34178175	G	A	0.0685885	1006
8	rs10099131	C	T	0.750497	1006
8	rs10099134	C	T	0.770378	1006
8	rs116668352	G	A	0.0487078	1006
8	rs77370907	G	C	0.0685885	1006
8	rs73379021	G	A	0.180915	1006
8	rs11136303	T	C	0.916501	1006
8	rs28606985	C	A	0.298211	1006
8	rs4874157	G	A	0.0815109	1006
8	rs76225457	G	T	0.0685885	1006
8	rs7841183	G	A	0.0815109	1006
8	rs10112312	A	G	0.908549	1006
8	rs58472315	A	G	0.0924453	1006
8	rs2382961	A	T	0.918489	1006
8	rs4874158	C	T	0.083499	1006
8	rs13256702	A	C	0.027833	1006
8	rs73718108	T	C	0.0805169	1006
8	rs62523607	G	A	0.0675944	1006
8	rs3793366	C	T	0.917495	1006
8	rs11780087	T	C	0.917495	1006
8	rs58477175	C	T	0.0675944	1006
8	rs113484128	T	A	0.0168986	1006
8	rs189677305	C	T	0.0198807	1006
8	rs61652493	G	A	0.0675944	1006
8	rs2382962	G	A	0.917495	1006
8	rs61005957	T	G	0.0884692	1006
8	rs2085019	C	T	0.849901	1006
8	rs6996863	A	C	0.182903	1006
8	rs10109931	C	T	0.849901	1006
8	rs10110174	C	T	0.917495	1006
8	rs4874159	C	T	0.849901	1006
8	rs3812448	G	A	0.849901	1006
8	rs3812447	G	A	0.0685885	1006
8	rs112907282	C	T	0.0178926	1006
8	rs751932	T	C	0.917495	1006
8	rs4495441	G	A	0.0805169	1006
8	rs2010898	A	C	0.917495	1006
8	rs58016285	G	A	0.0497018	1006
8	rs60401352	G	A	0.0675944	1006
8	rs76108894	G	A	0.0675944	1006
8	rs1466219	C	A	0.849901	1006
8	rs79185314	C	A	0.0497018	1006
8	rs7830957	G	T	0.917495	1006
8	rs7821226	T	C	0.917495	1006
8	rs4874163	G	A	0.849901	1006
8	rs4874164	G	A	0.849901	1006
8	rs62522165	C	T	0.0675944	1006
8	rs117289224	C	T	0.027833	1006
8	rs6995338	A	G	0.917495	1006
8	rs1057556	A	C	0.917495	1006
8	rs118043961	C	G	0.0208748	1006
8	rs59742520	G	C	0.0666004	1006
8	rs4874165	A	G	0.917495	1006
8	rs9314410	C	T	0.917495	1006
8	rs9657360	C	T	0.800199	1006
8	rs56842426	G	A	0.0497018	1006
8	rs60390250	T	C	0.182903	1006
8	rs10097491	T	C	0.917495	1006
8	rs113122933	G	A	0.0805169	1006
8	rs7844940	T	C	0.917495	1006
8	rs7814045	T	C	0.917495	1006
8	rs62522167	G	A	0.0675944	1006
8	rs75547282	C	T	0.0805169	1006
8	rs2242095	C	T	0.17495	1006
8	rs112147940	G	A	0.0497018	1006
8	rs62522168	G	A	0.0675944	1006
8	rs141914327	G	A	0.101392	1006
8	rs58573550	G	A	0.0675944	1006
8	rs10282929	G	T	0.799205	1006
8	rs111956838	C	T	0.0198807	1006
8	rs3210186	G	C	0.601392	1006
8	rs112637095	C	T	0.0168986	1006
8	rs6558375	C	T	0.326044	1006
8	rs6558376	G	A	0.186879	1006
8	rs141052452	C	G	0.0298211	1006
8	rs10866913	T	C	0.849901	1006
8	rs10112966	C	T	0.800199	1006
8	rs115791742	G	A	0.0497018	1006
8	rs10090650	A	G	0.800199	1006
8	rs10094377	T	C	0.800199	1006
8	rs10093709	A	G	0.803181	1006
8	rs147034183	G	A	0.0208748	1006
8	rs4874167	T	C	0.879722	1006
8	rs73367293	C	T	0.188867	1006
8	rs73718114	C	T	0.187873	1006
8	rs115968937	G	A	0.0457256	1006
8	rs3816477	T	C	0.882704	1006
8	rs4874168	G	A	0.170974	1006
8	rs13271996	G	A	0.0238569	1006
8	rs116872670	C	T	0.0497018	1006
8	rs755217	G	A	0.168986	1006
8	rs114073802	T	C	0.0497018	1006
8	rs896962	T	C	0.168986	1006
8	rs896961	C	T	0.200795	1006
8	rs118119099	G	T	0.0497018	1006
8	rs2242090	C	G	0.523857	1006
8	rs2242089	C	T	0.200795	1006
8	rs11549789	C	T	0.0506958	1006
8	rs2242088	C	G	0.680915	1006
8	rs7818082	G	A	0.200795	1006
8	rs4874169	A	G	0.931412	1006
8	rs28405113	C	A	0.154076	1006
8	rs11136305	C	T	0.680915	1006
8	rs117427411	C	T	0.0337972	1006
8	rs34892354	G	C	0.11829	1006
8	rs62522171	C	A	0.117296	1006
8	rs10097337	A	C	0.680915	1006
8	rs2278898	G	C	0.0666004	1006
8	rs2278897	A	G	0.652087	1006
8	rs4403422	A	G	0.554672	1006
8	rs186224472	A	G	0.0218688	1006
8	rs182493919	C	T	0.0218688	1006
8	rs2085014	A	G	0.250497	1006
8	rs4874171	C	T	0.604374	1006
8	rs3812442	C	T	0.605368	1006
8	rs3812444	G	A	0.0646123	1006
8	rs3812445	G	A	0.884692	1006
8	rs113642387	C	T	0.114314	1006
8	rs28688294	T	C	0.276342	1006
8	rs2045084	C	T	0.607356	1006
8	rs4873808	C	T	0.156064	1006
8	rs111501561	C	T	0.0178926	1006
8	rs4873809	C	T	0.279324	1006
8	rs117101163	G	A	0.028827	1006
8	rs2978	G	C	0.606362	1006
8	rs2242087	C	T	0.210736	1006
8	rs2242086	C	A	0.210736	1006
8	rs75004647	C	T	0.114314	1006
8	rs117356900	G	A	0.0248509	1006
8	rs4634659	T	C	0.885686	1006
8	rs117083418	C	T	0.0417495	1006
8	rs138093039	G	A	0.0178926	1006
8	rs1049832	A	G	0.620278	1006
8	rs7844633	C	A	0.210736	1006
8	rs7817301	A	G	0.885686	1006
8	rs1563153	C	T	0.606362	1006
8	rs73718116	G	C	0.0646123	1006
8	rs142744967	G	T	0.0129225	1006
8	rs147383395	G	A	0.028827	1006
8	rs2242085	G	C	0.210736	1006
8	rs67210953	G	A	0.606362	1006
8	rs6558378	C	G	0.279324	1006
8	rs6558379	C	G	0.279324	1006
8	rs3812446	G	C	0.279324	1006
8	rs34359769	T	C	0.767396	1006
8	rs141152208	C	T	0.00795229	1006
8	rs7010520	C	T	0.145129	1006
8	rs4873811	A	G	0.767396	1006
8	rs11136306	G	A	0.767396	1006
8	rs6558380	A	G	0.851889	1006
8	rs34257756	A	G	0.121272	1006
8	rs190075477	A	T	0.0318091	1006
8	rs149409952	G	A	0.0129225	1006
8	rs34819592	A	T	0.120278	1006
8	rs150386586	A	T	0.00894632	1006
8	rs79170384	G	A	0.114314	1006
8	rs2384929	C	T	0.50994	1006
8	rs1869438	G	A	0.116302	1006
8	rs62522222	A	G	0.100398	1006
8	rs143645016	C	T	0.0159046	1006
8	rs181429264	C	T	0.027833	1006
8	rs35657405	T	C	0.760437	1006
8	rs144074829	G	C	0.0119284	1006
8	rs11787417	G	A	0.759443	1006
8	rs10097092	C	T	0.675944	1006
8	rs10112400	A	C	0.689861	1006
8	rs113835443	C	T	0.0964215	1006
8	rs67286843	A	G	0.124254	1006
8	rs4874178	G	A	0.150099	1006
8	rs4873812	G	T	0.150099	1006
8	rs1540558	G	C	0.645129	1006
8	rs11136309	G	C	0.643141	1006
8	rs149005143	C	T	0.027833	1006
8	rs142354397	G	T	0.0188867	1006
8	rs76871635	C	G	0.150099	1006
8	rs7836923	C	T	0.227634	1006
8	rs73369329	T	A	0.121272	1006
8	rs547123134	C	T	0.0178926	1006
8	rs191479210	T	A	0.0129225	1006
8	rs186951488	G	T	0.0139165	1006
8	rs59122866	G	C	0.0616302	1006
8	rs12682415	G	A	0.151093	1006
8	rs4873814	A	G	0.151093	1006
8	rs111960002	T	C	0.027833	1006
8	rs4372013	C	T	0.126243	1006
8	rs62522224	A	G	0.352883	1006
8	rs6997021	A	G	0.645129	1006
8	rs34783980	C	G	0.0715706	1006
8	rs72693306	G	A	0.0715706	1006
8	rs10107353	C	G	0.645129	1006
8	rs7825463	C	T	0.125249	1006
8	rs4873815	C	T	0.352883	1006
8	rs896937	G	A	0.645129	1006
8	rs7003244	A	G	0.645129	1006
8	rs72693307	C	T	0.125249	1006
8	rs12679471	T	G	0.352883	1006
8	rs188701599	T	G	0.0129225	1006
8	rs192173901	G	T	0.0129225	1006
8	rs7013332	T	A	0.201789	1006
8	rs9314411	T	C	0.846918	1006
8	rs62522225	G	A	0.0765408	1006
8	rs79598300	A	C	0.151093	1006
8	rs188750577	A	G	0.0139165	1006
8	rs181605667	A	G	0.0139165	1006
8	rs148186785	C	G	0.0149105	1006
8	rs7831300	G	A	0.12326	1006
8	rs7821027	A	G	0.342942	1006
8	rs62522226	T	C	0.223658	1006
8	rs7835377	G	C	0.117296	1006
8	rs72499135	C	T	0.114314	1006
8	rs117524664	T	G	0.10338	1006
8	rs10866914	T	G	0.883698	1006
8	rs11778687	C	T	0.342942	1006
8	rs6558381	T	C	0.116302	1006
8	rs7820149	C	A	0.12326	1006
8	rs58858875	G	A	0.0884692	1006
8	rs9650468	G	T	0.657058	1006
8	rs3750203	G	A	0.657058	1006
8	rs3750204	G	A	0.22664	1006
8	rs12679735	C	T	0.22664	1006
8	rs141981344	T	C	0.0149105	1006
8	rs61473404	G	A	0.10338	1006
8	rs138712751	C	G	0.0149105	1006
8	rs142765331	A	G	0.0109344	1006
8	rs116940361	A	C	0.0109344	1006
8	rs921669	C	T	0.12326	1006
8	rs146311362	T	A	0.0139165	1006
8	rs13259906	G	A	0.0974155	1006
8	rs77232959	A	G	0.111332	1006
8	rs118118629	C	T	0.05666	1006
8	rs78170940	T	G	0.114314	1006
8	rs117607355	C	T	0.0129225	1006
8	rs11784495	C	T	0.883698	1006
8	rs4874440	T	C	0.217694	1006
8	rs139129039	A	G	0.0129225	1006
8	rs140792107	C	T	0.0188867	1006
8	rs11784456	G	A	0.658052	1006
8	rs11774839	A	C	0.122266	1006
8	rs142798623	C	A	0.10338	1006
8	rs4874086	A	G	0.336978	1006
8	rs74458330	G	A	0.105368	1006
8	rs60764501	C	T	0.213718	1006
8	rs140183687	G	A	0.0208748	1006
8	rs114457163	T	C	0.0248509	1006
8	rs79219434	A	G	0.583499	1006
8	rs62524163	G	A	0.0964215	1006
8	rs117423761	T	C	0.0328032	1006
8	rs115858201	G	A	0.106362	1006
8	rs140371569	C	T	0.0198807	1006
8	rs4874439	A	G	0.269384	1006
8	rs62524164	C	T	0.106362	1006
8	rs62524170	G	C	0.2167	1006
8	rs13281183	C	G	0.126243	1006
8	rs56822652	G	A	0.2167	1006
8	rs60721471	T	C	0.2167	1006
8	rs4875024	C	G	0.2167	1006
8	rs4875025	A	C	0.37674	1006
8	rs4875026	G	C	0.217694	1006
8	rs4875027	G	T	0.217694	1006
8	rs189814679	A	C	0.0328032	1006
8	rs78699740	T	C	0.106362	1006
8	rs4875028	G	A	0.2167	1006
8	rs4874087	A	G	0.2167	1006
8	rs11778950	C	T	0.622266	1006
8	rs28682353	G	A	0.624254	1006
8	rs111247086	G	C	0.159046	1006
8	rs142855597	C	T	0.0198807	1006
8	rs7002650	A	G	0.2167	1006
8	rs9886389	A	G	0.622266	1006
8	rs190294251	C	G	0.0109344	1006
8	rs186496170	T	C	0.00695825	1006
8	rs75842501	A	G	0.16004	1006
8	rs12679494	A	G	0.110338	1006
8	rs117816393	A	C	0.0139165	1006
8	rs12677473	T	C	0.251491	1006
8	rs12677538	T	C	0.377734	1006
8	rs56038135	G	A	0.161034	1006
8	rs150909962	G	A	0.0129225	1006
8	rs149558075	C	T	0.00795229	1006
8	rs7462667	T	C	0.838966	1006
8	rs13271114	G	A	0.62326	1006
8	rs6651423	T	C	0.62326	1006
8	rs56745132	T	C	0.0367793	1006
8	rs10098877	G	C	0.62326	1006
8	rs148166579	C	T	0.0198807	1006
8	rs13274292	C	T	0.919483	1006
8	rs56130503	T	C	0.277336	1006
8	rs187691523	G	A	0.0675944	1006
8	rs56250731	A	G	0.417495	1006
8	rs73371116	G	C	0.0854871	1006
8	rs62524202	C	G	0.0984095	1006
8	rs113467833	A	G	0.220676	1006
8	rs118019910	C	T	0.0596421	1006
8	rs79569926	G	A	0.220676	1006
8	rs4875030	A	G	0.0934394	1006
8	rs7839756	C	T	0.220676	1006
8	rs142565355	A	G	0.00695825	1006
8	rs7843457	C	T	0.220676	1006
8	rs12056643	G	A	0.220676	1006
8	rs12547976	C	T	0.583499	1006
8	rs10103475	A	C	0.101392	1006
8	rs4875034	G	A	0.678926	1006
8	rs72693318	G	T	0.220676	1006
8	rs112698337	G	A	0.0944334	1006
8	rs7825448	A	G	0.101392	1006
8	rs150706726	G	A	0.0675944	1006
8	rs7840025	G	C	0.0974155	1006
8	rs11785500	C	G	0.225646	1006
8	rs138832344	A	T	0.0188867	1006
8	rs73371138	G	T	0.082505	1006
8	rs62524205	A	T	0.0685885	1006
8	rs28548729	G	A	0.235586	1006
8	rs184191555	C	T	0.00894632	1006
8	rs7463402	G	A	0.667992	1006
8	rs11777484	C	T	0.659046	1006
8	rs9792377	T	G	0.0904573	1006
8	rs9792378	T	A	0.0904573	1006
8	rs111366589	A	G	0.0596421	1006
8	rs7464374	G	A	0.0715706	1006
8	rs146355217	C	T	0.0119284	1006
8	rs6558382	G	A	0.832008	1006
8	rs6420188	A	G	0.832008	1006
8	rs147068262	G	A	0.0129225	1006
8	rs60982137	G	A	0.153082	1006
8	rs7844855	G	A	0.832008	1006
8	rs61212668	G	A	0.0119284	1006
8	rs4875037	G	A	0.152087	1006
8	rs192248588	C	T	0.00695825	1006
8	rs117228344	G	A	0.0228628	1006
8	rs6558383	C	T	0.84493	1006
8	rs55744427	C	T	0.0129225	1006
8	rs56377635	C	T	0.0129225	1006
8	rs59729010	G	A	0.0129225	1006
8	rs117266255	T	G	0.0238569	1006
8	rs11136313	G	T	0.832008	1006
8	rs11136314	A	C	0.846918	1006
8	rs11785723	T	C	0.84493	1006
8	rs73718140	T	C	0.0129225	1006
8	rs72693324	G	A	0.0586481	1006
8	rs12679165	G	T	0.149105	1006
8	rs6987308	C	A	0.84493	1006
8	rs7464270	A	C	0.84493	1006
8	rs56213419	G	A	0.0129225	1006
8	rs61348167	C	T	0.15507	1006
8	rs3204170	T	C	0.152087	1006
8	rs11992203	C	G	0.0129225	1006
8	rs3204171	T	C	0.832008	1006
8	rs11136315	C	G	0.0129225	1006
8	rs11136316	G	A	0.84493	1006
8	rs144892329	C	T	0.0149105	1006
8	rs62524229	G	T	0.0129225	1006
8	rs72693326	A	G	0.084493	1006
8	rs57272588	G	A	0.151093	1006
8	rs7464821	C	T	0.832008	1006
8	rs56327987	C	T	0.0129225	1006
8	rs60030312	C	T	0.0119284	1006
8	rs56207585	A	G	0.0129225	1006
8	rs10429285	G	T	0.0129225	1006
8	rs1141722	A	T	0.832008	1006
8	rs4073594	A	G	0.689861	1006
8	rs4073595	G	A	0.0805169	1006
8	rs4875042	C	T	0.762425	1006
8	rs117042890	G	A	0.0238569	1006
8	rs11136317	G	A	0.222664	1006
8	rs12549830	G	C	0.580517	1006
8	rs72614046	C	G	0.183897	1006
8	rs11776144	C	T	0.222664	1006
8	rs6558384	C	T	0.22167	1006
8	rs62524234	A	G	0.0129225	1006
8	rs10112355	A	T	0.279324	1006
8	rs79088172	G	A	0.449304	1006
8	rs12550223	C	T	0.416501	1006
8	rs7829491	C	T	0.100398	1006
8	rs34992889	G	A	0.0188867	1006
8	rs117482447	C	G	0.055666	1006
8	rs143355379	C	T	0.0149105	1006
8	rs75368383	T	C	0.055666	1006
8	rs61731375	C	A	0.0447316	1006
8	rs146290525	G	A	0.00795229	1006
8	rs6980774	A	G	0.740557	1006
8	rs10100154	A	G	0.740557	1006
8	rs72693329	C	T	0.0954274	1006
8	rs62524235	G	A	0.0109344	1006
8	rs62524236	G	A	0.0109344	1006
8	rs6995278	T	A	0.15507	1006
8	rs4874095	C	G	0.833002	1006
8	rs13254668	C	T	0.145129	1006
8	rs62524238	C	T	0.00994036	1006
8	rs36153126	G	C	0.0944334	1006
8	rs7464698	G	T	0.796223	1006
8	rs28588216	C	T	0.0109344	1006
8	rs55960624	G	A	0.0109344	1006
8	rs62524240	T	G	0.0109344	1006
8	rs13274922	C	T	0.139165	1006
8	rs7465115	C	T	0.837972	1006
8	rs72614047	A	G	0.107356	1006
8	rs142593585	C	T	0.0208748	1006
8	rs149370186	C	T	0.0347913	1006
8	rs62524242	C	T	0.0109344	1006
8	rs143719634	G	T	0.0318091	1006
8	rs61201083	G	T	0.164016	1006
8	rs11776672	G	A	0.814115	1006
8	rs56794669	C	G	0.0188867	1006
8	rs148123366	C	T	0.0198807	1006
8	rs12543136	G	A	0.814115	1006
8	rs56186625	C	T	0.0506958	1006
8	rs12678428	C	T	0.732604	1006
8	rs56142513	G	A	0.027833	1006
8	rs60732298	C	A	0.0318091	1006
8	rs11778657	G	A	0.776342	1006
8	rs6420190	A	C	0.173956	1006
8	rs6420191	G	C	0.173956	1006
8	rs117985317	G	A	0.0218688	1006
8	rs34410761	C	T	0.0109344	1006
8	rs34115313	G	A	0.0188867	1006
8	rs11783357	C	T	0.802187	1006
8	rs35986760	T	C	0.0248509	1006
8	rs56038219	T	C	0.0427435	1006
8	rs56288074	C	G	0.026839	1006
8	rs146972476	C	T	0.0228628	1006
8	rs73718146	G	A	0.0139165	1006
8	rs60220695	G	C	0.0119284	1006
8	rs7463064	C	T	0.786282	1006
8	rs4072459	C	T	0.797217	1006
8	rs190575239	A	T	0.00695825	1006
8	rs3934952	G	A	0.791252	1006
8	rs3934951	G	C	0.205765	1006
8	rs11136321	G	A	0.795229	1006
8	rs116851527	C	T	0.0258449	1006
8	rs56148058	C	T	0.0228628	1006
8	rs142153660	G	A	0.0109344	1006
8	rs13254035	G	A	0.985089	1006
8	rs1137806	G	A	0.145129	1006
8	rs28573699	G	A	0.0924453	1006
8	rs11136322	C	G	0.801193	1006
8	rs9969456	G	A	0.185885	1006
8	rs7821494	C	G	0.187873	1006
8	rs10448090	T	A	0.796223	1006
8	rs118023699	C	T	0.0198807	1006
8	rs9969573	G	T	0.185885	1006
8	rs62524247	T	C	0.0119284	1006
8	rs73718149	T	C	0.0119284	1006
8	rs12681370	G	A	0.795229	1006
8	rs56323687	A	G	0.201789	1006
8	rs62524249	G	A	0.0159046	1006
8	rs55869852	G	A	0.197813	1006
8	rs6996936	G	C	0.199801	1006
8	rs7012106	C	G	0.182903	1006
8	rs56052843	C	G	0.16998	1006
8	rs72614048	C	T	0.16004	1006
8	rs73718151	G	A	0.0109344	1006
8	rs73718152	C	T	0.0119284	1006
8	rs62526392	T	C	0.0119284	1006
8	rs117899879	C	T	0.0159046	1006
8	rs7834307	C	G	0.183897	1006
8	rs62526393	G	C	0.0119284	1006
8	rs187126148	G	A	0.0159046	1006
8	rs145486468	C	T	0.0159046	1006
8	rs146516858	C	T	0.0159046	1006
8	rs13277214	C	T	0.812127	1006
8	rs7831467	G	T	0.183897	1006
8	rs149608943	C	T	0.00695825	1006
8	rs13252381	C	T	0.555666	1006
8	rs7006945	G	T	0.183897	1006
8	rs7006948	G	A	0.184891	1006
8	rs62526394	C	T	0.0119284	1006
8	rs142830415	C	T	0.0159046	1006
8	rs12544609	C	T	0.797217	1006
8	rs6996570	A	T	0.183897	1006
8	rs144093946	T	C	0.0119284	1006
8	rs35427453	G	C	0.0596421	1006
8	rs4074642	T	G	0.797217	1006
8	rs4074641	A	G	0.191849	1006
8	rs4074640	T	C	0.183897	1006
8	rs147532526	A	G	0.0198807	1006
8	rs6983622	A	G	0.183897	1006
8	rs62526396	T	G	0.0119284	1006
8	rs4875048	A	G	0.813121	1006
8	rs12676133	C	T	0.183897	1006
8	rs12677374	A	G	0.183897	1006
8	rs145990744	G	A	0.0337972	1006
8	rs143412904	T	G	0.0159046	1006
8	rs149875706	G	A	0.00894632	1006
8	rs7828894	T	G	0.827038	1006
8	rs60604263	A	G	0.0119284	1006
8	rs11992439	T	G	0.0188867	1006
8	rs183770941	T	G	0.00795229	1006
8	rs58237361	A	G	0.0109344	1006
8	rs57051554	G	A	0.0119284	1006
8	rs12677934	G	A	0.182903	1006
8	rs4875049	C	T	0.182903	1006
8	rs7820351	A	G	0.0159046	1006
8	rs56119507	C	T	0.182903	1006
8	rs145662885	G	T	0.0218688	1006
8	rs10087147	C	T	0.798211	1006
8	rs12680066	T	A	0.184891	1006
8	rs9650469	G	C	0.55666	1006
8	rs151079969	G	A	0.0308151	1006
8	rs6558387	T	G	0.0188867	1006
8	rs190294082	A	G	0.0218688	1006
8	rs62526398	A	T	0.0159046	1006
8	rs183912185	G	A	0.00695825	1006
8	rs6997644	T	C	0.0188867	1006
8	rs61749032	G	C	0.028827	1006
8	rs61749036	G	T	0.0119284	1006
8	rs74340062	C	T	0.0119284	1006
8	rs77918290	C	T	0.0119284	1006
8	rs56163237	G	A	0.0159046	1006
8	rs28532505	C	G	0.0168986	1006
8	rs6558388	C	A	0.984095	1006
8	rs6985510	G	A	0.0188867	1006
8	rs34692013	G	A	0.0228628	1006
8	rs62526401	T	C	0.0109344	1006
8	rs7465067	A	G	0.798211	1006
8	rs7464696	C	G	0.182903	1006
8	rs7462131	A	G	0.201789	1006
8	rs113540955	A	G	0.0964215	1006
8	rs7829793	C	T	0.798211	1006
8	rs6999795	C	T	0.201789	1006
8	rs12156265	G	A	0.559642	1006
8	rs6999943	C	T	0.182903	1006
8	rs117526093	C	T	0.0168986	1006
8	rs4074061	T	A	0.184891	1006
8	rs146206211	T	C	0.151093	1006
8	rs4074060	T	C	0.201789	1006
8	rs72693342	G	A	0.0198807	1006
8	rs6558390	G	T	0.195825	1006
8	rs56055065	G	A	0.183897	1006
8	rs12541792	G	A	0.552684	1006
8	rs71520546	G	A	0.0258449	1006
8	rs7840691	G	T	0.183897	1006
8	rs7845216	G	A	0.177932	1006
8	rs7835816	T	C	0.802187	1006
8	rs12676951	G	T	0.183897	1006
8	rs62526405	G	A	0.201789	1006
8	rs147670380	G	A	0.0109344	1006
8	rs59253289	A	G	0.182903	1006
8	rs7461398	C	A	0.804175	1006
8	rs59316811	G	T	0.183897	1006
8	rs62526406	G	A	0.538767	1006
8	rs4875051	A	G	0.798211	1006
8	rs117873441	C	T	0.0119284	1006
8	rs78703193	C	A	0.0109344	1006
8	rs117340801	C	T	0.0347913	1006
8	rs62526407	T	C	0.0109344	1006
8	rs13264809	C	G	0.799205	1006
8	rs138493795	A	G	0.0129225	1006
8	rs7460393	T	A	0.183897	1006
8	rs55736311	C	T	0.0109344	1006
8	rs62526409	A	G	0.0228628	1006
8	rs117906407	C	T	0.0178926	1006
8	rs11778251	C	T	0.236581	1006
8	rs13280469	T	C	0.804175	1006
8	rs145463654	G	A	0.0139165	1006
8	rs6991603	C	T	0.925447	1006
8	rs7003115	A	G	0.9334	1006
8	rs11136324	C	T	0.266402	1006
8	rs11136325	G	A	0.579523	1006
8	rs112613575	G	A	0.0656064	1006
8	rs11781090	C	T	0.526839	1006
8	rs116846420	G	A	0.0178926	1006
8	rs4875053	C	G	0.456262	1006
8	rs146664605	G	A	0.00695825	1006
8	rs9314416	G	C	0.923459	1006
8	rs117338714	C	T	0.0576541	1006
8	rs72693351	G	A	0.0248509	1006
8	rs11784217	C	T	0.0377734	1006
8	rs4874099	G	A	0.260437	1006
8	rs4875054	G	A	0.34493	1006
8	rs142758715	G	A	0.0129225	1006
8	rs4875055	G	C	0.358847	1006
8	rs10092551	G	A	0.548708	1006
8	rs7460093	G	A	0.497018	1006
8	rs73715503	C	G	0.0884692	1006
8	rs11993154	A	C	0.560636	1006
8	rs114891562	C	T	0.0666004	1006
8	rs115359803	C	T	0.0656064	1006
8	rs148494356	T	G	0.0248509	1006
8	rs142046839	G	A	0.0188867	1006
8	rs548219825	C	T	0.0129225	1006
8	rs34691721	G	A	0.559642	1006
8	rs115907748	G	A	0.054672	1006
8	rs116941864	C	T	0.0198807	1006
8	rs9644252	G	C	0.0188867	1006
8	rs11782788	C	T	0.0397614	1006
8	rs142006784	C	T	0.0159046	1006
8	rs117603461	G	A	0.0109344	1006
8	rs117317304	A	G	0.0188867	1006
8	rs147130851	G	A	0.0168986	1006
8	rs13279628	C	T	0.0944334	1006
8	rs7822430	A	C	0.596421	1006
8	rs6558393	G	A	0.887674	1006
8	rs4874100	T	C	0.895626	1006
8	rs11774282	A	G	0.893638	1006
8	rs11786637	C	T	0.893638	1006
8	rs34067383	C	T	0.0765408	1006
8	rs11784060	G	A	0.893638	1006
8	rs72693355	G	C	0.10338	1006
8	rs149911392	C	T	0.0109344	1006
8	rs111683579	G	A	0.0178926	1006
8	rs4874101	G	A	0.893638	1006
8	rs61601762	C	T	0.0914513	1006
8	rs4874102	A	G	0.908549	1006
8	rs13281371	A	G	0.908549	1006
8	rs142753854	G	A	0.0159046	1006
8	rs34099611	C	T	0.286282	1006
8	rs11542374	C	T	0.0397614	1006
8	rs7830442	A	G	0.841948	1006
8	rs7844471	G	A	0.840954	1006
8	rs74358066	G	A	0.05666	1006
8	rs11783725	G	A	0.28827	1006
8	rs7844493	G	A	0.841948	1006
8	rs72693359	G	A	0.0994036	1006
8	rs10866915	A	G	0.898608	1006
8	rs58557681	C	T	0.0994036	1006
8	rs183906361	G	A	0.00994036	1006
8	rs546948699	C	T	0.00596421	1006
8	rs118022661	C	T	0.0526839	1006
8	rs111894818	G	A	0.026839	1006
8	rs148555909	C	T	0.0139165	1006
8	rs6558394	G	A	0.628231	1006
8	rs139949790	C	T	0.0109344	1006
8	rs4875060	G	A	0.897614	1006
8	rs144565607	G	A	0.0109344	1006
8	rs75171224	C	T	0.0168986	1006
8	rs13251492	G	A	0.286282	1006
8	rs56748182	G	A	0.0994036	1006
8	rs118013748	T	G	0.0248509	1006
8	rs73373197	G	A	0.289264	1006
8	rs182356228	C	T	0.0178926	1006
8	rs7833632	A	G	0.898608	1006
8	rs542357649	T	C	0.0119284	1006
8	rs6986079	G	A	0.89662	1006
8	rs116975352	C	A	0.0705765	1006
8	rs117297129	C	A	0.0705765	1006
8	rs143465632	G	T	0.00994036	1006
8	rs7835924	C	T	0.055666	1006
8	rs7836052	C	G	0.900596	1006
8	rs72693361	G	T	0.0208748	1006
8	rs4875062	C	T	0.898608	1006
8	rs4874103	T	C	0.899602	1006
8	rs4076877	C	T	0.0516899	1006
8	rs6996628	G	A	0.890656	1006
8	rs4875063	A	G	0.900596	1006
8	rs55930529	C	T	0.530815	1006
8	rs6985555	C	T	0.2833	1006
8	rs4875065	C	A	0.89662	1006
8	rs76766533	G	A	0.0407555	1006
8	rs6990601	G	A	0.89662	1006
8	rs56194359	C	T	0.0188867	1006
8	rs6558395	A	G	0.900596	1006
8	rs539275621	G	A	0.00596421	1006
8	rs11782759	C	G	0.555666	1006
8	rs147099474	C	T	0.026839	1006
8	rs150186048	G	A	0.0178926	1006
8	rs4076357	A	T	0.89662	1006
8	rs4076358	G	A	0.610338	1006
8	rs13252406	T	C	0.55666	1006
8	rs113545077	T	C	0.102386	1006
8	rs149007785	T	C	0.0218688	1006
8	rs7465214	G	A	0.55666	1006
8	rs112234503	G	A	0.00795229	1006
8	rs11774027	A	G	0.61332	1006
8	rs72693365	G	A	0.0944334	1006
8	rs117961018	G	A	0.100398	1006
8	rs145622410	G	A	0.0208748	1006
8	rs12550634	C	T	0.224652	1006
8	rs148337751	G	A	0.0109344	1006
8	rs34303577	C	T	0.722664	1006
8	rs13266976	G	C	0.0258449	1006
8	rs118086913	T	C	0.0119284	1006
8	rs148250905	G	C	0.0188867	1006
8	rs116852718	C	T	0.0198807	1006
8	rs11779501	C	T	0.71173	1006
8	rs111639639	C	T	0.0168986	1006
8	rs186727689	T	C	0.00795229	1006
8	rs11778556	T	C	0.715706	1006
8	rs141321958	C	A	0.00894632	1006
8	rs117668570	G	A	0.0407555	1006
8	rs11778462	A	C	0.715706	1006
8	rs113397704	G	A	0.0178926	1006
8	rs6985307	C	T	0.574553	1006
8	rs11779128	C	T	0.572565	1006
8	rs72693371	G	A	0.136183	1006
8	rs35978234	A	G	0.10835	1006
8	rs11778302	G	T	0.574553	1006
8	rs59903949	C	A	0.139165	1006
8	rs60908075	G	T	0.137177	1006
8	rs7007039	C	A	0.710736	1006
8	rs117771540	C	T	0.0129225	1006
8	rs7464611	C	T	0.571571	1006
8	rs7016923	C	T	0.71173	1006
8	rs56081632	C	T	0.15507	1006
8	rs28566828	C	G	0.0129225	1006
8	rs13256003	C	G	0.848907	1006
8	rs76925018	T	C	0.0129225	1006
8	rs113447557	C	T	0.0198807	1006
8	rs142015433	A	T	0.00994036	1006
8	rs148894027	G	A	0.0168986	1006
8	rs1138597	T	G	0.54175	1006
8	rs4977192	C	A	0.708748	1006
8	rs11781942	G	A	0.168986	1006
8	rs7839934	G	C	0.257455	1006
8	rs79860671	T	G	0.0168986	1006
8	rs12681478	C	T	0.370775	1006
8	rs143485250	C	T	0.00994036	1006
8	rs201641573	T	C	0.0218688	1006
8	rs117131125	C	T	0.0178926	1006
8	rs6558399	T	C	0.747515	1006
8	rs74777588	C	T	0.00994036	1006
8	rs35221054	C	T	0.471173	1006
8	rs12542653	T	C	0.687873	1006
8	rs118079568	C	T	0.0139165	1006
8	rs116925616	G	A	0.0218688	1006
8	rs56118826	G	A	0.17495	1006
8	rs12543389	T	C	0.17495	1006
8	rs13255110	T	C	0.680915	1006
8	rs140364895	G	A	0.0109344	1006
8	rs11136330	C	T	0.672962	1006
8	rs34753358	G	A	0.480119	1006
8	rs13260439	C	T	0.493042	1006
8	rs34627661	A	T	0.500994	1006
8	rs80318631	C	G	0.0139165	1006
8	rs9314419	T	C	0.868787	1006
8	rs35100730	C	G	0.166998	1006
8	rs12674866	C	T	0.0487078	1006
8	rs144181480	A	G	0.0129225	1006
8	rs73375129	A	G	0.126243	1006
8	rs59265584	T	C	0.126243	1006
8	rs7008775	C	T	0.193837	1006
8	rs73715518	C	T	0.111332	1006
8	rs62522526	C	T	0.0437376	1006
8	rs62522527	A	C	0.0437376	1006
8	rs145642866	G	A	0.0139165	1006
8	rs76729283	C	T	0.120278	1006
8	rs13252211	G	C	0.168986	1006
8	rs4977189	C	A	0.356859	1006
8	rs4977188	G	A	0.0695825	1006
8	rs77372006	C	T	0.0109344	1006
8	rs4977187	C	T	0.0715706	1006
8	rs4977186	A	C	0.0735586	1006
8	rs13254189	G	A	0.167992	1006
8	rs7461417	T	C	0.366799	1006
8	rs7837362	G	A	0.16004	1006
8	rs78202287	C	T	0.026839	1006
8	rs75855435	C	T	0.12326	1006
8	rs117910536	C	T	0.027833	1006
8	rs111403659	T	A	0.120278	1006
8	rs4074834	G	C	0.459245	1006
8	rs4977184	T	C	0.299205	1006
8	rs186504066	G	A	0.0109344	1006
8	rs62522529	G	A	0.128231	1006
8	rs13276513	A	G	0.382704	1006
8	rs117450898	C	T	0.00994036	1006
8	rs6558401	T	C	0.261431	1006
8	rs7463194	G	A	0.263419	1006
8	rs7465629	C	T	0.252485	1006
8	rs7463818	G	A	0.252485	1006
8	rs11782138	G	A	0.0347913	1006
8	rs7462258	T	C	0.248509	1006
8	rs11993287	G	A	0.32505	1006
8	rs72693377	C	T	0.0357853	1006
8	rs79139889	A	G	0.0357853	1006
8	rs11775979	C	T	0.153082	1006
8	rs11778156	T	C	0.153082	1006
8	rs11136331	C	T	0.571571	1006
8	rs111338044	G	C	0.0904573	1006
8	rs10104052	T	C	0.663022	1006
8	rs78624391	C	G	0.082505	1006
8	rs112738637	T	C	0.0695825	1006
8	rs144339906	G	A	0.0616302	1006
8	rs11136332	T	C	0.547714	1006
8	rs6420192	A	G	0.817097	1006
8	rs117971351	T	C	0.0119284	1006
8	rs7012329	G	A	0.568588	1006
8	rs11782060	T	G	0.769384	1006
8	rs72693380	G	C	0.244533	1006
8	rs138885737	C	T	0.245527	1006
8	rs113609086	G	A	0.243539	1006
8	rs185022785	G	A	0.0238569	1006
8	rs11780743	C	A	0.198807	1006
8	rs7845662	T	C	0.583499	1006
8	rs34115771	G	A	0.197813	1006
8	rs112024604	T	C	0.0497018	1006
8	rs79565517	T	C	0.0198807	1006
8	rs74391674	C	T	0.0636183	1006
8	rs4977168	A	T	0.471173	1006
8	rs4977167	T	C	0.471173	1006
8	rs72693382	C	T	0.198807	1006
8	rs113730907	C	T	0.00894632	1006
8	rs10103396	T	C	0.471173	1006
8	rs10100277	A	G	0.201789	1006
8	rs73715528	A	C	0.0457256	1006
8	rs7831595	G	A	0.470179	1006
8	rs547363682	C	T	0.00994036	1006
8	rs12548824	C	T	0.22167	1006
8	rs144728084	T	C	0.0467197	1006
8	rs4077669	A	G	0.429423	1006
8	rs4077670	T	G	0.2167	1006
8	rs7010805	T	C	0.479125	1006
8	rs79635839	T	C	0.0994036	1006
8	rs4073900	T	C	0.481113	1006
8	rs56121388	A	G	0.0477137	1006
8	rs4073455	T	G	0.595427	1006
8	rs72693385	G	A	0.0626243	1006
8	rs56221439	A	G	0.0457256	1006
8	rs7460704	T	A	0.0477137	1006
8	rs7459948	A	G	0.0477137	1006
8	rs113638978	C	A	0.0656064	1006
8	rs34810199	T	G	0.0487078	1006
8	rs61509205	C	T	0.254473	1006
8	rs111930111	G	A	0.00894632	1006
8	rs56233017	G	A	0.0477137	1006
8	rs7461753	A	C	0.430417	1006
8	rs150722305	C	T	0.028827	1006
8	rs56077246	T	C	0.4334	1006
8	rs7015048	T	C	0.488072	1006
8	rs140669961	G	A	0.00795229	1006
8	rs7840395	A	G	0.480119	1006
8	rs4977183	A	G	0.478131	1006
8	rs4977182	C	T	0.0437376	1006
8	rs4977181	C	T	0.0437376	1006
8	rs11777835	T	C	0.480119	1006
8	rs9314420	A	G	0.594433	1006
8	rs3923388	G	A	0.439364	1006
8	rs116881714	G	A	0.0149105	1006
8	rs3923387	C	T	0.434394	1006
8	rs6990361	C	T	0.434394	1006
8	rs60326992	G	A	0.15507	1006
8	rs72693390	C	T	0.298211	1006
8	rs6999129	A	T	0.454274	1006
8	rs76497352	C	T	0.107356	1006
8	rs7155	A	G	0.43837	1006
8	rs117961539	G	A	0.0347913	1006
8	rs1065837	G	A	0.431412	1006
8	rs7014582	A	G	0.440358	1006
8	rs113513807	G	A	0.0208748	1006
8	rs6558405	T	C	0.442346	1006
8	rs146781600	C	T	0.0129225	1006
8	rs6558406	T	C	0.456262	1006
8	rs7822511	T	C	0.428429	1006
8	rs7819099	A	G	0.436382	1006
8	rs17062686	G	A	0.0516899	1006
8	rs35134741	G	A	0.0139165	1006
8	rs28455570	G	A	0.117296	1006
8	rs6984820	C	T	0.423459	1006
8	rs6992333	A	G	0.432406	1006
8	rs35261863	C	G	0.0159046	1006
8	rs35858667	G	A	0.0904573	1006
8	rs6558407	C	T	0.429423	1006
8	rs199720608	T	C	0.0139165	1006
8	rs11777402	G	A	0.428429	1006
8	rs35723243	G	A	0.0308151	1006
8	rs35139934	G	A	0.0675944	1006
8	rs7833924	A	G	0.435388	1006
8	rs34803322	C	T	0.0626243	1006
8	rs11778026	T	G	0.428429	1006
8	rs11786903	G	A	0.427435	1006
8	rs11786934	G	A	0.427435	1006
8	rs7016416	C	T	0.424453	1006
8	rs74772299	G	A	0.0367793	1006
8	rs7002002	G	A	0.427435	1006
8	rs1140522	C	T	0.427435	1006
8	rs2857829	A	G	0.427435	1006
8	rs75586449	C	T	0.0357853	1006
8	rs147838690	C	T	0.0149105	1006
8	rs55836855	C	T	0.427435	1006
8	rs55646585	C	T	0.420477	1006
8	rs56117011	A	C	0.427435	1006
8	rs35916068	A	G	0.427435	1006
8	rs7002152	T	C	0.428429	1006
8	rs7016860	G	A	0.428429	1006
8	rs6993953	C	T	0.427435	1006
8	rs7006770	T	C	0.427435	1006
8	rs7017644	G	A	0.427435	1006
8	rs7017789	G	A	0.427435	1006
8	rs56401829	A	G	0.427435	1006
8	rs55895668	T	C	0.434394	1006
8	rs62522552	G	A	0.214712	1006
8	rs55984967	T	A	0.427435	1006
8	rs55812715	T	C	0.427435	1006
8	rs11782890	T	C	0.427435	1006
8	rs11136333	T	C	0.427435	1006
8	rs11136334	C	T	0.427435	1006
8	rs112173070	G	A	0.0149105	1006
8	rs3135109	A	G	0.427435	1006
8	rs140300753	C	T	0.0228628	1006
8	rs138263219	G	T	0.00994036	1006
8	rs11993233	A	G	0.434394	1006
8	rs62522555	C	G	0.427435	1006
8	rs72693398	G	A	0.427435	1006
8	rs11136335	G	A	0.413519	1006
8	rs11780911	G	A	0.795229	1006
8	rs10107388	T	C	0.387674	1006
8	rs62522556	T	C	0.407555	1006
8	rs3135103	C	T	0.0258449	1006
8	rs11136336	G	A	0.406561	1006
8	rs7003580	C	T	0.412525	1006
8	rs6989119	G	A	0.406561	1006
8	rs11136337	A	G	0.406561	1006
8	rs11782331	C	A	0.406561	1006
8	rs11783772	A	T	0.406561	1006
8	rs11783799	A	G	0.406561	1006
8	rs11782433	C	T	0.406561	1006
8	rs138924815	C	T	0.00695825	1006
8	rs12545876	G	A	0.0447316	1006
8	rs6983908	A	C	0.413519	1006
8	rs11784762	A	G	0.408549	1006
8	rs6988767	A	G	0.410537	1006
8	rs56034811	T	C	0.411531	1006
8	rs11784417	C	T	0.406561	1006
8	rs141717948	G	T	0.0198807	1006
8	rs13439519	G	A	0.410537	1006
8	rs11136338	A	G	0.407555	1006
8	rs11784501	G	T	0.408549	1006
8	rs11136339	C	T	0.407555	1006
8	rs11784619	G	A	0.0626243	1006
8	rs4073081	C	G	0.407555	1006
8	rs4073082	C	T	0.408549	1006
8	rs12541377	C	G	0.406561	1006
8	rs112979447	C	T	0.407555	1006
8	rs149467345	A	C	0.00695825	1006
8	rs149371406	C	A	0.0387674	1006
8	rs138660645	G	A	0.0417495	1006
8	rs11786896	C	T	0.0536779	1006
8	rs139476104	C	T	0.0198807	1006
8	rs56334578	G	A	0.408549	1006
8	rs12543539	T	C	0.411531	1006
8	rs12549853	G	A	0.408549	1006
8	rs7464572	C	G	0.408549	1006
8	rs7462197	G	C	0.409543	1006
8	rs141701314	C	T	0.0198807	1006
8	rs7832643	G	T	0.410537	1006
8	rs55754956	A	G	0.412525	1006
8	rs72695403	C	T	0.026839	1006
8	rs572480261	G	C	0.0129225	1006
8	rs73715570	C	T	0.236581	1006
8	rs185259673	C	A	0.00994036	1006
8	rs11778018	T	C	0.412525	1006
8	rs62523994	G	A	0.412525	1006
8	rs55786556	A	G	0.412525	1006
8	rs147713970	G	A	0.0407555	1006
8	rs188595907	G	A	0.00994036	1006
8	rs58579887	T	C	0.415507	1006
8	rs118105645	G	C	0.0407555	1006
8	rs10098685	G	A	0.0328032	1006
8	rs11777239	G	A	0.410537	1006
8	rs10095172	T	C	0.0357853	1006
8	rs10092179	A	G	0.414513	1006
8	rs72695404	C	T	0.055666	1006
8	rs6558408	G	A	0.626243	1006
8	rs12334749	G	A	0.115308	1006
8	rs7010588	C	T	0.131213	1006
8	rs113712055	A	G	0.00894632	1006
8	rs11784985	A	T	0.420477	1006
8	rs11780978	G	A	0.409543	1006
8	rs28409207	G	A	0.0437376	1006
8	rs78731895	A	G	0.0178926	1006
8	rs7357417	A	G	0.410537	1006
8	rs28392516	C	T	0.0626243	1006
8	rs7010330	T	C	0.410537	1006
8	rs76266162	G	A	0.0159046	1006
8	rs11783655	T	A	0.409543	1006
8	rs72695409	T	C	0.408549	1006
8	rs146164834	G	A	0.0168986	1006
8	rs6993022	T	C	0.409543	1006
8	rs6981529	C	G	0.407555	1006
8	rs11781667	G	T	0.375746	1006
8	rs76153953	A	G	0.0318091	1006
8	rs11787365	T	C	0.412525	1006
8	rs112641794	T	C	0.0755467	1006
8	rs11786739	A	G	0.0636183	1006
8	rs77445084	T	C	0.0328032	1006
8	rs147009472	C	T	0.0218688	1006
8	rs11136341	A	G	0.390656	1006
8	rs113670015	G	C	0.0129225	1006
8	rs11787335	C	T	0.37674	1006
8	rs11136342	A	G	0.409543	1006
8	rs113057351	G	A	0.026839	1006
8	rs11785060	C	T	0.375746	1006
8	rs3935755	A	G	0.411531	1006
8	rs11775434	T	G	0.439364	1006
8	rs7013938	A	C	0.425447	1006
8	rs6991364	G	A	0.420477	1006
8	rs11786083	G	A	0.389662	1006
8	rs140832819	G	A	0.0228628	1006
8	rs1134029	G	A	0.422465	1006
8	rs1134030	C	T	0.388668	1006
8	rs78795499	G	C	0.0397614	1006
8	rs13256523	C	T	0.0536779	1006
8	rs4977166	C	A	0.0616302	1006
8	rs62530291	G	A	0.431412	1006
8	rs11775818	C	T	0.431412	1006
8	rs76806097	C	T	0.0387674	1006
8	rs11544989	A	G	0.575547	1006
8	rs11989052	A	G	0.431412	1006
8	rs74593295	G	T	0.0387674	1006
8	rs80304851	T	C	0.0397614	1006
8	rs11136343	A	G	0.392644	1006
8	rs11136344	T	C	0.431412	1006
8	rs11136345	G	A	0.431412	1006
8	rs3936211	C	T	0.432406	1006
8	rs11778039	G	A	0.430417	1006
8	rs11780802	C	T	0.457256	1006
8	rs61512798	A	G	0.517893	1006
8	rs188466004	C	T	0.0248509	1006
8	rs11784833	T	C	0.387674	1006
8	rs75138349	C	T	0.0397614	1006
8	rs56261297	C	T	0.411531	1006
8	rs9100	G	T	0.412525	1006
8	rs76181897	G	A	0.0397614	1006
8	rs7000180	A	G	0.370775	1006
8	rs138813977	A	G	0.00894632	1006
8	rs78799994	G	T	0.158052	1006
8	rs58404036	C	T	0.369781	1006
8	rs75217122	G	A	0.0795229	1006
8	rs56127523	G	A	0.409543	1006
8	rs55853893	G	A	0.369781	1006
8	rs11990215	G	A	0.410537	1006
8	rs7459603	T	C	0.410537	1006
8	rs56207135	G	C	0.369781	1006
8	rs60044922	C	T	0.0407555	1006
8	rs11136251	T	C	0.411531	1006
8	rs11779776	T	C	0.369781	1006
8	rs61545625	C	T	0.369781	1006
8	rs7832646	T	C	0.410537	1006
8	rs7829343	A	G	0.410537	1006
8	rs62530297	T	C	0.369781	1006
8	rs62530298	T	C	0.410537	1006
8	rs6985003	C	T	0.369781	1006
8	rs7004804	A	G	0.410537	1006
8	rs57957974	C	A	0.369781	1006
8	rs57045990	T	G	0.410537	1006
8	rs144290510	G	A	0.0198807	1006
8	rs143558264	A	G	0.00994036	1006
8	rs7001174	T	C	0.410537	1006
8	rs7015812	C	G	0.410537	1006
8	rs6420181	A	G	0.410537	1006
8	rs61156785	C	T	0.355865	1006
8	rs11996529	T	C	0.0407555	1006
8	rs11136252	T	C	0.409543	1006
8	rs6985603	G	C	0.409543	1006
8	rs60050811	T	C	0.0407555	1006
8	rs73379115	G	C	0.0407555	1006
8	rs147019434	G	A	0.0397614	1006
8	rs117948104	T	C	0.0397614	1006
8	rs112053939	C	A	0.0457256	1006
8	rs73379119	C	T	0.0457256	1006
8	rs150705459	C	T	0.0447316	1006
8	rs185212438	C	T	0.0785288	1006
8	rs74795902	A	G	0.0168986	1006
8	rs7835415	A	G	0.23161	1006
8	rs62530310	C	G	0.208748	1006
8	rs113946121	C	T	0.0576541	1006
8	rs147284549	C	T	0.0178926	1006
8	rs35893868	C	T	0.00795229	1006
8	rs79832570	T	C	0.0934394	1006
8	rs56316167	C	T	0.445328	1006
8	rs77911607	C	T	0.0775348	1006
8	rs145935998	G	A	0.0218688	1006
8	rs180717069	C	T	0.0159046	1006
8	rs148291810	G	A	0.0198807	1006
8	rs61732533	G	A	0.05666	1006
8	rs7459752	G	A	0.272366	1006
8	rs11993554	A	G	0.0944334	1006
8	rs10107332	C	A	0.0238569	1006
8	rs72695427	G	A	0.0854871	1006
8	rs117057524	G	A	0.0168986	1006
8	rs55916375	C	T	0.083499	1006
8	rs3935209	T	G	0.0984095	1006
8	rs6558292	G	A	0.0815109	1006
8	rs7004867	C	T	0.0864811	1006
8	rs7003860	G	C	0.0795229	1006
8	rs144843136	C	T	0.083499	1006
8	rs11986647	G	A	0.084493	1006
8	rs147989649	C	G	0.00795229	1006
8	rs11996522	G	A	0.0854871	1006
8	rs7823319	C	T	0.084493	1006
8	rs6558293	A	G	0.0944334	1006
8	rs6558294	G	C	0.083499	1006
8	rs7017102	A	G	0.0944334	1006
8	rs117260747	G	A	0.0397614	1006
8	rs77912488	C	T	0.0318091	1006
8	rs10113441	G	A	0.0228628	1006
8	rs59095288	T	C	0.0924453	1006
8	rs150386911	G	A	0.0497018	1006
8	rs145826916	C	A	0.0198807	1006
8	rs138746900	T	C	0.083499	1006
8	rs72695429	G	A	0.0298211	1006
8	rs117707255	T	G	0.0168986	1006
8	rs73379171	C	T	0.084493	1006
8	rs117285180	G	A	0.0228628	1006
8	rs60394484	C	A	0.055666	1006
8	rs7465260	T	A	0.0964215	1006
8	rs57327350	A	C	0.0944334	1006
8	rs112881364	C	A	0.0884692	1006
8	rs58829749	G	A	0.359841	1006
8	rs73379179	A	C	0.0954274	1006
8	rs11985815	A	G	0.0964215	1006
8	rs11986602	T	A	0.107356	1006
8	rs73379180	A	T	0.0874751	1006
8	rs76234559	A	G	0.0864811	1006
8	rs11990558	T	C	0.0874751	1006
8	rs11784223	G	A	0.0218688	1006
8	rs7004186	A	G	0.0854871	1006
8	rs111328532	C	T	0.0874751	1006
8	rs71520555	C	A	0.0198807	1006
8	rs138412600	G	A	0.0188867	1006
8	rs11546475	G	C	0.0815109	1006
8	rs6558295	C	G	0.0894632	1006
8	rs4977165	C	T	0.0884692	1006
8	rs1127096	A	G	0.0894632	1006
8	rs55750616	G	A	0.0944334	1006
8	rs150260787	C	T	0.0328032	1006
8	rs56138570	G	A	0.0894632	1006
8	rs115871014	C	T	0.0864811	1006
8	rs117569286	A	G	0.0208748	1006
8	rs6558296	G	A	0.0884692	1006
8	rs6558297	C	T	0.0884692	1006
8	rs7820500	T	C	0.0964215	1006
8	rs4977164	T	G	0.0884692	1006
8	rs55997252	G	C	0.0964215	1006
8	rs7822232	A	C	0.0884692	1006
8	rs116353027	C	T	0.0864811	1006
8	rs7821112	G	A	0.911531	1006
8	rs117414968	C	A	0.0506958	1006
8	rs11780874	C	A	0.903579	1006
8	rs13255347	G	A	0.897614	1006
8	rs13256214	G	T	0.911531	1006
8	rs188357051	G	A	0.0228628	1006
8	rs6984764	A	G	0.912525	1006
8	rs11541475	T	G	0.911531	1006
8	rs35973351	G	C	0.00695825	1006
8	rs35387134	A	C	0.00695825	1006
8	rs7462703	A	G	0.911531	1006
8	rs11784574	C	G	0.911531	1006
8	rs13254954	A	G	0.906561	1006
8	rs35351724	G	A	0.0864811	1006
8	rs34674752	G	A	0.05666	1006
8	rs11541804	C	G	0.083499	1006
8	rs11541805	G	A	0.0407555	1006
8	rs12550729	C	T	0.911531	1006
8	rs6558298	T	C	0.911531	1006
8	rs139962028	G	A	0.0238569	1006
8	rs12549149	C	T	0.911531	1006
8	rs11136254	G	T	0.911531	1006
8	rs34173062	G	A	0.0894632	1006
8	rs11136255	G	A	0.903579	1006
8	rs75361772	G	A	0.0864811	1006
8	rs11546144	G	A	0.910537	1006
8	rs13263342	T	C	0.911531	1006
8	rs6685	C	T	0.0864811	1006
8	rs10091401	G	C	0.911531	1006
8	rs4977196	C	G	0.911531	1006
8	rs72695434	A	G	0.0516899	1006
8	rs4977195	T	C	0.911531	1006
8	rs34324679	C	A	0.0894632	1006
8	rs13250446	A	G	0.911531	1006
8	rs55908964	C	G	0.285288	1006
8	rs116912343	C	T	0.0308151	1006
8	rs55788604	G	A	0.083499	1006
8	rs4977194	G	C	0.907555	1006
8	rs6558300	G	C	0.904573	1006
8	rs7836836	T	C	0.907555	1006
8	rs144716343	T	C	0.0159046	1006
8	rs148527973	G	C	0.0159046	1006
8	rs59976468	T	A	0.0815109	1006
8	rs12543080	A	C	0.913519	1006
8	rs58813541	A	C	0.0815109	1006
8	rs7829844	C	A	0.908549	1006
8	rs6985623	T	C	0.0815109	1006
8	rs73381329	T	C	0.0914513	1006
8	rs149587589	A	G	0.0248509	1006
8	rs73381332	C	G	0.0914513	1006
8	rs56410669	A	C	0.0815109	1006
8	rs56219673	G	A	0.0815109	1006
8	rs56280747	C	T	0.0815109	1006
8	rs7844757	C	T	0.0815109	1006
8	rs6558302	T	C	0.0914513	1006
8	rs13264654	T	C	0.0924453	1006
8	rs143843152	G	A	0.0815109	1006
8	rs7814913	T	C	0.0914513	1006
8	rs60965353	T	C	0.0815109	1006
8	rs7846401	A	C	0.0914513	1006
8	rs73381345	T	C	0.0815109	1006
8	rs7837375	G	A	0.0815109	1006
8	rs7821781	A	T	0.0815109	1006
8	rs79806955	T	G	0.0815109	1006
8	rs73381347	C	T	0.0914513	1006
8	rs114634117	G	A	0.0815109	1006
8	rs112626134	A	G	0.0914513	1006
8	rs74535141	G	A	0.136183	1006
8	rs7830598	A	G	0.082505	1006
8	rs77736804	G	A	0.0725646	1006
8	rs73381354	A	G	0.0805169	1006
8	rs73381355	G	T	0.0805169	1006
8	rs140986478	C	T	0.00795229	1006
8	rs6558303	A	G	0.915507	1006
8	rs112899020	T	C	0.083499	1006
8	rs115949029	A	G	0.0805169	1006
8	rs142298794	G	A	0.026839	1006
8	rs73381360	C	A	0.083499	1006
8	rs113143281	T	C	0.082505	1006
8	rs113332967	T	C	0.082505	1006
8	rs112249044	C	T	0.082505	1006
8	rs6983156	T	C	0.083499	1006
8	rs10104795	G	A	0.915507	1006
8	rs6420182	G	A	0.912525	1006
8	rs7461665	G	C	0.912525	1006
8	rs116559383	G	A	0.054672	1006
8	rs118016928	C	T	0.0168986	1006
8	rs72695446	C	A	0.0457256	1006
8	rs4977190	T	C	0.532803	1006
8	rs117028814	G	A	0.028827	1006
8	rs11989162	G	A	0.0337972	1006
8	rs116801634	C	T	0.027833	1006
8	rs147402458	T	C	0.0188867	1006
8	rs13269999	G	A	0.00795229	1006
8	rs72695449	G	A	0.0248509	1006
8	rs7015246	C	T	0.0298211	1006
8	rs7015441	C	T	0.0298211	1006
8	rs73366521	C	T	0.0318091	1006
8	rs141745848	G	A	0.0119284	1006
8	rs116860357	C	G	0.0298211	1006
8	rs117711660	C	T	0.0387674	1006
8	rs147655455	A	G	0.0198807	1006
8	rs117015165	G	A	0.0298211	1006
8	rs112194547	G	A	0.0188867	1006
8	rs7842771	G	C	0.968191	1006
8	rs6981035	G	T	0.0318091	1006
8	rs7459900	C	T	0.0298211	1006
8	rs144603198	G	A	0.0188867	1006
8	rs34664633	G	A	0.0606362	1006
8	rs73366541	G	A	0.0318091	1006
8	rs62530347	G	A	0.968191	1006
8	rs7018433	C	T	0.968191	1006
8	rs55645001	C	G	0.968191	1006
8	rs11995603	G	A	0.0318091	1006
8	rs113047708	C	T	0.0318091	1006
8	rs148510007	C	T	0.00596421	1006
8	rs138935636	C	G	0.0178926	1006
8	rs147297593	G	C	0.0308151	1006
8	rs117398466	C	T	0.0347913	1006
8	rs115084758	C	T	0.0328032	1006
8	rs139244008	C	T	0.0308151	1006
8	rs6558318	T	C	0.967197	1006
8	rs13267392	C	T	0.260437	1006
8	rs114724320	C	T	0.027833	1006
8	rs6988451	G	A	0.403579	1006
8	rs6989543	C	T	0.0298211	1006
8	rs182349696	T	C	0.00994036	1006
8	rs141973877	G	A	0.0178926	1006
8	rs138299304	C	T	0.0218688	1006
8	rs77501143	G	T	0.054672	1006
8	rs7387320	A	G	0.968191	1006
8	rs11998351	C	G	0.0298211	1006
8	rs7015323	A	G	0.970179	1006
8	rs11780218	G	A	0.424453	1006
8	rs140354937	C	G	0.0178926	1006
8	rs115695083	T	C	0.0218688	1006
8	rs12543945	G	A	0.027833	1006
8	rs72695465	T	G	0.0238569	1006
8	rs7463242	A	G	0.524851	1006
8	rs7460637	C	T	0.970179	1006
8	rs12542868	T	A	0.524851	1006
8	rs7841208	T	G	0.0298211	1006
8	rs7837966	A	G	0.0298211	1006
8	rs56089308	C	A	0.444334	1006
8	rs111397971	C	T	0.0705765	1006
8	rs12541214	C	T	0.0298211	1006
8	rs12543880	A	T	0.027833	1006
8	rs140691865	G	A	0.0208748	1006
8	rs113954825	A	G	0.0149105	1006
8	rs117949516	G	A	0.027833	1006
8	rs111228440	A	C	0.0308151	1006
8	rs111281369	C	T	0.135189	1006
8	rs147435358	C	T	0.11332	1006
8	rs112996909	A	G	0.0149105	1006
8	rs66506549	C	T	0.4334	1006
8	rs74345248	C	T	0.027833	1006
8	rs12114254	G	A	0.0298211	1006
8	rs151100271	C	T	0.0109344	1006
8	rs141765012	G	T	0.0109344	1006
8	rs113642059	A	G	0.440358	1006
8	rs7464860	C	T	0.527833	1006
8	rs118031929	G	A	0.0159046	1006
8	rs58342691	A	G	0.444334	1006
8	rs9650466	C	T	0.523857	1006
8	rs7461819	G	A	0.970179	1006
8	rs9650467	C	A	0.527833	1006
8	rs72695481	G	A	0.0248509	1006
8	rs12542298	C	T	0.527833	1006
8	rs13248671	T	A	0.528827	1006
8	rs6558326	A	C	0.431412	1006
8	rs6558327	T	C	0.970179	1006
8	rs143966873	G	A	0.0298211	1006
8	rs6990354	C	T	0.538767	1006
8	rs117123242	C	T	0.0397614	1006
8	rs149419633	C	T	0.026839	1006
8	rs9720889	G	A	0.568588	1006
8	rs11992210	C	T	0.565606	1006
```
