## Supplementary material for "Characterization of shared and ancestry-specific signals driving complex traits using multi-ancestry fine-mapping": s2.afreq

```
#CHROM	ID	REF	ALT	ALT_FREQS	OBS_CT
8	rs6558343	T	C	0.670635	1008
8	rs3829013	T	C	0.72123	1008
8	rs3829014	G	A	0.622024	1008
8	rs13264958	G	A	0.350198	1008
8	rs66944623	G	C	0.0922619	1008
8	rs7386691	G	T	0.671627	1008
8	rs28529670	A	G	0.671627	1008
8	rs57823135	G	A	0.0734127	1008
8	rs78948047	T	C	0.0277778	1008
8	rs6558344	C	T	0.0734127	1008
8	rs13282135	A	T	0.681548	1008
8	rs2272633	G	C	0.844246	1008
8	rs7460159	A	G	0.681548	1008
8	rs4493919	G	A	0.681548	1008
8	rs4545118	C	A	0.681548	1008
8	rs6558345	G	C	0.679563	1008
8	rs13251204	G	A	0.0892857	1008
8	rs60180356	C	A	0.0734127	1008
8	rs111403811	C	T	0.0744048	1008
8	rs4330705	C	A	0.680556	1008
8	rs11774206	T	C	0.75496	1008
8	rs11136281	C	G	0.681548	1008
8	rs4503113	G	C	0.0734127	1008
8	rs4332150	T	C	0.844246	1008
8	rs11136282	T	C	0.704365	1008
8	rs6651419	G	A	0.681548	1008
8	rs3889655	G	A	0.0734127	1008
8	rs6651422	A	G	0.681548	1008
8	rs10101286	T	C	0.681548	1008
8	rs755097	T	C	0.69246	1008
8	rs7388474	A	G	0.683532	1008
8	rs7387952	C	T	0.68254	1008
8	rs2235115	C	G	0.672619	1008
8	rs7386259	A	G	0.840278	1008
8	rs3750217	C	A	0.671627	1008
8	rs113892672	C	T	0.0892857	1008
8	rs7387702	G	A	0.672619	1008
8	rs7386378	C	T	0.672619	1008
8	rs4389955	G	A	0.672619	1008
8	rs7015233	G	A	0.078373	1008
8	rs6558346	C	T	0.839286	1008
8	rs142845013	A	C	0.0357143	1008
8	rs7386086	G	A	0.672619	1008
8	rs7387720	A	G	0.672619	1008
8	rs7839193	T	C	0.839286	1008
8	rs117964889	A	G	0.0724206	1008
8	rs10105037	G	A	0.672619	1008
8	rs116903651	G	A	0.0694444	1008
8	rs117362000	G	A	0.0188492	1008
8	rs13263083	G	C	0.0892857	1008
8	rs28617552	G	A	0.672619	1008
8	rs28497635	T	C	0.672619	1008
8	rs34815225	C	T	0.0892857	1008
8	rs28751962	G	A	0.672619	1008
8	rs28695627	A	G	0.673611	1008
8	rs28406421	T	C	0.672619	1008
8	rs7386943	G	A	0.672619	1008
8	rs7844641	A	G	0.077381	1008
8	rs2011126	G	A	0.672619	1008
8	rs11776460	C	G	0.671627	1008
8	rs7829405	G	A	0.077381	1008
8	rs878238	T	C	0.838294	1008
8	rs7386885	T	C	0.671627	1008
8	rs4416835	T	C	0.838294	1008
8	rs13282881	G	A	0.672619	1008
8	rs13263129	T	G	0.671627	1008
8	rs1122242	C	T	0.671627	1008
8	rs9644250	G	T	0.311508	1008
8	rs9644251	T	A	0.311508	1008
8	rs4392912	A	G	0.672619	1008
8	rs4524810	C	T	0.671627	1008
8	rs4604451	G	A	0.671627	1008
8	rs7387474	C	G	0.670635	1008
8	rs7387487	C	G	0.693452	1008
8	rs13275443	T	C	0.672619	1008
8	rs13260260	G	A	0.672619	1008
8	rs13260269	G	C	0.672619	1008
8	rs28549024	T	C	0.672619	1008
8	rs11136284	A	G	0.838294	1008
8	rs62524710	T	A	0.671627	1008
8	rs11774295	G	A	0.672619	1008
8	rs35739827	G	A	0.0892857	1008
8	rs6986327	A	G	0.760913	1008
8	rs11136285	G	A	0.761905	1008
8	rs7386475	A	G	0.797619	1008
8	rs10088567	G	A	0.670635	1008
8	rs10105378	A	G	0.760913	1008
8	rs2293925	G	A	0.671627	1008
8	rs13256542	C	T	0.759921	1008
8	rs6997070	A	G	0.838294	1008
8	rs7002111	T	C	0.839286	1008
8	rs7002559	T	C	0.839286	1008
8	rs10088412	A	C	0.761905	1008
8	rs6558347	G	T	0.077381	1008
8	rs12156025	A	T	0.672619	1008
8	rs66613637	T	A	0.0892857	1008
8	rs34589890	T	C	0.0892857	1008
8	rs9801717	C	T	0.761905	1008
8	rs9801820	A	G	0.761905	1008
8	rs9802022	G	A	0.093254	1008
8	rs11783217	A	C	0.761905	1008
8	rs10099996	T	C	0.761905	1008
8	rs191609021	T	C	0.0238095	1008
8	rs58116767	C	T	0.077381	1008
8	rs34719060	C	T	0.0892857	1008
8	rs62524727	G	A	0.00992063	1008
8	rs13275666	A	G	0.761905	1008
8	rs13274388	T	C	0.672619	1008
8	rs28459442	G	T	0.077381	1008
8	rs13274702	T	C	0.672619	1008
8	rs57383258	A	G	0.0892857	1008
8	rs13265898	A	G	0.672619	1008
8	rs7459839	C	T	0.759921	1008
8	rs13259858	G	A	0.759921	1008
8	rs200017025	C	T	0.0287698	1008
8	rs112796609	G	A	0.077381	1008
8	rs13260981	G	A	0.673611	1008
8	rs13260989	G	A	0.673611	1008
8	rs28437861	C	T	0.0892857	1008
8	rs7815223	C	T	0.077381	1008
8	rs28432960	A	G	0.0892857	1008
8	rs13275896	A	G	0.761905	1008
8	rs2293928	G	C	0.672619	1008
8	rs2293927	T	C	0.761905	1008
8	rs2293926	C	T	0.672619	1008
8	rs7824152	C	T	0.0892857	1008
8	rs12676285	G	T	0.672619	1008
8	rs7845253	G	A	0.762897	1008
8	rs2272638	G	A	0.762897	1008
8	rs2272637	A	C	0.751984	1008
8	rs2272636	G	T	0.751984	1008
8	rs11780593	C	T	0.27877	1008
8	rs2272635	C	T	0.077381	1008
8	rs2272634	C	T	0.672619	1008
8	rs57623971	C	T	0.0892857	1008
8	rs7388488	T	C	0.839286	1008
8	rs724037	T	G	0.761905	1008
8	rs2012294	G	C	0.761905	1008
8	rs190828250	G	C	0.00198413	1008
8	rs62524728	A	G	0.839286	1008
8	rs11784916	T	C	0.761905	1008
8	rs111974971	C	T	0.0892857	1008
8	rs7387093	G	A	0.761905	1008
8	rs72701716	G	A	0.077381	1008
8	rs1078329	A	G	0.761905	1008
8	rs12680237	C	T	0.652778	1008
8	rs61631623	G	A	0.0892857	1008
8	rs11544482	G	C	0.077381	1008
8	rs12681973	C	T	0.077381	1008
8	rs67074137	C	A	0.0982143	1008
8	rs3812435	G	A	0.0882937	1008
8	rs3829018	G	A	0.0882937	1008
8	rs11544484	C	T	0.0753968	1008
8	rs12680498	G	A	0.670635	1008
8	rs13250865	T	C	0.0892857	1008
8	rs57772271	G	A	0.078373	1008
8	rs7386111	T	C	0.839286	1008
8	rs56021206	A	G	0.287698	1008
8	rs34617726	C	T	0.34623	1008
8	rs3829019	G	A	0.0793651	1008
8	rs3829020	G	A	0.0962302	1008
8	rs6558348	T	C	0.743056	1008
8	rs6558349	C	T	0.742063	1008
8	rs74356698	C	T	0.274802	1008
8	rs10283197	C	T	0.654762	1008
8	rs2450771	A	G	0.744048	1008
8	rs35643226	A	C	0.654762	1008
8	rs2467895	A	G	0.744048	1008
8	rs181823995	G	A	0.0168651	1008
8	rs3812436	T	C	0.734127	1008
8	rs2467894	C	A	0.524802	1008
8	rs117650114	C	T	0.0337302	1008
8	rs2956267	G	A	0.0813492	1008
8	rs56713113	A	T	0.0813492	1008
8	rs117790855	G	A	0.159722	1008
8	rs2450772	G	A	0.0813492	1008
8	rs4874143	G	A	0.698413	1008
8	rs34012614	G	A	0.233135	1008
8	rs13277428	A	G	0.0813492	1008
8	rs13264140	C	T	0.0793651	1008
8	rs34268352	C	T	0.0813492	1008
8	rs146751452	C	T	0.0337302	1008
8	rs13275401	C	G	0.0813492	1008
8	rs77183228	G	A	0.218254	1008
8	rs2450775	A	C	0.0813492	1008
8	rs2956274	A	G	0.780754	1008
8	rs2450776	T	C	0.0813492	1008
8	rs2450777	A	T	0.780754	1008
8	rs3812438	G	C	0.0813492	1008
8	rs13251309	C	T	0.0813492	1008
8	rs34132558	C	G	0.0813492	1008
8	rs2467944	T	C	0.0813492	1008
8	rs2467943	T	C	0.0813492	1008
8	rs145132780	G	A	0.0337302	1008
8	rs2087219	C	T	0.0813492	1008
8	rs2101433	C	G	0.0813492	1008
8	rs2450778	A	G	0.0813492	1008
8	rs10866910	C	T	0.698413	1008
8	rs7002579	G	A	0.699405	1008
8	rs34858080	C	A	0.0823413	1008
8	rs13272654	G	C	0.0813492	1008
8	rs2980260	T	C	0.0813492	1008
8	rs7817165	A	G	0.708333	1008
8	rs7837655	C	A	0.784722	1008
8	rs2450782	A	G	0.779762	1008
8	rs2467939	C	G	0.779762	1008
8	rs142226855	G	T	0.0287698	1008
8	rs72701741	C	T	0.170635	1008
8	rs72701743	G	A	0.00198413	1008
8	rs75051907	G	A	0.0833333	1008
8	rs2467933	C	G	0.0833333	1008
8	rs2450745	C	A	0.0833333	1008
8	rs13279590	G	A	0.0833333	1008
8	rs62523662	C	T	0.28869	1008
8	rs111279127	A	T	0.212302	1008
8	rs71520507	C	T	0.0833333	1008
8	rs13281276	T	A	0.0833333	1008
8	rs11990632	G	A	0.0843254	1008
8	rs149257096	G	A	0.015873	1008
8	rs2931709	A	G	0.0833333	1008
8	rs35168352	C	T	0.0833333	1008
8	rs2450749	T	C	0.861111	1008
8	rs4875067	G	T	0.777778	1008
8	rs2450756	T	C	0.861111	1008
8	rs4875046	C	T	0.776786	1008
8	rs143420277	C	T	0.0337302	1008
8	rs76380641	G	A	0.0337302	1008
8	rs1017942	A	G	0.792659	1008
8	rs1017943	T	C	0.0833333	1008
8	rs4345574	T	C	0.862103	1008
8	rs2931710	A	G	0.87996	1008
8	rs35909684	C	A	0.0813492	1008
8	rs117150555	C	G	0.0406746	1008
8	rs12676064	T	G	0.865079	1008
8	rs141970457	A	G	0.0267857	1008
8	rs60713252	G	T	0.0833333	1008
8	rs2467936	G	A	0.0833333	1008
8	rs71520508	G	C	0.0833333	1008
8	rs34930787	G	T	0.0833333	1008
8	rs2467938	A	G	0.781746	1008
8	rs2450762	A	G	0.0833333	1008
8	rs71520509	C	T	0.0833333	1008
8	rs71520510	G	A	0.0833333	1008
8	rs114153166	G	C	0.00297619	1008
8	rs77248569	A	C	0.047619	1008
8	rs2467950	A	G	0.863095	1008
8	rs2450764	A	C	0.863095	1008
8	rs4874104	G	A	0.699405	1008
8	rs370192138	C	T	0.0248016	1008
8	rs62524011	C	A	0.00198413	1008
8	rs13268561	A	T	0.287698	1008
8	rs2450765	A	G	0.860119	1008
8	rs71520512	G	A	0.0823413	1008
8	rs71520513	G	A	0.0813492	1008
8	rs35263574	A	G	0.0992063	1008
8	rs71520514	G	A	0.0823413	1008
8	rs34259211	G	T	0.0813492	1008
8	rs143463441	G	A	0.0119048	1008
8	rs2450770	A	G	0.0803571	1008
8	rs4874105	A	G	0.697421	1008
8	rs35052796	T	C	0.0813492	1008
8	rs72703712	G	A	0.170635	1008
8	rs34876718	C	A	0.0813492	1008
8	rs10105417	C	G	0.916667	1008
8	rs3812439	C	T	0.223214	1008
8	rs112864544	C	A	0.179563	1008
8	rs79095151	C	T	0.0823413	1008
8	rs901760	C	T	0.69246	1008
8	rs189719319	G	A	0.047619	1008
8	rs71520515	C	T	0.0813492	1008
8	rs62524012	A	G	0.22123	1008
8	rs3812440	A	G	0.777778	1008
8	rs13275994	C	T	0.909722	1008
8	rs7015558	C	T	0.225198	1008
8	rs6982270	C	G	0.921627	1008
8	rs2272755	G	A	0.224206	1008
8	rs3814772	C	A	0.078373	1008
8	rs3814770	G	C	0.921627	1008
8	rs3814769	G	A	0.926587	1008
8	rs111379476	G	A	0.00198413	1008
8	rs3195664	G	C	0.225198	1008
8	rs1055181	C	T	0.225198	1008
8	rs72703721	C	T	0.173611	1008
8	rs73365860	C	T	0.078373	1008
8	rs4874106	G	T	0.697421	1008
8	rs34008428	C	G	0.078373	1008
8	rs744359	T	C	0.28869	1008
8	rs143944319	C	T	0.0386905	1008
8	rs74748751	G	T	0.077381	1008
8	rs10086661	A	G	0.0188492	1008
8	rs745619	G	T	0.922619	1008
8	rs6997726	C	T	0.506944	1008
8	rs12676774	G	A	0.230159	1008
8	rs4874107	T	C	0.96131	1008
8	rs62524014	C	T	0.257937	1008
8	rs12547089	C	T	0.962302	1008
8	rs34154183	T	C	0.738095	1008
8	rs71520517	G	A	0.102183	1008
8	rs1809615	G	A	0.242063	1008
8	rs112407563	C	A	0.0376984	1008
8	rs111163533	C	T	0.0376984	1008
8	rs111163534	C	T	0.0376984	1008
8	rs111206432	C	T	0.241071	1008
8	rs117693251	C	T	0.121032	1008
8	rs4874108	C	T	0.241071	1008
8	rs901764	G	A	0.758929	1008
8	rs2004949	A	T	0.72123	1008
8	rs4873791	C	T	0.241071	1008
8	rs901766	T	C	0.722222	1008
8	rs1078521	G	A	0.576389	1008
8	rs10113635	A	G	0.758929	1008
8	rs36086994	G	A	0.0376984	1008
8	rs901768	A	C	0.720238	1008
8	rs71520519	G	A	0.0376984	1008
8	rs901770	T	C	0.962302	1008
8	rs881699	A	G	0.241071	1008
8	rs74394739	G	A	0.0376984	1008
8	rs7813939	A	G	0.72123	1008
8	rs7814079	A	C	0.759921	1008
8	rs4874110	C	T	0.581349	1008
8	rs77124234	A	G	0.0416667	1008
8	rs141538801	C	T	0.0436508	1008
8	rs7018372	C	G	0.779762	1008
8	rs79141651	G	A	0.0922619	1008
8	rs13262591	G	A	0.169643	1008
8	rs80261050	C	G	0.0248016	1008
8	rs7008609	G	T	0.904762	1008
8	rs7832564	T	C	0.145833	1008
8	rs73717547	A	C	0.145833	1008
8	rs73717549	G	A	0.142857	1008
8	rs4873792	C	T	0.28373	1008
8	rs12675897	T	C	0.428571	1008
8	rs12681225	G	T	0.284722	1008
8	rs35751832	G	A	0.143849	1008
8	rs62524034	G	A	0.178571	1008
8	rs34650305	T	C	0.142857	1008
8	rs34276152	C	G	0.143849	1008
8	rs4336628	C	T	0.252976	1008
8	rs34796425	T	C	0.107143	1008
8	rs78110088	C	T	0.141865	1008
8	rs11775134	C	T	0.00297619	1008
8	rs879740	C	T	0.0992063	1008
8	rs10111533	G	A	0.525794	1008
8	rs35626439	A	G	0.605159	1008
8	rs73717550	C	T	0.143849	1008
8	rs34119466	T	C	0.605159	1008
8	rs73717551	A	G	0.143849	1008
8	rs4874111	C	T	0.294643	1008
8	rs10099538	C	T	0.143849	1008
8	rs57557330	A	T	0.602183	1008
8	rs34745666	G	A	0.46131	1008
8	rs62524130	C	T	0.46131	1008
8	rs28501553	A	G	0.143849	1008
8	rs901759	C	T	0.294643	1008
8	rs11136289	A	G	0.607143	1008
8	rs13267017	C	A	0.605159	1008
8	rs111900927	C	T	0.100198	1008
8	rs12335313	G	A	0.143849	1008
8	rs11776876	C	T	0.291667	1008
8	rs9886592	T	G	0.609127	1008
8	rs13251580	C	T	0.102183	1008
8	rs13274480	T	C	0.71131	1008
8	rs57681929	T	C	0.184524	1008
8	rs74569082	G	A	0.179563	1008
8	rs73717554	G	A	0.181548	1008
8	rs875859	T	G	0.553571	1008
8	rs35323180	G	T	0.372024	1008
8	rs73717555	G	C	0.181548	1008
8	rs9650461	A	C	0.372024	1008
8	rs9650462	A	G	0.372024	1008
8	rs9650463	C	T	0.372024	1008
8	rs35781109	G	A	0.372024	1008
8	rs4875043	A	C	0.112103	1008
8	rs62521864	G	A	0.372024	1008
8	rs34007749	C	A	0.371032	1008
8	rs35721681	A	G	0.372024	1008
8	rs73717558	T	C	0.181548	1008
8	rs13273107	T	G	0.554563	1008
8	rs57320778	T	C	0.183532	1008
8	rs34473470	G	A	0.184524	1008
8	rs6993887	A	G	0.554563	1008
8	rs13272805	A	G	0.556548	1008
8	rs116920224	C	T	0.0337302	1008
8	rs138585303	A	T	0.114087	1008
8	rs35264981	T	C	0.196429	1008
8	rs182584519	C	T	0.0168651	1008
8	rs62521866	G	A	0.14881	1008
8	rs76011971	G	A	0.28869	1008
8	rs62521868	G	A	0.517857	1008
8	rs72703742	C	T	0.0803571	1008
8	rs11782698	T	C	0.0882937	1008
8	rs4874112	C	T	0.014881	1008
8	rs4874113	T	C	0.497024	1008
8	rs78809179	G	A	0.047619	1008
8	rs78152584	C	G	0.21627	1008
8	rs7015344	T	C	0.496032	1008
8	rs72703745	T	A	0.0863095	1008
8	rs4333616	G	C	0.345238	1008
8	rs12546431	C	T	0.15873	1008
8	rs79049793	A	G	0.047619	1008
8	rs56222824	G	A	0.294643	1008
8	rs12547045	C	G	0.496032	1008
8	rs62521870	A	G	0.295635	1008
8	rs12545195	G	A	0.497024	1008
8	rs72703751	G	A	0.0882937	1008
8	rs12545240	G	A	0.457341	1008
8	rs13265269	C	T	0.15377	1008
8	rs12716573	A	G	0.503968	1008
8	rs56743114	T	A	0.0863095	1008
8	rs111265027	C	T	0.0128968	1008
8	rs116900648	G	A	0.0486111	1008
8	rs13281883	G	A	0.154762	1008
8	rs13282182	G	T	0.0813492	1008
8	rs7833311	G	A	0.296627	1008
8	rs7812379	C	T	0.712302	1008
8	rs7833564	G	A	0.712302	1008
8	rs7819729	A	G	0.302579	1008
8	rs10089299	G	C	0.188492	1008
8	rs77799659	T	G	0.243056	1008
8	rs78741802	A	G	0.0595238	1008
8	rs112197016	G	A	0.0595238	1008
8	rs72703757	G	C	0.131944	1008
8	rs115038157	G	A	0.0595238	1008
8	rs13267937	G	C	0.704365	1008
8	rs66470449	G	C	0.47123	1008
8	rs7014671	A	T	0.59623	1008
8	rs35123647	G	A	0.145833	1008
8	rs4873793	C	T	0.457341	1008
8	rs56276803	G	A	0.0545635	1008
8	rs11783095	C	T	0.47619	1008
8	rs79091800	G	A	0.030754	1008
8	rs10448086	C	T	0.0634921	1008
8	rs56344153	C	T	0.386905	1008
8	rs55981035	T	C	0.412698	1008
8	rs2280930	G	A	0.412698	1008
8	rs2280929	G	C	0.151786	1008
8	rs4874114	G	A	0.411706	1008
8	rs4874115	A	T	0.411706	1008
8	rs62521874	C	A	0.0545635	1008
8	rs114471912	G	C	0.113095	1008
8	rs11774314	C	T	0.0634921	1008
8	rs1994448	A	G	0.450397	1008
8	rs57665510	C	T	0.450397	1008
8	rs60099982	G	C	0.451389	1008
8	rs187348455	T	C	0.014881	1008
8	rs12676067	A	G	0.450397	1008
8	rs117141831	C	T	0.0218254	1008
8	rs76683761	G	C	0.233135	1008
8	rs4874116	A	C	0.450397	1008
8	rs4874117	G	C	0.450397	1008
8	rs55994096	G	T	0.450397	1008
8	rs4874118	C	T	0.439484	1008
8	rs60804328	C	G	0.448413	1008
8	rs59529665	G	A	0.464286	1008
8	rs80142837	C	T	0.0823413	1008
8	rs12677645	T	C	0.488095	1008
8	rs12674728	G	C	0.480159	1008
8	rs12676325	C	A	0.473214	1008
8	rs4874120	T	A	0.37996	1008
8	rs4874121	C	G	0.33631	1008
8	rs67557491	C	A	0.110119	1008
8	rs1532037	C	T	0.423611	1008
8	rs1077657	T	G	0.492063	1008
8	rs901772	C	T	0.478175	1008
8	rs11136294	C	T	0.0555556	1008
8	rs6994534	C	T	0.188492	1008
8	rs4490854	G	A	0.917659	1008
8	rs11136295	C	T	0.282738	1008
8	rs72691410	C	T	0.439484	1008
8	rs4874122	A	G	0.5	1008
8	rs11776073	T	A	0.0575397	1008
8	rs11773918	C	T	0.499008	1008
8	rs11776099	T	C	0.499008	1008
8	rs11775278	A	G	0.5	1008
8	rs11784978	G	C	0.5	1008
8	rs11773959	C	T	0.5	1008
8	rs34232350	T	C	0.303571	1008
8	rs56106036	C	T	0.417659	1008
8	rs28525624	C	T	0.418651	1008
8	rs35736975	C	T	0.303571	1008
8	rs74759592	G	A	0.218254	1008
8	rs2294117	G	A	0.401786	1008
8	rs13267988	C	T	0.0585317	1008
8	rs13255491	T	C	0.0595238	1008
8	rs2272754	G	T	0.243056	1008
8	rs2272753	A	T	0.243056	1008
8	rs2294116	A	T	0.490079	1008
8	rs2294115	G	A	0.489087	1008
8	rs2294114	G	A	0.489087	1008
8	rs2294113	C	A	0.0952381	1008
8	rs2294112	G	C	0.489087	1008
8	rs2294111	C	T	0.510913	1008
8	rs13272031	C	G	0.487103	1008
8	rs181197428	C	T	0.0178571	1008
8	rs10089146	C	T	0.147817	1008
8	rs10464952	C	T	0.512897	1008
8	rs11777600	C	T	0.513889	1008
8	rs57799549	T	C	0.30754	1008
8	rs901758	G	A	0.177579	1008
8	rs901757	A	C	0.177579	1008
8	rs11776571	G	A	0.514881	1008
8	rs74471282	G	A	0.0714286	1008
8	rs77027527	C	A	0.077381	1008
8	rs12543096	G	A	0.430556	1008
8	rs7835012	A	G	0.486111	1008
8	rs13267385	T	C	0.184524	1008
8	rs13280062	C	T	0.177579	1008
8	rs59795540	C	A	0.0565476	1008
8	rs13252596	G	A	0.483135	1008
8	rs4874123	C	T	0.484127	1008
8	rs112631898	T	A	0.248016	1008
8	rs4874125	A	G	0.494048	1008
8	rs148624538	C	T	0.0178571	1008
8	rs4874126	G	A	0.484127	1008
8	rs4874127	C	T	0.484127	1008
8	rs4874128	T	G	0.484127	1008
8	rs4874129	T	G	0.487103	1008
8	rs7828812	G	C	0.487103	1008
8	rs1532039	A	G	0.512897	1008
8	rs72691427	G	A	0.0287698	1008
8	rs77211695	G	A	0.0803571	1008
8	rs72691428	G	A	0.030754	1008
8	rs74528256	C	T	0.232143	1008
8	rs28668626	C	T	0.174603	1008
8	rs28540888	C	A	0.176587	1008
8	rs10100594	C	T	0.487103	1008
8	rs11785686	A	G	0.487103	1008
8	rs7009039	G	A	0.487103	1008
8	rs4874130	G	A	0.487103	1008
8	rs4874131	A	G	0.487103	1008
8	rs4874132	T	A	0.14881	1008
8	rs71520522	G	A	0.265873	1008
8	rs35241038	C	T	0.0178571	1008
8	rs530881	G	A	0.436508	1008
8	rs13261258	A	T	0.0178571	1008
8	rs13265464	C	G	0.0178571	1008
8	rs4874134	C	T	0.0357143	1008
8	rs4874136	G	C	0.186508	1008
8	rs187416048	C	G	0.0436508	1008
8	rs34791886	A	G	0.737103	1008
8	rs35310129	C	T	0.0178571	1008
8	rs4874137	G	A	0.184524	1008
8	rs57560188	G	A	0.0178571	1008
8	rs12675867	T	C	0.550595	1008
8	rs13259078	G	A	0.142857	1008
8	rs418865	T	A	0.815476	1008
8	rs4874138	C	T	0.177579	1008
8	rs10108410	G	A	0.186508	1008
8	rs10111294	G	A	0.186508	1008
8	rs10111556	G	A	0.146825	1008
8	rs4873794	C	T	0.176587	1008
8	rs11985039	G	A	0.177579	1008
8	rs369051	A	G	0.904762	1008
8	rs188342475	A	G	0.0198413	1008
8	rs923326	C	G	0.18254	1008
8	rs11786665	G	A	0.0178571	1008
8	rs2294118	G	T	0.181548	1008
8	rs61386175	C	T	0.0813492	1008
8	rs4873795	A	T	0.0386905	1008
8	rs117814230	A	G	0.0396825	1008
8	rs28549005	C	T	0.144841	1008
8	rs76578854	G	A	0.031746	1008
8	rs374534	C	G	0.450397	1008
8	rs35110652	C	T	0.0178571	1008
8	rs11136296	C	T	0.436508	1008
8	rs2956378	T	C	0.458333	1008
8	rs59809057	G	A	0.122024	1008
8	rs2004100	C	T	0.390873	1008
8	rs2004099	G	T	0.810516	1008
8	rs2005246	G	A	0.0555556	1008
8	rs13253331	G	A	0.0853175	1008
8	rs187905949	G	A	0.0416667	1008
8	rs403939	T	C	0.739087	1008
8	rs364417	G	A	0.196429	1008
8	rs76429698	C	T	0.207341	1008
8	rs75394007	C	T	0.0734127	1008
8	rs12544706	G	C	0.0515873	1008
8	rs34668069	C	T	0.106151	1008
8	rs61251648	G	A	0.689484	1008
8	rs12547588	A	G	0.0565476	1008
8	rs11136297	G	A	0.0684524	1008
8	rs118179553	C	T	0.0248016	1008
8	rs62521920	A	G	0.313492	1008
8	rs117345617	C	T	0.0238095	1008
8	rs71520524	G	A	0.014881	1008
8	rs35609832	C	G	0.0496032	1008
8	rs11986221	G	A	0.177579	1008
8	rs4873796	C	G	0.0882937	1008
8	rs78472917	C	G	0.0753968	1008
8	rs184296558	G	A	0.0248016	1008
8	rs116692788	C	T	0.0248016	1008
8	rs11780582	A	G	0.0724206	1008
8	rs372513	T	G	0.934524	1008
8	rs35457004	C	G	0.705357	1008
8	rs13257849	T	C	0.777778	1008
8	rs192597556	C	T	0.0238095	1008
8	rs730051	T	C	0.355159	1008
8	rs412488	C	T	0.669643	1008
8	rs60861229	G	A	0.179563	1008
8	rs117906287	G	A	0.0168651	1008
8	rs180677082	G	A	0.00992063	1008
8	rs405035	G	C	0.173611	1008
8	rs1487888	C	T	0.455357	1008
8	rs150334386	G	A	0.0257937	1008
8	rs11782442	C	T	0.0744048	1008
8	rs402011	T	C	0.749008	1008
8	rs60625971	C	T	0.0982143	1008
8	rs76551337	A	G	0.0982143	1008
8	rs62521922	G	A	0.0753968	1008
8	rs12678438	G	A	0.5	1008
8	rs6988822	A	T	0.0982143	1008
8	rs61206940	C	T	0.0972222	1008
8	rs391615	A	G	0.674603	1008
8	rs79792035	G	C	0.0982143	1008
8	rs380904	A	G	0.748016	1008
8	rs11786237	C	T	0.118056	1008
8	rs2294119	C	T	0.458333	1008
8	rs12542047	G	A	0.0734127	1008
8	rs11778113	C	A	0.118056	1008
8	rs147945359	T	C	0.046627	1008
8	rs79579992	G	A	0.118056	1008
8	rs111679420	G	A	0.0982143	1008
8	rs4874139	T	C	0.0734127	1008
8	rs4873797	T	C	0.0982143	1008
8	rs7013633	T	C	0.0982143	1008
8	rs58587385	A	C	0.118056	1008
8	rs10104402	G	A	0.0982143	1008
8	rs383439	C	G	0.21627	1008
8	rs4874140	C	G	0.0982143	1008
8	rs392131	T	C	0.0982143	1008
8	rs59672514	C	T	0.118056	1008
8	rs4873798	T	C	0.75	1008
8	rs11779488	G	A	0.093254	1008
8	rs13258375	T	C	0.0763889	1008
8	rs57658017	C	T	0.12004	1008
8	rs448340	A	G	0.497024	1008
8	rs388357	A	C	0.926587	1008
8	rs7841755	C	T	0.12004	1008
8	rs4873799	A	G	0.0734127	1008
8	rs409529	T	C	0.0753968	1008
8	rs410822	A	C	0.748016	1008
8	rs181517022	G	A	0.0386905	1008
8	rs188638133	G	C	0.0456349	1008
8	rs410836	A	G	0.957341	1008
8	rs372099	G	C	0.117063	1008
8	rs145683272	G	C	0.0456349	1008
8	rs12678078	G	A	0.457341	1008
8	rs378184	A	G	0.671627	1008
8	rs744781	G	C	0.670635	1008
8	rs744780	C	G	0.445437	1008
8	rs440379	C	G	0.671627	1008
8	rs4874141	G	A	0.671627	1008
8	rs190646489	C	A	0.0119048	1008
8	rs4873801	A	G	0.671627	1008
8	rs192922246	G	A	0.0386905	1008
8	rs9886386	A	T	0.670635	1008
8	rs9314409	T	C	0.670635	1008
8	rs896945	A	G	0.671627	1008
8	rs10102644	T	C	0.456349	1008
8	rs11786779	G	C	0.118056	1008
8	rs2980269	T	C	0.671627	1008
8	rs181830027	C	T	0.0178571	1008
8	rs13265427	T	C	0.077381	1008
8	rs146162466	G	A	0.0119048	1008
8	rs2980274	A	G	0.671627	1008
8	rs11776480	C	T	0.118056	1008
8	rs12542952	C	T	0.077381	1008
8	rs968557	T	C	0.671627	1008
8	rs13249589	C	T	0.077381	1008
8	rs7824592	A	G	0.671627	1008
8	rs1869441	G	C	0.671627	1008
8	rs149757754	C	A	0.0188492	1008
8	rs12543128	G	A	0.748016	1008
8	rs12545647	C	T	0.077381	1008
8	rs117974186	G	A	0.455357	1008
8	rs28569868	G	A	0.552579	1008
8	rs11783695	T	G	0.117063	1008
8	rs7846152	C	T	0.554563	1008
8	rs13254347	G	C	0.077381	1008
8	rs10099676	C	T	0.554563	1008
8	rs76987135	A	C	0.0922619	1008
8	rs10103957	C	T	0.455357	1008
8	rs7841795	G	A	0.119048	1008
8	rs7464822	G	A	0.078373	1008
8	rs139085494	C	T	0.0238095	1008
8	rs11777351	G	A	0.117063	1008
8	rs7826922	C	T	0.554563	1008
8	rs11777483	G	A	0.117063	1008
8	rs182951419	C	A	0.0456349	1008
8	rs1563152	A	G	0.671627	1008
8	rs76419451	C	G	0.456349	1008
8	rs7842979	T	G	0.749008	1008
8	rs2060968	G	C	0.0972222	1008
8	rs2060965	C	G	0.117063	1008
8	rs59330917	T	C	0.117063	1008
8	rs7837369	G	T	0.0714286	1008
8	rs12681624	C	G	0.457341	1008
8	rs141235116	G	A	0.0178571	1008
8	rs28539132	G	C	0.671627	1008
8	rs7834306	C	G	0.671627	1008
8	rs545104420	G	C	0.00793651	1008
8	rs113959366	C	T	0.457341	1008
8	rs57454270	G	A	0.117063	1008
8	rs4874144	G	T	0.0972222	1008
8	rs4242487	A	G	0.554563	1008
8	rs11782873	C	A	0.117063	1008
8	rs11780836	G	T	0.0714286	1008
8	rs11780840	G	A	0.117063	1008
8	rs11783681	C	T	0.117063	1008
8	rs10103541	A	G	0.671627	1008
8	rs117271198	G	A	0.0535714	1008
8	rs921668	T	C	0.671627	1008
8	rs921667	T	C	0.117063	1008
8	rs11782859	G	C	0.117063	1008
8	rs4242488	A	C	0.671627	1008
8	rs367952505	T	C	0.0119048	1008
8	rs2382954	A	G	0.117063	1008
8	rs2382955	C	G	0.553571	1008
8	rs2382956	G	C	0.553571	1008
8	rs3889129	C	T	0.552579	1008
8	rs1077272	G	A	0.117063	1008
8	rs7834418	C	T	0.0238095	1008
8	rs2382959	A	G	0.0982143	1008
8	rs746383	C	T	0.672619	1008
8	rs896933	T	C	0.672619	1008
8	rs62521948	T	C	0.133929	1008
8	rs34971859	C	T	0.133929	1008
8	rs79374845	G	A	0.133929	1008
8	rs117480737	C	A	0.00198413	1008
8	rs34935688	T	C	0.133929	1008
8	rs4874146	A	G	0.671627	1008
8	rs35726397	A	G	0.133929	1008
8	rs6558370	A	G	0.671627	1008
8	rs10098046	G	A	0.0803571	1008
8	rs10101193	G	C	0.657738	1008
8	rs896965	G	A	0.132937	1008
8	rs896964	T	C	0.132937	1008
8	rs4874147	T	C	0.925595	1008
8	rs1318196	T	C	0.213294	1008
8	rs4873802	C	A	0.0803571	1008
8	rs3750209	A	G	0.132937	1008
8	rs3750208	G	A	0.132937	1008
8	rs3750207	T	G	0.213294	1008
8	rs3750206	A	T	0.132937	1008
8	rs964196	T	C	0.132937	1008
8	rs964195	T	C	0.213294	1008
8	rs62523568	G	C	0.133929	1008
8	rs2242094	C	A	0.0803571	1008
8	rs2242093	T	C	0.457341	1008
8	rs2242092	G	C	0.670635	1008
8	rs191463603	G	A	0.0178571	1008
8	rs182541009	A	G	0.0208333	1008
8	rs2242091	G	A	0.132937	1008
8	rs59151473	G	C	0.0803571	1008
8	rs11779871	A	G	0.132937	1008
8	rs6998917	A	G	0.213294	1008
8	rs6991958	C	T	0.0803571	1008
8	rs62523569	A	G	0.132937	1008
8	rs11779379	C	T	0.133929	1008
8	rs11780770	A	G	0.133929	1008
8	rs60649827	G	A	0.0803571	1008
8	rs11780288	C	T	0.133929	1008
8	rs7814064	G	A	0.0803571	1008
8	rs12679647	T	G	0.457341	1008
8	rs56972823	C	T	0.0803571	1008
8	rs7005579	A	G	0.133929	1008
8	rs11778459	G	A	0.133929	1008
8	rs11781228	C	T	0.133929	1008
8	rs11782616	A	G	0.133929	1008
8	rs35065687	A	G	0.133929	1008
8	rs59378841	A	G	0.0803571	1008
8	rs73715668	G	C	0.0406746	1008
8	rs58372186	T	C	0.133929	1008
8	rs76883515	A	G	0.133929	1008
8	rs12543282	C	T	0.287698	1008
8	rs28665893	C	T	0.0803571	1008
8	rs11774601	G	A	0.133929	1008
8	rs28708516	A	G	0.0803571	1008
8	rs12716574	A	G	0.214286	1008
8	rs58774177	T	C	0.214286	1008
8	rs57652216	G	A	0.0793651	1008
8	rs57993781	T	A	0.667659	1008
8	rs76858516	T	C	0.132937	1008
8	rs10100461	G	A	0.0803571	1008
8	rs59401474	G	T	0.133929	1008
8	rs77318762	G	A	0.133929	1008
8	rs56671711	T	C	0.671627	1008
8	rs113990650	C	T	0.457341	1008
8	rs35228013	A	G	0.671627	1008
8	rs4874148	C	T	0.0813492	1008
8	rs12679598	A	G	0.457341	1008
8	rs4874149	G	A	0.0823413	1008
8	rs28665475	G	A	0.0823413	1008
8	rs35846341	C	T	0.133929	1008
8	rs2085018	T	C	0.671627	1008
8	rs2100423	A	G	0.671627	1008
8	rs34146789	T	C	0.328373	1008
8	rs4874150	G	A	0.959325	1008
8	rs7844860	T	C	0.672619	1008
8	rs7834318	C	A	0.590278	1008
8	rs1971213	G	A	0.0128968	1008
8	rs13439498	C	T	0.0803571	1008
8	rs10099546	A	G	0.457341	1008
8	rs11782753	C	T	0.134921	1008
8	rs116962724	C	T	0.0803571	1008
8	rs7813970	C	T	0.0228175	1008
8	rs4266665	T	G	0.455357	1008
8	rs143264137	A	G	0.0119048	1008
8	rs80346174	G	C	0.0793651	1008
8	rs4292703	A	G	0.577381	1008
8	rs7840166	G	A	0.0793651	1008
8	rs2305492	A	G	0.426587	1008
8	rs4874151	A	C	0.920635	1008
8	rs117862780	T	C	0.0525794	1008
8	rs73375262	A	G	0.0793651	1008
8	rs73375263	G	A	0.0793651	1008
8	rs7835865	T	C	0.884921	1008
8	rs11551202	G	A	0.0793651	1008
8	rs1545536	C	T	0.458333	1008
8	rs12541790	A	G	0.964286	1008
8	rs2290414	G	A	0.537698	1008
8	rs11551198	G	A	0.0357143	1008
8	rs1349806	G	C	0.964286	1008
8	rs1377663	T	A	0.964286	1008
8	rs10099003	A	G	0.0367063	1008
8	rs13266821	C	T	0.314484	1008
8	rs59629369	A	G	0.0803571	1008
8	rs56949579	G	A	0.546627	1008
8	rs28600201	G	A	0.0793651	1008
8	rs116884752	G	A	0.046627	1008
8	rs967699	G	T	0.964286	1008
8	rs56126614	G	C	0.0357143	1008
8	rs55750403	G	A	0.0357143	1008
8	rs4552913	G	A	0.964286	1008
8	rs967701	C	T	0.0803571	1008
8	rs10089672	T	G	0.0357143	1008
8	rs12541647	T	C	0.313492	1008
8	rs4471056	T	G	0.964286	1008
8	rs28507938	T	G	0.0803571	1008
8	rs73375272	G	A	0.0803571	1008
8	rs73375273	A	G	0.0803571	1008
8	rs72691469	T	C	0.0357143	1008
8	rs143204830	C	G	0.015873	1008
8	rs12168	C	T	0.0357143	1008
8	rs896946	A	G	0.964286	1008
8	rs117709970	G	A	0.121032	1008
8	rs147366849	G	A	0.0257937	1008
8	rs10102146	G	A	0.0357143	1008
8	rs10097065	T	A	0.0357143	1008
8	rs11775744	A	G	0.964286	1008
8	rs13254352	C	A	0.451389	1008
8	rs13254590	C	T	0.964286	1008
8	rs13255489	C	T	0.964286	1008
8	rs116873797	G	A	0.125	1008
8	rs13271361	G	A	0.534722	1008
8	rs11136301	G	A	0.429563	1008
8	rs11136302	G	A	0.427579	1008
8	rs13279011	A	T	0.918651	1008
8	rs80190095	A	G	0.0813492	1008
8	rs11990325	T	A	0.229167	1008
8	rs11986259	G	A	0.397817	1008
8	rs10866911	G	A	0.356151	1008
8	rs4874153	A	G	0.905754	1008
8	rs4874154	C	A	0.866071	1008
8	rs4873803	G	T	0.355159	1008
8	rs4873804	G	C	0.356151	1008
8	rs10866912	A	C	0.375	1008
8	rs12546272	C	T	0.75496	1008
8	rs4873805	T	C	0.907738	1008
8	rs4606077	T	C	0.75496	1008
8	rs58774517	C	T	0.152778	1008
8	rs1869434	G	A	0.753968	1008
8	rs77951814	C	G	0.152778	1008
8	rs2290417	G	C	0.75496	1008
8	rs75601593	C	T	0.0138889	1008
8	rs2290416	G	A	0.145833	1008
8	rs9771743	G	A	0.0922619	1008
8	rs896955	C	T	0.364087	1008
8	rs872935	G	A	0.393849	1008
8	rs12678314	A	G	0.755952	1008
8	rs2305496	C	A	0.359127	1008
8	rs896954	G	A	0.093254	1008
8	rs896953	A	G	0.75496	1008
8	rs2015562	G	T	0.344246	1008
8	rs61544471	A	G	0.141865	1008
8	rs896949	C	G	0.755952	1008
8	rs10095885	T	C	0.752976	1008
8	rs4874156	G	A	0.353175	1008
8	rs117055111	G	C	0.0337302	1008
8	rs1062391	G	A	0.399802	1008
8	rs1809148	G	A	0.354167	1008
8	rs191973341	G	T	0.0138889	1008
8	rs2123758	G	A	0.400794	1008
8	rs3793372	A	C	0.175595	1008
8	rs3793371	G	A	0.152778	1008
8	rs1563148	C	G	0.399802	1008
8	rs3793369	G	A	0.151786	1008
8	rs3793368	C	T	0.911706	1008
8	rs3793367	C	T	0.906746	1008
8	rs3829012	C	T	0.151786	1008
8	rs34178175	G	A	0.151786	1008
8	rs10099131	C	T	0.755952	1008
8	rs10099134	C	T	0.906746	1008
8	rs77370907	G	C	0.156746	1008
8	rs73379021	G	A	0.093254	1008
8	rs11136303	T	C	0.645833	1008
8	rs28606985	C	A	0.24504	1008
8	rs4874157	G	A	0.354167	1008
8	rs117750587	C	T	0.0297619	1008
8	rs76225457	G	T	0.152778	1008
8	rs7841183	G	A	0.354167	1008
8	rs144665228	A	G	0.0218254	1008
8	rs10112312	A	G	0.65377	1008
8	rs58472315	A	G	0.166667	1008
8	rs2382961	A	T	0.643849	1008
8	rs4874158	C	T	0.296627	1008
8	rs73718108	T	C	0.335317	1008
8	rs62523607	G	A	0.14881	1008
8	rs76573527	G	A	0.0376984	1008
8	rs3793366	C	T	0.664683	1008
8	rs11780087	T	C	0.664683	1008
8	rs58477175	C	T	0.14881	1008
8	rs61652493	G	A	0.149802	1008
8	rs2382962	G	A	0.664683	1008
8	rs61005957	T	G	0.151786	1008
8	rs2085019	C	T	0.514881	1008
8	rs6996863	A	C	0.0912698	1008
8	rs10109931	C	T	0.514881	1008
8	rs10110174	C	T	0.664683	1008
8	rs4874159	C	T	0.514881	1008
8	rs3812448	G	A	0.509921	1008
8	rs3812447	G	A	0.149802	1008
8	rs751932	T	C	0.665675	1008
8	rs4495441	G	A	0.334325	1008
8	rs2010898	A	C	0.690476	1008
8	rs60401352	G	A	0.149802	1008
8	rs76108894	G	A	0.149802	1008
8	rs1466219	C	A	0.515873	1008
8	rs78369219	A	C	0.0128968	1008
8	rs7830957	G	T	0.664683	1008
8	rs7821226	T	C	0.665675	1008
8	rs4874163	G	A	0.515873	1008
8	rs4874164	G	A	0.517857	1008
8	rs62522165	C	T	0.149802	1008
8	rs117583565	G	C	0.0238095	1008
8	rs6995338	A	G	0.665675	1008
8	rs143093965	G	A	0.0168651	1008
8	rs1057556	A	C	0.665675	1008
8	rs59742520	G	C	0.149802	1008
8	rs4874165	A	G	0.665675	1008
8	rs9314410	C	T	0.665675	1008
8	rs9657360	C	T	0.515873	1008
8	rs60390250	T	C	0.0922619	1008
8	rs10097491	T	C	0.665675	1008
8	rs113122933	G	A	0.334325	1008
8	rs7844940	T	C	0.665675	1008
8	rs7814045	T	C	0.665675	1008
8	rs62522167	G	A	0.149802	1008
8	rs75547282	C	T	0.331349	1008
8	rs2242095	C	T	0.0922619	1008
8	rs62522168	G	A	0.149802	1008
8	rs58573550	G	A	0.149802	1008
8	rs10282929	G	T	0.510913	1008
8	rs3210186	G	C	0.417659	1008
8	rs6558375	C	T	0.121032	1008
8	rs6558376	G	A	0.0912698	1008
8	rs141052452	C	G	0.00198413	1008
8	rs10866913	T	C	0.510913	1008
8	rs10112966	C	T	0.510913	1008
8	rs10090650	A	G	0.510913	1008
8	rs10094377	T	C	0.500992	1008
8	rs10093709	A	G	0.500992	1008
8	rs4874167	T	C	0.850198	1008
8	rs73367293	C	T	0.0912698	1008
8	rs73718114	C	T	0.0873016	1008
8	rs3816477	T	C	0.84623	1008
8	rs4874168	G	A	0.367063	1008
8	rs77799023	G	A	0.270833	1008
8	rs755217	G	A	0.366071	1008
8	rs75498349	G	A	0.0277778	1008
8	rs896962	T	C	0.375	1008
8	rs896961	C	T	0.37004	1008
8	rs2242090	C	G	0.387897	1008
8	rs2242089	C	T	0.371032	1008
8	rs2242088	C	G	0.479167	1008
8	rs7818082	G	A	0.371032	1008
8	rs4874169	A	G	0.850198	1008
8	rs28405113	C	A	0.0912698	1008
8	rs11136305	C	T	0.479167	1008
8	rs34892354	G	C	0.134921	1008
8	rs62522171	C	A	0.134921	1008
8	rs10097337	A	C	0.494048	1008
8	rs2278898	G	C	0.132937	1008
8	rs2278897	A	G	0.593254	1008
8	rs4403422	A	G	0.198413	1008
8	rs2085014	A	G	0.524802	1008
8	rs4874171	C	T	0.230159	1008
8	rs3812442	C	T	0.228175	1008
8	rs3812444	G	A	0.124008	1008
8	rs3812445	G	A	0.896825	1008
8	rs113642387	C	T	0.103175	1008
8	rs28688294	T	C	0.666667	1008
8	rs2045084	C	T	0.230159	1008
8	rs4873808	C	T	0.625992	1008
8	rs140122541	G	A	0.0367063	1008
8	rs4873809	C	T	0.666667	1008
8	rs118087522	C	T	0.0198413	1008
8	rs2978	G	C	0.230159	1008
8	rs148705838	T	C	0.0168651	1008
8	rs2242087	C	T	0.540675	1008
8	rs117632005	G	A	0.0446429	1008
8	rs2242086	C	A	0.540675	1008
8	rs75004647	C	T	0.103175	1008
8	rs4634659	T	C	0.896825	1008
8	rs1049832	A	G	0.230159	1008
8	rs7844633	C	A	0.540675	1008
8	rs7817301	A	G	0.896825	1008
8	rs117738969	G	A	0.0406746	1008
8	rs1563153	C	T	0.230159	1008
8	rs73718116	G	C	0.125992	1008
8	rs2242085	G	C	0.540675	1008
8	rs67210953	G	A	0.230159	1008
8	rs6558378	C	G	0.666667	1008
8	rs6558379	C	G	0.665675	1008
8	rs3812446	G	C	0.665675	1008
8	rs34359769	T	C	0.583333	1008
8	rs7010520	C	T	0.22123	1008
8	rs4873811	A	G	0.585317	1008
8	rs11136306	G	A	0.585317	1008
8	rs6558380	A	G	0.77877	1008
8	rs34257756	A	G	0.193452	1008
8	rs34819592	A	T	0.193452	1008
8	rs79170384	G	A	0.105159	1008
8	rs2384929	C	T	0.230159	1008
8	rs1869438	G	A	0.046627	1008
8	rs62522222	A	G	0.140873	1008
8	rs368016931	C	T	0.031746	1008
8	rs35657405	T	C	0.447421	1008
8	rs11787417	G	A	0.34127	1008
8	rs10097092	C	T	0.170635	1008
8	rs10112400	A	C	0.176587	1008
8	rs113835443	C	T	0.12004	1008
8	rs149819990	T	C	0.0505952	1008
8	rs67286843	A	G	0.125992	1008
8	rs4874178	G	A	0.463294	1008
8	rs4873812	G	T	0.463294	1008
8	rs1540558	G	C	0.197421	1008
8	rs187683832	G	A	0.0456349	1008
8	rs11136309	G	C	0.196429	1008
8	rs76871635	C	G	0.460317	1008
8	rs7836923	C	T	0.680556	1008
8	rs73369329	T	A	0.118056	1008
8	rs59122866	G	C	0.217262	1008
8	rs12682415	G	A	0.460317	1008
8	rs4873814	A	G	0.460317	1008
8	rs4372013	C	T	0.118056	1008
8	rs62522224	A	G	0.799603	1008
8	rs6997021	A	G	0.199405	1008
8	rs34783980	C	G	0.0634921	1008
8	rs72693306	G	A	0.0634921	1008
8	rs10107353	C	G	0.199405	1008
8	rs7825463	C	T	0.118056	1008
8	rs4873815	C	T	0.799603	1008
8	rs896937	G	A	0.199405	1008
8	rs7003244	A	G	0.199405	1008
8	rs72693307	C	T	0.12004	1008
8	rs12679471	T	G	0.799603	1008
8	rs7013332	T	A	0.343254	1008
8	rs9314411	T	C	0.543651	1008
8	rs62522225	G	A	0.223214	1008
8	rs79598300	A	C	0.457341	1008
8	rs7831300	G	A	0.108135	1008
8	rs79084789	G	C	0.150794	1008
8	rs7821027	A	G	0.852183	1008
8	rs62522226	T	C	0.363095	1008
8	rs7835377	G	C	0.489087	1008
8	rs72499135	C	T	0.486111	1008
8	rs117524664	T	G	0.25496	1008
8	rs10866914	T	G	0.587302	1008
8	rs11778687	C	T	0.852183	1008
8	rs6558381	T	C	0.487103	1008
8	rs7820149	C	A	0.112103	1008
8	rs58858875	G	A	0.252976	1008
8	rs9650468	G	T	0.147817	1008
8	rs3750203	G	A	0.137897	1008
8	rs139397709	A	G	0.015873	1008
8	rs3750204	G	A	0.365079	1008
8	rs12679735	C	T	0.365079	1008
8	rs61473404	G	A	0.253968	1008
8	rs145833382	A	G	0.00297619	1008
8	rs921669	C	T	0.109127	1008
8	rs79671852	T	C	0.105159	1008
8	rs185477132	C	T	0.00297619	1008
8	rs77232959	A	G	0.486111	1008
8	rs78170940	T	G	0.486111	1008
8	rs11784495	C	T	0.512897	1008
8	rs4874440	T	C	0.741071	1008
8	rs11784456	G	A	0.147817	1008
8	rs11774839	A	C	0.110119	1008
8	rs142798623	C	A	0.25496	1008
8	rs117235334	T	G	0.0228175	1008
8	rs149215174	C	G	0.046627	1008
8	rs4874086	A	G	0.850198	1008
8	rs74458330	G	A	0.250992	1008
8	rs60764501	C	T	0.738095	1008
8	rs79219434	A	G	0.12004	1008
8	rs115858201	G	A	0.253968	1008
8	rs140371569	C	T	0.0168651	1008
8	rs188538103	A	G	0.00694444	1008
8	rs4874439	A	G	0.622024	1008
8	rs62524164	C	T	0.250992	1008
8	rs62524170	G	C	0.750992	1008
8	rs56822652	G	A	0.750992	1008
8	rs60721471	T	C	0.750992	1008
8	rs4875024	C	G	0.750992	1008
8	rs4875025	A	C	0.866071	1008
8	rs4875026	G	C	0.750992	1008
8	rs4875027	G	T	0.750992	1008
8	rs78699740	T	C	0.25496	1008
8	rs73369393	G	A	0.0763889	1008
8	rs117038840	G	A	0.115079	1008
8	rs4875028	G	A	0.750992	1008
8	rs4874087	A	G	0.750992	1008
8	rs11778950	C	T	0.133929	1008
8	rs28682353	G	A	0.134921	1008
8	rs111247086	G	C	0.114087	1008
8	rs7002650	A	G	0.751984	1008
8	rs9886389	A	G	0.133929	1008
8	rs75842501	A	G	0.114087	1008
8	rs12679494	A	G	0.498016	1008
8	rs12677473	T	C	0.761905	1008
8	rs12677538	T	C	0.866071	1008
8	rs56038135	G	A	0.114087	1008
8	rs7462667	T	C	0.886905	1008
8	rs140408708	C	T	0.149802	1008
8	rs13271114	G	A	0.135913	1008
8	rs6651423	T	C	0.134921	1008
8	rs10098877	G	C	0.135913	1008
8	rs143781651	T	A	0.146825	1008
8	rs13274292	C	T	0.547619	1008
8	rs56130503	T	C	0.427579	1008
8	rs560112211	T	C	0.00496032	1008
8	rs56250731	A	G	0.885913	1008
8	rs73371116	G	C	0.47123	1008
8	rs62524202	C	G	0.277778	1008
8	rs113467833	A	G	0.126984	1008
8	rs79569926	G	A	0.126984	1008
8	rs4875030	A	G	0.486111	1008
8	rs7839756	C	T	0.126984	1008
8	rs7843457	C	T	0.126984	1008
8	rs12056643	G	A	0.126984	1008
8	rs12547976	C	T	0.110119	1008
8	rs79970213	G	A	0.030754	1008
8	rs10103475	A	C	0.272817	1008
8	rs4875034	G	A	0.600198	1008
8	rs72693318	G	T	0.126984	1008
8	rs191707511	G	A	0.014881	1008
8	rs112698337	G	A	0.490079	1008
8	rs7825448	A	G	0.272817	1008
8	rs7840025	G	C	0.270833	1008
8	rs11785500	C	G	0.125	1008
8	rs73371138	G	T	0.501984	1008
8	rs62524205	A	T	0.266865	1008
8	rs28548729	G	A	0.33631	1008
8	rs7463402	G	A	0.106151	1008
8	rs11777484	C	T	0.106151	1008
8	rs9792377	T	G	0.481151	1008
8	rs9792378	T	A	0.488095	1008
8	rs111366589	A	G	0.0119048	1008
8	rs7464374	G	A	0.279762	1008
8	rs6558382	G	A	0.22619	1008
8	rs6420188	A	G	0.227183	1008
8	rs60982137	G	A	0.771825	1008
8	rs7844855	G	A	0.227183	1008
8	rs4875037	G	A	0.771825	1008
8	rs146216981	G	A	0.0248016	1008
8	rs6558383	C	T	0.228175	1008
8	rs11136313	G	T	0.227183	1008
8	rs11136314	A	C	0.228175	1008
8	rs11785723	T	C	0.228175	1008
8	rs12679165	G	T	0.770833	1008
8	rs6987308	C	A	0.228175	1008
8	rs7464270	A	C	0.228175	1008
8	rs61348167	C	T	0.770833	1008
8	rs3204170	T	C	0.771825	1008
8	rs3204171	T	C	0.227183	1008
8	rs11136316	G	A	0.228175	1008
8	rs147532373	C	T	0.0297619	1008
8	rs57272588	G	A	0.771825	1008
8	rs7464821	C	T	0.227183	1008
8	rs117990754	G	A	0.0565476	1008
8	rs1141722	A	T	0.227183	1008
8	rs4073594	A	G	0.119048	1008
8	rs148722522	T	C	0.00496032	1008
8	rs4073595	G	A	0.243056	1008
8	rs4875042	C	T	0.697421	1008
8	rs143042491	G	A	0.0287698	1008
8	rs11136317	G	A	0.293651	1008
8	rs12549830	G	C	0.206349	1008
8	rs72614046	C	G	0.494048	1008
8	rs11776144	C	T	0.295635	1008
8	rs6558384	C	T	0.292659	1008
8	rs151004697	G	A	0.0168651	1008
8	rs10112355	A	T	0.330357	1008
8	rs79088172	G	A	0.154762	1008
8	rs12550223	C	T	0.14881	1008
8	rs7829491	C	T	0.47619	1008
8	rs34992889	G	A	0.031746	1008
8	rs6980774	A	G	0.677579	1008
8	rs10100154	A	G	0.678571	1008
8	rs72693329	C	T	0.078373	1008
8	rs6995278	T	A	0.520833	1008
8	rs80284111	A	G	0.0218254	1008
8	rs4874095	C	G	0.477183	1008
8	rs13254668	C	T	0.518849	1008
8	rs79665226	G	A	0.0228175	1008
8	rs36153126	G	C	0.348214	1008
8	rs7464698	G	T	0.484127	1008
8	rs150550650	C	T	0.0168651	1008
8	rs117792653	A	G	0.0178571	1008
8	rs184801369	T	C	0.0277778	1008
8	rs28568595	G	A	0.0168651	1008
8	rs13274922	C	T	0.521825	1008
8	rs7465115	C	T	0.47619	1008
8	rs72614047	A	G	0.49504	1008
8	rs61201083	G	T	0.521825	1008
8	rs11776672	G	A	0.475198	1008
8	rs12543136	G	A	0.462302	1008
8	rs12678428	C	T	0.467262	1008
8	rs60732298	C	A	0.0545635	1008
8	rs11778657	G	A	0.443452	1008
8	rs6420190	A	C	0.520833	1008
8	rs6420191	G	C	0.518849	1008
8	rs117985317	G	A	0.0267857	1008
8	rs11783357	C	T	0.47123	1008
8	rs35986760	T	C	0.030754	1008
8	rs35834318	G	A	0.0257937	1008
8	rs7463064	C	T	0.462302	1008
8	rs4072459	C	T	0.483135	1008
8	rs3934952	G	A	0.480159	1008
8	rs3934951	G	C	0.517857	1008
8	rs117694773	G	A	0.047619	1008
8	rs11136321	G	A	0.446429	1008
8	rs56148058	C	T	0.0267857	1008
8	rs1137806	G	A	0.247024	1008
8	rs28573699	G	A	0.0734127	1008
8	rs11136322	C	G	0.483135	1008
8	rs9969456	G	A	0.513889	1008
8	rs7821494	C	G	0.514881	1008
8	rs10448090	T	A	0.484127	1008
8	rs9969573	G	T	0.515873	1008
8	rs12681370	G	A	0.484127	1008
8	rs56323687	A	G	0.516865	1008
8	rs55869852	G	A	0.490079	1008
8	rs6996936	G	C	0.490079	1008
8	rs7012106	C	G	0.491071	1008
8	rs56052843	C	G	0.489087	1008
8	rs72614048	C	T	0.489087	1008
8	rs181659109	C	T	0.00198413	1008
8	rs116921247	G	A	0.0119048	1008
8	rs7834307	C	G	0.517857	1008
8	rs117286396	A	G	0.0337302	1008
8	rs13277214	C	T	0.483135	1008
8	rs7831467	G	T	0.519841	1008
8	rs192751055	G	T	0.031746	1008
8	rs13252381	C	T	0.0109127	1008
8	rs7006945	G	T	0.517857	1008
8	rs7006948	G	A	0.517857	1008
8	rs12544609	C	T	0.484127	1008
8	rs6996570	A	T	0.515873	1008
8	rs146488075	G	A	0.0138889	1008
8	rs4074642	T	G	0.482143	1008
8	rs4074641	A	G	0.516865	1008
8	rs4074640	T	C	0.517857	1008
8	rs146664943	C	T	0.0257937	1008
8	rs6983622	A	G	0.516865	1008
8	rs4875048	A	G	0.483135	1008
8	rs12676133	C	T	0.516865	1008
8	rs12677374	A	G	0.516865	1008
8	rs7828894	T	G	0.487103	1008
8	rs12677934	G	A	0.516865	1008
8	rs4875049	C	T	0.515873	1008
8	rs56119507	C	T	0.515873	1008
8	rs10087147	C	T	0.483135	1008
8	rs12680066	T	A	0.515873	1008
8	rs9650469	G	C	0.0128968	1008
8	rs75637239	C	T	0.0287698	1008
8	rs7461492	A	T	0.047619	1008
8	rs189387544	G	A	0.0128968	1008
8	rs7465067	A	G	0.481151	1008
8	rs7464696	C	G	0.512897	1008
8	rs7462131	A	G	0.513889	1008
8	rs141628690	G	A	0.0337302	1008
8	rs7829793	C	T	0.486111	1008
8	rs6999795	C	T	0.513889	1008
8	rs12156265	G	A	0.0109127	1008
8	rs6999943	C	T	0.512897	1008
8	rs4074061	T	A	0.512897	1008
8	rs146206211	T	C	0.400794	1008
8	rs4074060	T	C	0.513889	1008
8	rs6558390	G	T	0.513889	1008
8	rs56055065	G	A	0.514881	1008
8	rs12541792	G	A	0.00992063	1008
8	rs374606132	G	A	0.0188492	1008
8	rs7840691	G	T	0.514881	1008
8	rs7845216	G	A	0.497024	1008
8	rs7835816	T	C	0.487103	1008
8	rs12676951	G	T	0.512897	1008
8	rs62526405	G	A	0.512897	1008
8	rs59253289	A	G	0.510913	1008
8	rs7461398	C	A	0.50496	1008
8	rs59316811	G	T	0.510913	1008
8	rs62526406	G	A	0.0456349	1008
8	rs4875051	A	G	0.488095	1008
8	rs13264809	C	G	0.491071	1008
8	rs7460393	T	A	0.517857	1008
8	rs190037528	A	G	0.0257937	1008
8	rs11778251	C	T	0.191468	1008
8	rs13280469	T	C	0.333333	1008
8	rs6991603	C	T	0.969246	1008
8	rs7003115	A	G	0.969246	1008
8	rs11136324	C	T	0.605159	1008
8	rs11136325	G	A	0.00992063	1008
8	rs112613575	G	A	0.030754	1008
8	rs11781090	C	T	0.014881	1008
8	rs4875053	C	G	0.992063	1008
8	rs145057333	C	T	0.00892857	1008
8	rs9314416	G	C	0.97123	1008
8	rs117338714	C	T	0.0297619	1008
8	rs72693351	G	A	0.0575397	1008
8	rs117135500	G	T	0.0228175	1008
8	rs4874099	G	A	0.603175	1008
8	rs4875054	G	A	0.969246	1008
8	rs4875055	G	C	0.89881	1008
8	rs10092551	G	A	0.00694444	1008
8	rs7460093	G	A	0.00793651	1008
8	rs73715503	C	G	0.340278	1008
8	rs11993154	A	C	0.00793651	1008
8	rs114891562	C	T	0.0248016	1008
8	rs115359803	C	T	0.0248016	1008
8	rs34691721	G	A	0.00793651	1008
8	rs9644252	G	C	0.0248016	1008
8	rs11782788	C	T	0.0277778	1008
8	rs78510481	G	A	0.0585317	1008
8	rs7822430	A	C	0.0188492	1008
8	rs6558393	G	A	0.975198	1008
8	rs4874100	T	C	0.975198	1008
8	rs11774282	A	G	0.945437	1008
8	rs11786637	C	T	0.945437	1008
8	rs11784060	G	A	0.975198	1008
8	rs72693355	G	C	0.0248016	1008
8	rs4874101	G	A	0.975198	1008
8	rs61601762	C	T	0.0248016	1008
8	rs4874102	A	G	0.975198	1008
8	rs118114319	G	A	0.0357143	1008
8	rs13281371	A	G	0.975198	1008
8	rs138257744	G	C	0.0168651	1008
8	rs34099611	C	T	0.619048	1008
8	rs11542374	C	T	0.078373	1008
8	rs7830442	A	G	0.626984	1008
8	rs7844471	G	A	0.624008	1008
8	rs74358066	G	A	0.35119	1008
8	rs11783725	G	A	0.616071	1008
8	rs7844493	G	A	0.624008	1008
8	rs72693359	G	A	0.0248016	1008
8	rs10866915	A	G	0.975198	1008
8	rs188808375	G	A	0.0198413	1008
8	rs192237523	C	G	0.0238095	1008
8	rs58557681	C	T	0.0257937	1008
8	rs141654449	G	T	0.0218254	1008
8	rs6558394	G	A	0.350198	1008
8	rs4875060	G	A	0.975198	1008
8	rs13251492	G	A	0.616071	1008
8	rs56748182	G	A	0.0248016	1008
8	rs75352088	G	A	0.0168651	1008
8	rs143336186	G	C	0.0218254	1008
8	rs73373197	G	A	0.619048	1008
8	rs7833632	A	G	0.97619	1008
8	rs6986079	G	A	0.975198	1008
8	rs7835924	C	T	0.35119	1008
8	rs7836052	C	G	0.97619	1008
8	rs4875062	C	T	0.97619	1008
8	rs4874103	T	C	0.97619	1008
8	rs6996628	G	A	0.97619	1008
8	rs4875063	A	G	0.97619	1008
8	rs55930529	C	T	0.00694444	1008
8	rs6985555	C	T	0.619048	1008
8	rs4875065	C	A	0.97619	1008
8	rs76766533	G	A	0.287698	1008
8	rs6990601	G	A	0.97619	1008
8	rs6558395	A	G	0.987103	1008
8	rs184203441	T	C	0.0238095	1008
8	rs11782759	C	G	0.00694444	1008
8	rs77291797	C	T	0.0763889	1008
8	rs4076357	A	T	0.987103	1008
8	rs4076358	G	A	0.356151	1008
8	rs190706828	G	A	0.0188492	1008
8	rs13252406	T	C	0.00694444	1008
8	rs113545077	T	C	0.0128968	1008
8	rs7465214	G	A	0.00694444	1008
8	rs11774027	A	G	0.364087	1008
8	rs72693365	G	A	0.0109127	1008
8	rs117961018	G	A	0.0138889	1008
8	rs12550634	C	T	0.555556	1008
8	rs34303577	C	T	0.457341	1008
8	rs367602774	T	G	0.0238095	1008
8	rs11779501	C	T	0.366071	1008
8	rs184000149	C	G	0.0238095	1008
8	rs72693366	G	A	0.0178571	1008
8	rs11778556	T	C	0.365079	1008
8	rs117668570	G	A	0.0178571	1008
8	rs11778462	A	C	0.365079	1008
8	rs6985307	C	T	0.344246	1008
8	rs11779128	C	T	0.343254	1008
8	rs142843345	A	T	0.0505952	1008
8	rs78735802	G	A	0.0198413	1008
8	rs72693371	G	A	0.0208333	1008
8	rs11778302	G	T	0.343254	1008
8	rs59903949	C	A	0.0208333	1008
8	rs60908075	G	T	0.0208333	1008
8	rs7007039	C	A	0.365079	1008
8	rs7464611	C	T	0.343254	1008
8	rs7016923	C	T	0.37004	1008
8	rs56081632	C	T	0.0208333	1008
8	rs187397155	A	G	0.0515873	1008
8	rs13256003	C	G	0.978175	1008
8	rs1138597	T	G	0.33631	1008
8	rs59456366	T	C	0.0625	1008
8	rs4977192	C	A	0.368056	1008
8	rs11781942	G	A	0.0376984	1008
8	rs148527079	C	T	0.0138889	1008
8	rs7839934	G	C	0.266865	1008
8	rs12681478	C	T	0.139881	1008
8	rs72499137	C	T	0.0605159	1008
8	rs6558399	T	C	0.386905	1008
8	rs35221054	C	T	0.239087	1008
8	rs12542653	T	C	0.279762	1008
8	rs56118826	G	A	0.0406746	1008
8	rs12543389	T	C	0.0396825	1008
8	rs13255110	T	C	0.279762	1008
8	rs11136330	C	T	0.277778	1008
8	rs34753358	G	A	0.238095	1008
8	rs13260439	C	T	0.237103	1008
8	rs34627661	A	T	0.252976	1008
8	rs9314419	T	C	0.574405	1008
8	rs35100730	C	G	0.0496032	1008
8	rs12674866	C	T	0.321429	1008
8	rs147376788	G	T	0.0267857	1008
8	rs7008775	C	T	0.0436508	1008
8	rs62522526	C	T	0.337302	1008
8	rs62522527	A	C	0.356151	1008
8	rs78794793	C	T	0.0198413	1008
8	rs191022752	A	G	0.0287698	1008
8	rs13252211	G	C	0.0446429	1008
8	rs4977189	C	A	0.337302	1008
8	rs4977188	G	A	0.292659	1008
8	rs4977187	C	T	0.292659	1008
8	rs4977186	A	C	0.292659	1008
8	rs13254189	G	A	0.0406746	1008
8	rs7461417	T	C	0.33631	1008
8	rs7837362	G	A	0.0426587	1008
8	rs4074834	G	C	0.37004	1008
8	rs4977184	T	C	0.420635	1008
8	rs62522529	G	A	0.141865	1008
8	rs6558400	A	G	0.031746	1008
8	rs13276513	A	G	0.315476	1008
8	rs6558401	T	C	0.261905	1008
8	rs7463194	G	A	0.255952	1008
8	rs7465629	C	T	0.258929	1008
8	rs7463818	G	A	0.258929	1008
8	rs7462258	T	C	0.269841	1008
8	rs11993287	G	A	0.00297619	1008
8	rs11775979	C	T	0.151786	1008
8	rs11778156	T	C	0.151786	1008
8	rs11136331	C	T	0.197421	1008
8	rs111338044	G	C	0.0565476	1008
8	rs10104052	T	C	0.255952	1008
8	rs78624391	C	G	0.0496032	1008
8	rs11136332	T	C	0.228175	1008
8	rs6420192	A	G	0.375	1008
8	rs7012329	G	A	0.214286	1008
8	rs11782060	T	G	0.402778	1008
8	rs72693380	G	C	0.154762	1008
8	rs138885737	C	T	0.150794	1008
8	rs113609086	G	A	0.144841	1008
8	rs11780743	C	A	0.165675	1008
8	rs7845662	T	C	0.241071	1008
8	rs34115771	G	A	0.164683	1008
8	rs112024604	T	C	0.0535714	1008
8	rs4977168	A	T	0.220238	1008
8	rs4977167	T	C	0.220238	1008
8	rs72693382	C	T	0.161706	1008
8	rs10103396	T	C	0.219246	1008
8	rs10100277	A	G	0.15873	1008
8	rs73715528	A	C	0.0575397	1008
8	rs7831595	G	A	0.207341	1008
8	rs144728084	T	C	0.0654762	1008
8	rs4077669	A	G	0.16369	1008
8	rs4077670	T	G	0.200397	1008
8	rs7010805	T	C	0.22619	1008
8	rs4073900	T	C	0.225198	1008
8	rs56121388	A	G	0.0605159	1008
8	rs6558404	G	A	0.813492	1008
8	rs4073455	T	G	0.25	1008
8	rs56221439	A	G	0.0595238	1008
8	rs7460704	T	A	0.0595238	1008
8	rs7459948	A	G	0.0605159	1008
8	rs61509205	C	T	0.0605159	1008
8	rs7461753	A	C	0.161706	1008
8	rs56077246	T	C	0.165675	1008
8	rs7015048	T	C	0.251984	1008
8	rs80120848	C	A	0.0337302	1008
8	rs7840395	A	G	0.223214	1008
8	rs4977183	A	G	0.222222	1008
8	rs4977182	C	T	0.0565476	1008
8	rs4977181	C	T	0.0575397	1008
8	rs11777835	T	C	0.223214	1008
8	rs9314420	A	G	0.247024	1008
8	rs117987816	G	T	0.015873	1008
8	rs3923388	G	A	0.168651	1008
8	rs3923387	C	T	0.162698	1008
8	rs6990361	C	T	0.149802	1008
8	rs60326992	G	A	0.0813492	1008
8	rs72693390	C	T	0.152778	1008
8	rs6999129	A	T	0.213294	1008
8	rs76497352	C	T	0.0248016	1008
8	rs7155	A	G	0.151786	1008
8	rs1065837	G	A	0.151786	1008
8	rs7014582	A	G	0.150794	1008
8	rs6558405	T	C	0.152778	1008
8	rs142946078	C	T	0.0535714	1008
8	rs6558406	T	C	0.15377	1008
8	rs7822511	T	C	0.169643	1008
8	rs7819099	A	G	0.144841	1008
8	rs6984820	C	T	0.134921	1008
8	rs6992333	A	G	0.143849	1008
8	rs61529674	G	A	0.114087	1008
8	rs77006429	G	A	0.0446429	1008
8	rs6558407	C	T	0.141865	1008
8	rs11777402	G	A	0.141865	1008
8	rs35139934	G	A	0.00396825	1008
8	rs7833924	A	G	0.142857	1008
8	rs34803322	C	T	0.0456349	1008
8	rs11778026	T	G	0.142857	1008
8	rs11786903	G	A	0.141865	1008
8	rs11786934	G	A	0.141865	1008
8	rs117306121	G	A	0.0406746	1008
8	rs7016416	C	T	0.142857	1008
8	rs74772299	G	A	0.0436508	1008
8	rs7002002	G	A	0.142857	1008
8	rs1140522	C	T	0.142857	1008
8	rs2857829	A	G	0.142857	1008
8	rs201070741	C	T	0.0357143	1008
8	rs75586449	C	T	0.0436508	1008
8	rs55836855	C	T	0.142857	1008
8	rs55646585	C	T	0.125	1008
8	rs56117011	A	C	0.142857	1008
8	rs35916068	A	G	0.142857	1008
8	rs188305538	G	A	0.0238095	1008
8	rs7002152	T	C	0.142857	1008
8	rs7016860	G	A	0.142857	1008
8	rs6993953	C	T	0.142857	1008
8	rs7006770	T	C	0.142857	1008
8	rs7017644	G	A	0.142857	1008
8	rs7017789	G	A	0.142857	1008
8	rs56401829	A	G	0.142857	1008
8	rs55895668	T	C	0.142857	1008
8	rs55984967	T	A	0.142857	1008
8	rs55812715	T	C	0.142857	1008
8	rs11782890	T	C	0.142857	1008
8	rs11136333	T	C	0.142857	1008
8	rs11136334	C	T	0.142857	1008
8	rs3135109	A	G	0.142857	1008
8	rs11993233	A	G	0.142857	1008
8	rs149624849	A	C	0.0287698	1008
8	rs62522555	C	G	0.12996	1008
8	rs72693398	G	A	0.142857	1008
8	rs11136335	G	A	0.136905	1008
8	rs11780911	G	A	0.603175	1008
8	rs10107388	T	C	0.146825	1008
8	rs62522556	T	C	0.140873	1008
8	rs11136336	G	A	0.139881	1008
8	rs7003580	C	T	0.147817	1008
8	rs6989119	G	A	0.140873	1008
8	rs11136337	A	G	0.141865	1008
8	rs11782331	C	A	0.141865	1008
8	rs11783772	A	T	0.143849	1008
8	rs11783799	A	G	0.140873	1008
8	rs11782433	C	T	0.140873	1008
8	rs12545876	G	A	0.00793651	1008
8	rs6983908	A	C	0.149802	1008
8	rs11784762	A	G	0.144841	1008
8	rs6988767	A	G	0.145833	1008
8	rs56034811	T	C	0.147817	1008
8	rs11784417	C	T	0.142857	1008
8	rs13439519	G	A	0.149802	1008
8	rs11136338	A	G	0.142857	1008
8	rs11784501	G	T	0.140873	1008
8	rs11136339	C	T	0.142857	1008
8	rs4073081	C	G	0.143849	1008
8	rs4073082	C	T	0.143849	1008
8	rs12541377	C	G	0.140873	1008
8	rs112979447	C	T	0.141865	1008
8	rs117237647	G	A	0.170635	1008
8	rs142491285	C	G	0.00396825	1008
8	rs56334578	G	A	0.140873	1008
8	rs12543539	T	C	0.147817	1008
8	rs12549853	G	A	0.140873	1008
8	rs7464572	C	G	0.142857	1008
8	rs7462197	G	C	0.140873	1008
8	rs7832643	G	T	0.147817	1008
8	rs184351879	C	T	0.0267857	1008
8	rs55754956	A	G	0.146825	1008
8	rs187377628	T	A	0.0208333	1008
8	rs73715570	C	T	0.0515873	1008
8	rs75471886	G	A	0.0208333	1008
8	rs11778018	T	C	0.147817	1008
8	rs62523994	G	A	0.146825	1008
8	rs55786556	A	G	0.145833	1008
8	rs117644030	G	A	0.252976	1008
8	rs58579887	T	C	0.149802	1008
8	rs146566239	C	T	0.030754	1008
8	rs10098685	G	A	0.0297619	1008
8	rs11777239	G	A	0.146825	1008
8	rs10095172	T	C	0.0297619	1008
8	rs10092179	A	G	0.260913	1008
8	rs6558408	G	A	0.345238	1008
8	rs11784985	A	T	0.151786	1008
8	rs11780978	G	A	0.140873	1008
8	rs7357417	A	G	0.142857	1008
8	rs7010330	T	C	0.142857	1008
8	rs11783655	T	A	0.142857	1008
8	rs72695409	T	C	0.142857	1008
8	rs6993022	T	C	0.141865	1008
8	rs6981529	C	G	0.141865	1008
8	rs11781667	G	T	0.113095	1008
8	rs76153953	A	G	0.0327381	1008
8	rs140510561	G	A	0.00396825	1008
8	rs11787365	T	C	0.149802	1008
8	rs112641794	T	C	0.00297619	1008
8	rs77445084	T	C	0.0297619	1008
8	rs11136341	A	G	0.113095	1008
8	rs11787335	C	T	0.113095	1008
8	rs11136342	A	G	0.140873	1008
8	rs11785060	C	T	0.108135	1008
8	rs3935755	A	G	0.137897	1008
8	rs11775434	T	G	0.131944	1008
8	rs7013938	A	C	0.146825	1008
8	rs6991364	G	A	0.145833	1008
8	rs11786083	G	A	0.124008	1008
8	rs28364664	C	A	0.266865	1008
8	rs1134029	G	A	0.143849	1008
8	rs1134030	C	T	0.123016	1008
8	rs78795499	G	C	0.0208333	1008
8	rs187446015	C	A	0.0456349	1008
8	rs4977166	C	A	0.0505952	1008
8	rs62530291	G	A	0.145833	1008
8	rs150460012	G	T	0.0188492	1008
8	rs11775818	C	T	0.145833	1008
8	rs76806097	C	T	0.0218254	1008
8	rs11544989	A	G	0.199405	1008
8	rs11989052	A	G	0.145833	1008
8	rs74593295	G	T	0.0218254	1008
8	rs80304851	T	C	0.0218254	1008
8	rs11136343	A	G	0.124008	1008
8	rs11136344	T	C	0.145833	1008
8	rs11136345	G	A	0.145833	1008
8	rs3936211	C	T	0.146825	1008
8	rs11778039	G	A	0.145833	1008
8	rs11780802	C	T	0.131944	1008
8	rs61512798	A	G	0.151786	1008
8	rs11784833	T	C	0.12004	1008
8	rs75138349	C	T	0.0208333	1008
8	rs56261297	C	T	0.136905	1008
8	rs13277282	A	G	0.899802	1008
8	rs9100	G	T	0.140873	1008
8	rs76181897	G	A	0.0208333	1008
8	rs7000180	A	G	0.12004	1008
8	rs78799994	G	T	0.0486111	1008
8	rs58404036	C	T	0.12004	1008
8	rs75217122	G	A	0.047619	1008
8	rs56127523	G	A	0.140873	1008
8	rs55853893	G	A	0.12004	1008
8	rs11990215	G	A	0.140873	1008
8	rs7459603	T	C	0.140873	1008
8	rs56207135	G	C	0.12004	1008
8	rs60044922	C	T	0.0208333	1008
8	rs11136251	T	C	0.140873	1008
8	rs11779776	T	C	0.12004	1008
8	rs61545625	C	T	0.12004	1008
8	rs7832646	T	C	0.140873	1008
8	rs7829343	A	G	0.140873	1008
8	rs62530297	T	C	0.12004	1008
8	rs62530298	T	C	0.140873	1008
8	rs6985003	C	T	0.12004	1008
8	rs7004804	A	G	0.140873	1008
8	rs57957974	C	A	0.12004	1008
8	rs57045990	T	G	0.140873	1008
8	rs117825608	G	A	0.136905	1008
8	rs7001174	T	C	0.141865	1008
8	rs7015812	C	G	0.140873	1008
8	rs146407242	C	G	0.0168651	1008
8	rs6420181	A	G	0.142857	1008
8	rs61156785	C	T	0.12004	1008
8	rs79213641	T	A	0.0714286	1008
8	rs11996529	T	C	0.0218254	1008
8	rs11136252	T	C	0.142857	1008
8	rs138890034	T	C	0.0615079	1008
8	rs6985603	G	C	0.142857	1008
8	rs60050811	T	C	0.0218254	1008
8	rs73379115	G	C	0.0218254	1008
8	rs147019434	G	A	0.0218254	1008
8	rs117948104	T	C	0.0218254	1008
8	rs112053939	C	A	0.0218254	1008
8	rs73379119	C	T	0.0218254	1008
8	rs150705459	C	T	0.0218254	1008
8	rs74795902	A	G	0.0228175	1008
8	rs7835415	A	G	0.145833	1008
8	rs62530310	C	G	0.15873	1008
8	rs79832570	T	C	0.00297619	1008
8	rs56316167	C	T	0.259921	1008
8	rs117753949	C	T	0.0327381	1008
8	rs11136253	G	A	0.923611	1008
8	rs7459752	G	A	0.310516	1008
8	rs77001213	G	A	0.031746	1008
8	rs118086984	G	A	0.0565476	1008
8	rs4977177	C	T	0.775794	1008
8	rs58829749	G	A	0.323413	1008
8	rs78073815	T	C	0.031746	1008
8	rs76353573	G	C	0.031746	1008
8	rs2070688	T	C	0.28869	1008
8	rs35844464	G	C	0.015873	1008
8	rs77359862	G	A	0.0396825	1008
8	rs117299156	T	C	0.046627	1008
8	rs34173062	G	A	0.00496032	1008
8	rs55908964	C	G	0.322421	1008
8	rs116912343	C	T	0.00396825	1008
8	rs138376627	G	C	0.0228175	1008
8	rs73381329	T	C	0.00198413	1008
8	rs73381332	C	G	0.00198413	1008
8	rs6558302	T	C	0.00198413	1008
8	rs7814913	T	C	0.00198413	1008
8	rs7846401	A	C	0.00198413	1008
8	rs73381347	C	T	0.00198413	1008
8	rs112626134	A	G	0.00198413	1008
8	rs75098100	T	C	0.0595238	1008
8	rs117955106	C	T	0.0168651	1008
8	rs188727456	G	A	0.00396825	1008
8	rs4977190	T	C	0.777778	1008
8	rs79789721	A	G	0.0287698	1008
8	rs146566766	G	A	0.0198413	1008
8	rs72614050	G	A	0.114087	1008
8	rs569026231	C	T	0.0168651	1008
8	rs150908403	A	G	0.0188492	1008
8	rs13267392	C	T	0.00297619	1008
8	rs6988451	G	A	0.237103	1008
8	rs149628484	C	T	0.0208333	1008
8	rs11780218	G	A	0.364087	1008
8	rs145147807	A	G	0.0198413	1008
8	rs200090219	A	T	0.0287698	1008
8	rs77265228	G	A	0.365079	1008
8	rs7463242	A	G	0.739087	1008
8	rs12542868	T	A	0.739087	1008
8	rs56089308	C	A	0.258929	1008
8	rs117559138	G	A	0.0208333	1008
8	rs66506549	C	T	0.257937	1008
8	rs138512642	G	A	0.0714286	1008
8	rs113642059	A	G	0.262897	1008
8	rs7464860	C	T	0.735119	1008
8	rs58342691	A	G	0.262897	1008
8	rs9650466	C	T	0.735119	1008
8	rs9650467	C	A	0.735119	1008
8	rs72614052	G	A	0.115079	1008
8	rs12542298	C	T	0.736111	1008
8	rs13248671	T	A	0.735119	1008
8	rs6558326	A	C	0.261905	1008
8	rs6990354	C	T	0.735119	1008
8	rs3905292	C	T	0.0327381	1008
8	rs9720889	G	A	0.738095	1008
8	rs11992210	C	T	0.738095	1008
```
