## Supplementary material for "Characterization of shared and ancestry-specific signals driving complex traits using multi-ancestry fine-mapping": s2_ref.bim

```
8	rs6558343	0	144370838	T	C
8	rs3829013	0	144371027	T	C
8	rs3829014	0	144371139	G	A
8	rs13264958	0	144371291	G	A
8	rs66944623	0	144371367	G	C
8	rs7386691	0	144371671	G	T
8	rs28529670	0	144371727	A	G
8	rs57823135	0	144371988	G	A
8	rs78948047	0	144372201	T	C
8	rs6558344	0	144372319	C	T
8	rs13282135	0	144372531	A	T
8	rs2272633	0	144372652	G	C
8	rs7460159	0	144373244	A	G
8	rs4493919	0	144373492	G	A
8	rs4545118	0	144373537	C	A
8	rs6558345	0	144373718	G	C
8	rs13251204	0	144373762	G	A
8	rs60180356	0	144374005	C	A
8	rs111403811	0	144374272	C	T
8	rs4330705	0	144375503	C	A
8	rs11774206	0	144375815	T	C
8	rs11136281	0	144375884	C	G
8	rs4503113	0	144376014	G	C
8	rs4332150	0	144376065	T	C
8	rs11136282	0	144376167	T	C
8	rs6651419	0	144376492	G	A
8	rs3889655	0	144376596	G	A
8	rs6651422	0	144376881	A	G
8	rs10101286	0	144376938	T	C
8	rs755097	0	144377141	T	C
8	rs7388474	0	144377334	A	G
8	rs7387952	0	144377344	C	T
8	rs2235115	0	144378184	C	G
8	rs7386259	0	144378868	A	G
8	rs3750217	0	144379252	C	A
8	rs113892672	0	144379505	C	T
8	rs7387702	0	144379689	G	A
8	rs7386378	0	144379934	C	T
8	rs4389955	0	144381425	G	A
8	rs7015233	0	144381511	G	A
8	rs6558346	0	144381744	C	T
8	rs142845013	0	144381817	A	C
8	rs7386086	0	144382095	G	A
8	rs7387720	0	144382569	A	G
8	rs7839193	0	144382640	T	C
8	rs117964889	0	144382892	A	G
8	rs10105037	0	144383008	G	A
8	rs116903651	0	144383055	G	A
8	rs117362000	0	144383071	G	A
8	rs13263083	0	144383825	G	C
8	rs28617552	0	144383877	G	A
8	rs28497635	0	144384201	T	C
8	rs34815225	0	144384291	C	T
8	rs28751962	0	144384417	G	A
8	rs28695627	0	144384454	A	G
8	rs28406421	0	144384567	T	C
8	rs7386943	0	144384671	G	A
8	rs7844641	0	144384688	A	G
8	rs2011126	0	144384873	G	A
8	rs11776460	0	144385531	C	G
8	rs7829405	0	144385738	G	A
8	rs878238	0	144385803	T	C
8	rs7386885	0	144386271	T	C
8	rs4416835	0	144386442	T	C
8	rs13282881	0	144387057	G	A
8	rs13263129	0	144387115	T	G
8	rs1122242	0	144387485	C	T
8	rs9644250	0	144387780	G	T
8	rs9644251	0	144387833	T	A
8	rs4392912	0	144387919	A	G
8	rs4524810	0	144388011	C	T
8	rs4604451	0	144388079	G	A
8	rs7387474	0	144388546	C	G
8	rs7387487	0	144388669	C	G
8	rs13275443	0	144388846	T	C
8	rs13260260	0	144388854	G	A
8	rs13260269	0	144388860	G	C
8	rs28549024	0	144389205	T	C
8	rs11136284	0	144389516	A	G
8	rs62524710	0	144390700	T	A
8	rs11774295	0	144390951	G	A
8	rs35739827	0	144391001	G	A
8	rs6986327	0	144391106	A	G
8	rs11136285	0	144391452	G	A
8	rs7386475	0	144391728	A	G
8	rs10088567	0	144391796	G	A
8	rs10105378	0	144391873	A	G
8	rs2293925	0	144392368	G	A
8	rs13256542	0	144392602	C	T
8	rs6997070	0	144393025	A	G
8	rs7002111	0	144393191	T	C
8	rs7002559	0	144393459	T	C
8	rs10088412	0	144394292	A	C
8	rs6558347	0	144394687	G	T
8	rs12156025	0	144394845	A	T
8	rs66613637	0	144394912	T	A
8	rs34589890	0	144394987	T	C
8	rs9801717	0	144395504	C	T
8	rs9801820	0	144395569	A	G
8	rs9802022	0	144395853	G	A
8	rs11783217	0	144395947	A	C
8	rs10099996	0	144396396	T	C
8	rs191609021	0	144396408	T	C
8	rs58116767	0	144396594	C	T
8	rs34719060	0	144396620	C	T
8	rs62524727	0	144396633	G	A
8	rs13275666	0	144396816	A	G
8	rs13274388	0	144396960	T	C
8	rs28459442	0	144396996	G	T
8	rs13274702	0	144397044	T	C
8	rs57383258	0	144397065	A	G
8	rs13265898	0	144397097	A	G
8	rs7459839	0	144397172	C	T
8	rs13259858	0	144397179	G	A
8	rs200017025	0	144397437	C	T
8	rs112796609	0	144397461	G	A
8	rs13260981	0	144397558	G	A
8	rs13260989	0	144397570	G	A
8	rs28437861	0	144397688	C	T
8	rs7815223	0	144397694	C	T
8	rs28432960	0	144397696	A	G
8	rs13275896	0	144398029	A	G
8	rs2293928	0	144398123	G	C
8	rs2293927	0	144398132	T	C
8	rs2293926	0	144398396	C	T
8	rs7824152	0	144399130	C	T
8	rs12676285	0	144399147	G	T
8	rs7845253	0	144399336	G	A
8	rs2272638	0	144399419	G	A
8	rs2272637	0	144399885	A	C
8	rs2272636	0	144399886	G	T
8	rs11780593	0	144400036	C	T
8	rs2272635	0	144400065	C	T
8	rs2272634	0	144400089	C	T
8	rs57623971	0	144400926	C	T
8	rs7388488	0	144400991	T	C
8	rs724037	0	144401846	T	G
8	rs2012294	0	144402153	G	C
8	rs190828250	0	144402324	G	C
8	rs62524728	0	144402338	A	G
8	rs11784916	0	144402446	T	C
8	rs111974971	0	144402521	C	T
8	rs7387093	0	144402781	G	A
8	rs72701716	0	144402864	G	A
8	rs1078329	0	144403018	A	G
8	rs12680237	0	144403292	C	T
8	rs61631623	0	144403449	G	A
8	rs11544482	0	144403485	G	C
8	rs12681973	0	144405946	C	T
8	rs67074137	0	144406043	C	A
8	rs3812435	0	144406579	G	A
8	rs3829018	0	144406627	G	A
8	rs11544484	0	144406705	C	T
8	rs12680498	0	144406881	G	A
8	rs13250865	0	144406926	T	C
8	rs57772271	0	144407008	G	A
8	rs7386111	0	144407164	T	C
8	rs56021206	0	144407861	A	G
8	rs34617726	0	144408105	C	T
8	rs3829019	0	144408616	G	A
8	rs3829020	0	144408781	G	A
8	rs6558348	0	144408902	T	C
8	rs6558349	0	144408942	C	T
8	rs74356698	0	144410724	C	T
8	rs10283197	0	144410749	C	T
8	rs2450771	0	144410798	A	G
8	rs35643226	0	144410944	A	C
8	rs2467895	0	144411018	A	G
8	rs181823995	0	144411338	G	A
8	rs3812436	0	144411759	T	C
8	rs2467894	0	144411767	C	A
8	rs117650114	0	144412514	C	T
8	rs2956267	0	144412774	G	A
8	rs56713113	0	144412977	A	T
8	rs117790855	0	144413128	G	A
8	rs2450772	0	144413416	G	A
8	rs4874143	0	144413757	G	A
8	rs34012614	0	144414151	G	A
8	rs13277428	0	144414225	A	G
8	rs13264140	0	144414439	C	T
8	rs34268352	0	144414616	C	T
8	rs146751452	0	144415446	C	T
8	rs13275401	0	144415922	C	G
8	rs77183228	0	144416111	G	A
8	rs2450775	0	144416901	A	C
8	rs2956274	0	144417051	A	G
8	rs2450776	0	144417440	T	C
8	rs2450777	0	144417461	A	T
8	rs3812438	0	144417786	G	C
8	rs13251309	0	144418449	C	T
8	rs34132558	0	144419389	C	G
8	rs2467944	0	144419432	T	C
8	rs2467943	0	144420030	T	C
8	rs145132780	0	144420501	G	A
8	rs2087219	0	144420597	C	T
8	rs2101433	0	144420695	C	G
8	rs2450778	0	144420720	A	G
8	rs10866910	0	144420930	C	T
8	rs7002579	0	144421504	G	A
8	rs34858080	0	144421758	C	A
8	rs13272654	0	144423243	G	C
8	rs2980260	0	144423519	T	C
8	rs7817165	0	144425221	A	G
8	rs7837655	0	144425247	C	A
8	rs2450782	0	144425801	A	G
8	rs2467939	0	144426849	C	G
8	rs142226855	0	144426958	G	T
8	rs72701741	0	144427344	C	T
8	rs72701743	0	144427575	G	A
8	rs75051907	0	144427663	G	A
8	rs2467933	0	144428185	C	G
8	rs2450745	0	144428720	C	A
8	rs13279590	0	144429316	G	A
8	rs62523662	0	144429413	C	T
8	rs111279127	0	144429760	A	T
8	rs71520507	0	144430341	C	T
8	rs13281276	0	144431857	T	A
8	rs11990632	0	144432031	G	A
8	rs149257096	0	144432101	G	A
8	rs2931709	0	144432413	A	G
8	rs35168352	0	144433201	C	T
8	rs2450749	0	144434556	T	C
8	rs4875067	0	144436656	G	T
8	rs2450756	0	144436662	T	C
8	rs4875046	0	144437294	C	T
8	rs143420277	0	144437379	C	T
8	rs76380641	0	144437380	G	A
8	rs1017942	0	144438471	A	G
8	rs1017943	0	144438516	T	C
8	rs4345574	0	144439088	T	C
8	rs2931710	0	144440856	A	G
8	rs35909684	0	144441740	C	A
8	rs117150555	0	144442937	C	G
8	rs12676064	0	144443212	T	G
8	rs141970457	0	144444491	A	G
8	rs60713252	0	144444626	G	T
8	rs2467936	0	144445222	G	A
8	rs71520508	0	144445972	G	C
8	rs34930787	0	144446105	G	T
8	rs2467938	0	144446285	A	G
8	rs2450762	0	144446778	A	G
8	rs71520509	0	144447560	C	T
8	rs71520510	0	144447716	G	A
8	rs114153166	0	144448028	G	C
8	rs77248569	0	144448563	A	C
8	rs2467950	0	144449191	A	G
8	rs2450764	0	144449192	A	C
8	rs4874104	0	144449708	G	A
8	rs370192138	0	144451125	C	T
8	rs62524011	0	144451368	C	A
8	rs13268561	0	144452144	A	T
8	rs2450765	0	144452232	A	G
8	rs71520512	0	144452788	G	A
8	rs71520513	0	144453351	G	A
8	rs35263574	0	144454090	A	G
8	rs71520514	0	144454327	G	A
8	rs34259211	0	144454590	G	T
8	rs143463441	0	144454657	G	A
8	rs2450770	0	144456762	A	G
8	rs4874105	0	144457328	A	G
8	rs35052796	0	144457550	T	C
8	rs72703712	0	144457678	G	A
8	rs34876718	0	144457746	C	A
8	rs10105417	0	144458283	C	G
8	rs3812439	0	144458874	C	T
8	rs112864544	0	144459143	C	A
8	rs79095151	0	144459325	C	T
8	rs901760	0	144459329	C	T
8	rs189719319	0	144460651	G	A
8	rs71520515	0	144461046	C	T
8	rs62524012	0	144461764	A	G
8	rs3812440	0	144462169	A	G
8	rs13275994	0	144463267	C	T
8	rs7015558	0	144463643	C	T
8	rs6982270	0	144464254	C	G
8	rs2272755	0	144465045	G	A
8	rs3814772	0	144465285	C	A
8	rs3814770	0	144465385	G	C
8	rs3814769	0	144465614	G	A
8	rs111379476	0	144465902	G	A
8	rs3195664	0	144466014	G	C
8	rs1055181	0	144466205	C	T
8	rs72703721	0	144466338	C	T
8	rs73365860	0	144466737	C	T
8	rs4874106	0	144467440	G	T
8	rs34008428	0	144467775	C	G
8	rs744359	0	144468438	T	C
8	rs143944319	0	144468611	C	T
8	rs74748751	0	144469501	G	T
8	rs10086661	0	144469993	A	G
8	rs745619	0	144470340	G	T
8	rs6997726	0	144470426	C	T
8	rs12676774	0	144470730	G	A
8	rs4874107	0	144470943	T	C
8	rs62524014	0	144472501	C	T
8	rs12547089	0	144472523	C	T
8	rs34154183	0	144473471	T	C
8	rs71520517	0	144473554	G	A
8	rs1809615	0	144474002	G	A
8	rs112407563	0	144474030	C	A
8	rs111163533	0	144474324	C	T
8	rs111163534	0	144474328	C	T
8	rs111206432	0	144474476	C	T
8	rs117693251	0	144475130	C	T
8	rs4874108	0	144475376	C	T
8	rs901764	0	144475424	G	A
8	rs2004949	0	144475553	A	T
8	rs4873791	0	144475702	C	T
8	rs901766	0	144476156	T	C
8	rs1078521	0	144476161	G	A
8	rs10113635	0	144476430	A	G
8	rs36086994	0	144476952	G	A
8	rs901768	0	144477388	A	C
8	rs71520519	0	144477769	G	A
8	rs901770	0	144477853	T	C
8	rs881699	0	144478004	A	G
8	rs74394739	0	144478206	G	A
8	rs7813939	0	144478730	A	G
8	rs7814079	0	144478821	A	C
8	rs4874110	0	144479162	C	T
8	rs77124234	0	144479678	A	G
8	rs141538801	0	144479812	C	T
8	rs7018372	0	144479838	C	G
8	rs79141651	0	144480036	G	A
8	rs13262591	0	144480208	G	A
8	rs80261050	0	144480682	C	G
8	rs7008609	0	144480794	G	T
8	rs7832564	0	144481489	T	C
8	rs73717547	0	144482010	A	C
8	rs73717549	0	144482507	G	A
8	rs4873792	0	144482856	C	T
8	rs12675897	0	144483256	T	C
8	rs12681225	0	144483292	G	T
8	rs35751832	0	144483302	G	A
8	rs62524034	0	144483386	G	A
8	rs34650305	0	144483431	T	C
8	rs34276152	0	144483550	C	G
8	rs4336628	0	144483703	C	T
8	rs34796425	0	144484051	T	C
8	rs78110088	0	144484355	C	T
8	rs11775134	0	144484505	C	T
8	rs879740	0	144484673	C	T
8	rs10111533	0	144485240	G	A
8	rs35626439	0	144485789	A	G
8	rs73717550	0	144486409	C	T
8	rs34119466	0	144486539	T	C
8	rs73717551	0	144486609	A	G
8	rs4874111	0	144486653	C	T
8	rs10099538	0	144487050	C	T
8	rs57557330	0	144488057	A	T
8	rs34745666	0	144488312	G	A
8	rs62524130	0	144488371	C	T
8	rs28501553	0	144488440	A	G
8	rs901759	0	144488744	C	T
8	rs11136289	0	144489224	A	G
8	rs13267017	0	144490273	C	A
8	rs111900927	0	144490357	C	T
8	rs12335313	0	144491088	G	A
8	rs11776876	0	144491811	C	T
8	rs9886592	0	144492136	T	G
8	rs13251580	0	144492225	C	T
8	rs13274480	0	144492310	T	C
8	rs57681929	0	144492607	T	C
8	rs74569082	0	144493675	G	A
8	rs73717554	0	144494710	G	A
8	rs875859	0	144494963	T	G
8	rs35323180	0	144495262	G	T
8	rs73717555	0	144495756	G	C
8	rs9650461	0	144496003	A	C
8	rs9650462	0	144496115	A	G
8	rs9650463	0	144496124	C	T
8	rs35781109	0	144496459	G	A
8	rs4875043	0	144496772	A	C
8	rs62521864	0	144496779	G	A
8	rs34007749	0	144496831	C	A
8	rs35721681	0	144496990	A	G
8	rs73717558	0	144497615	T	C
8	rs13273107	0	144497848	T	G
8	rs57320778	0	144497988	T	C
8	rs34473470	0	144498057	G	A
8	rs6993887	0	144498147	A	G
8	rs13272805	0	144498346	A	G
8	rs116920224	0	144498535	C	T
8	rs138585303	0	144498630	A	T
8	rs35264981	0	144498678	T	C
8	rs182584519	0	144498950	C	T
8	rs62521866	0	144499054	G	A
8	rs76011971	0	144499558	G	A
8	rs62521868	0	144499835	G	A
8	rs72703742	0	144500196	C	T
8	rs11782698	0	144500947	T	C
8	rs4874112	0	144501198	C	T
8	rs4874113	0	144501349	T	C
8	rs78809179	0	144501463	G	A
8	rs78152584	0	144501490	C	G
8	rs7015344	0	144501530	T	C
8	rs72703745	0	144501681	T	A
8	rs4333616	0	144501832	G	C
8	rs12546431	0	144501845	C	T
8	rs79049793	0	144501989	A	G
8	rs56222824	0	144502334	G	A
8	rs12547045	0	144502429	C	G
8	rs62521870	0	144502649	A	G
8	rs12545195	0	144502675	G	A
8	rs72703751	0	144502865	G	A
8	rs12545240	0	144502917	G	A
8	rs13265269	0	144502947	C	T
8	rs12716573	0	144502965	A	G
8	rs56743114	0	144503209	T	A
8	rs111265027	0	144503571	C	T
8	rs116900648	0	144503650	G	A
8	rs13281883	0	144503720	G	A
8	rs13282182	0	144503816	G	T
8	rs7833311	0	144504103	G	A
8	rs7812379	0	144504117	C	T
8	rs7833564	0	144504245	G	A
8	rs7819729	0	144504380	A	G
8	rs10089299	0	144504609	G	C
8	rs77799659	0	144505445	T	G
8	rs78741802	0	144505726	A	G
8	rs112197016	0	144505780	G	A
8	rs72703757	0	144505785	G	C
8	rs115038157	0	144505786	G	A
8	rs13267937	0	144506133	G	C
8	rs66470449	0	144507518	G	C
8	rs7014671	0	144507668	A	T
8	rs35123647	0	144507892	G	A
8	rs4873793	0	144508342	C	T
8	rs56276803	0	144508678	G	A
8	rs11783095	0	144508768	C	T
8	rs79091800	0	144508927	G	A
8	rs10448086	0	144509536	C	T
8	rs56344153	0	144509707	C	T
8	rs55981035	0	144509784	T	C
8	rs2280930	0	144510023	G	A
8	rs2280929	0	144510132	G	C
8	rs4874114	0	144511199	G	A
8	rs4874115	0	144511285	A	T
8	rs62521874	0	144511538	C	A
8	rs114471912	0	144513087	G	C
8	rs11774314	0	144514116	C	T
8	rs1994448	0	144514383	A	G
8	rs57665510	0	144514567	C	T
8	rs60099982	0	144514616	G	C
8	rs187348455	0	144514743	T	C
8	rs12676067	0	144514962	A	G
8	rs117141831	0	144515099	C	T
8	rs76683761	0	144515169	G	C
8	rs4874116	0	144515342	A	C
8	rs4874117	0	144515367	G	C
8	rs55994096	0	144515567	G	T
8	rs4874118	0	144515639	C	T
8	rs60804328	0	144516075	C	G
8	rs59529665	0	144516134	G	A
8	rs80142837	0	144516167	C	T
8	rs12677645	0	144516333	T	C
8	rs12674728	0	144516422	G	C
8	rs12676325	0	144516485	C	A
8	rs4874120	0	144516728	T	A
8	rs4874121	0	144516749	C	G
8	rs67557491	0	144517126	C	A
8	rs1532037	0	144517461	C	T
8	rs1077657	0	144517475	T	G
8	rs901772	0	144517562	C	T
8	rs11136294	0	144517660	C	T
8	rs6994534	0	144517745	C	T
8	rs4490854	0	144517892	G	A
8	rs11136295	0	144518049	C	T
8	rs72691410	0	144518084	C	T
8	rs4874122	0	144518348	A	G
8	rs11776073	0	144518647	T	A
8	rs11773918	0	144518660	C	T
8	rs11776099	0	144518721	T	C
8	rs11775278	0	144518792	A	G
8	rs11784978	0	144518826	G	C
8	rs11773959	0	144518829	C	T
8	rs34232350	0	144519154	T	C
8	rs56106036	0	144519157	C	T
8	rs28525624	0	144519190	C	T
8	rs35736975	0	144519237	C	T
8	rs74759592	0	144519276	G	A
8	rs2294117	0	144520147	G	A
8	rs13267988	0	144520668	C	T
8	rs13255491	0	144520710	T	C
8	rs2272754	0	144522387	G	T
8	rs2272753	0	144522388	A	T
8	rs2294116	0	144522975	A	T
8	rs2294115	0	144523018	G	A
8	rs2294114	0	144523323	G	A
8	rs2294113	0	144523434	C	A
8	rs2294112	0	144523437	G	C
8	rs2294111	0	144523489	C	T
8	rs13272031	0	144524474	C	G
8	rs181197428	0	144525212	C	T
8	rs10089146	0	144526269	C	T
8	rs10464952	0	144526905	C	T
8	rs11777600	0	144528091	C	T
8	rs57799549	0	144528909	T	C
8	rs901758	0	144529174	G	A
8	rs901757	0	144529196	A	C
8	rs11776571	0	144529228	G	A
8	rs74471282	0	144529814	G	A
8	rs77027527	0	144529888	C	A
8	rs12543096	0	144529893	G	A
8	rs7835012	0	144530651	A	G
8	rs13267385	0	144530825	T	C
8	rs13280062	0	144530857	C	T
8	rs59795540	0	144530908	C	A
8	rs13252596	0	144530941	G	A
8	rs4874123	0	144531726	C	T
8	rs112631898	0	144532267	T	A
8	rs4874125	0	144532411	A	G
8	rs148624538	0	144532797	C	T
8	rs4874126	0	144532815	G	A
8	rs4874127	0	144532836	C	T
8	rs4874128	0	144532931	T	G
8	rs4874129	0	144533230	T	G
8	rs7828812	0	144533433	G	C
8	rs1532039	0	144533437	A	G
8	rs72691427	0	144534125	G	A
8	rs77211695	0	144534254	G	A
8	rs72691428	0	144534352	G	A
8	rs74528256	0	144534417	C	T
8	rs28668626	0	144534592	C	T
8	rs28540888	0	144534745	C	A
8	rs10100594	0	144534811	C	T
8	rs11785686	0	144534880	A	G
8	rs7009039	0	144535285	G	A
8	rs4874130	0	144535498	G	A
8	rs4874131	0	144535562	A	G
8	rs4874132	0	144535785	T	A
8	rs71520522	0	144536789	G	A
8	rs35241038	0	144537580	C	T
8	rs530881	0	144537887	G	A
8	rs13261258	0	144540065	A	T
8	rs13265464	0	144541547	C	G
8	rs4874134	0	144542096	C	T
8	rs4874136	0	144542628	G	C
8	rs187416048	0	144542790	C	G
8	rs34791886	0	144542804	A	G
8	rs35310129	0	144542830	C	T
8	rs4874137	0	144543160	G	A
8	rs57560188	0	144543171	G	A
8	rs12675867	0	144543265	T	C
8	rs13259078	0	144543976	G	A
8	rs418865	0	144544138	T	A
8	rs4874138	0	144544195	C	T
8	rs10108410	0	144545053	G	A
8	rs10111294	0	144545195	G	A
8	rs10111556	0	144545447	G	A
8	rs4873794	0	144546584	C	T
8	rs11985039	0	144547104	G	A
8	rs369051	0	144548806	A	G
8	rs188342475	0	144549496	A	G
8	rs923326	0	144549617	C	G
8	rs11786665	0	144550160	G	A
8	rs2294118	0	144551142	G	T
8	rs61386175	0	144552033	C	T
8	rs4873795	0	144552076	A	T
8	rs117814230	0	144552092	A	G
8	rs28549005	0	144552610	C	T
8	rs76578854	0	144552718	G	A
8	rs374534	0	144553138	C	G
8	rs35110652	0	144553201	C	T
8	rs11136296	0	144553465	C	T
8	rs2956378	0	144553478	T	C
8	rs59809057	0	144554143	G	A
8	rs2004100	0	144554731	C	T
8	rs2004099	0	144554746	G	T
8	rs2005246	0	144555129	G	A
8	rs13253331	0	144555316	G	A
8	rs187905949	0	144555453	G	A
8	rs403939	0	144555482	T	C
8	rs364417	0	144555491	G	A
8	rs76429698	0	144556009	C	T
8	rs75394007	0	144556036	C	T
8	rs12544706	0	144556690	G	C
8	rs34668069	0	144556739	C	T
8	rs61251648	0	144556836	G	A
8	rs12547588	0	144556941	A	G
8	rs11136297	0	144557036	G	A
8	rs118179553	0	144557227	C	T
8	rs62521920	0	144557264	A	G
8	rs117345617	0	144557328	C	T
8	rs71520524	0	144557739	G	A
8	rs35609832	0	144557944	C	G
8	rs11986221	0	144558158	G	A
8	rs4873796	0	144558385	C	G
8	rs78472917	0	144558595	C	G
8	rs184296558	0	144558724	G	A
8	rs116692788	0	144559105	C	T
8	rs11780582	0	144559165	A	G
8	rs372513	0	144559235	T	G
8	rs35457004	0	144559861	C	G
8	rs13257849	0	144560049	T	C
8	rs192597556	0	144560217	C	T
8	rs730051	0	144560483	T	C
8	rs412488	0	144560640	C	T
8	rs60861229	0	144561183	G	A
8	rs117906287	0	144561339	G	A
8	rs180677082	0	144561422	G	A
8	rs405035	0	144562110	G	C
8	rs1487888	0	144562603	C	T
8	rs150334386	0	144562926	G	A
8	rs11782442	0	144563143	C	T
8	rs402011	0	144563464	T	C
8	rs60625971	0	144563528	C	T
8	rs76551337	0	144563622	A	G
8	rs62521922	0	144563758	G	A
8	rs12678438	0	144563803	G	A
8	rs6988822	0	144564745	A	T
8	rs61206940	0	144565421	C	T
8	rs391615	0	144565680	A	G
8	rs79792035	0	144565798	G	C
8	rs380904	0	144565905	A	G
8	rs11786237	0	144566944	C	T
8	rs2294119	0	144566969	C	T
8	rs12542047	0	144568375	G	A
8	rs11778113	0	144568452	C	A
8	rs147945359	0	144568463	T	C
8	rs79579992	0	144568585	G	A
8	rs111679420	0	144568825	G	A
8	rs4874139	0	144570737	T	C
8	rs4873797	0	144571187	T	C
8	rs7013633	0	144571431	T	C
8	rs58587385	0	144571547	A	C
8	rs10104402	0	144571600	G	A
8	rs383439	0	144571710	C	G
8	rs4874140	0	144571841	C	G
8	rs392131	0	144572758	T	C
8	rs59672514	0	144572978	C	T
8	rs4873798	0	144573055	T	C
8	rs11779488	0	144573123	G	A
8	rs13258375	0	144573455	T	C
8	rs57658017	0	144573530	C	T
8	rs448340	0	144573675	A	G
8	rs388357	0	144573910	A	C
8	rs7841755	0	144573931	C	T
8	rs4873799	0	144574111	A	G
8	rs409529	0	144574131	T	C
8	rs410822	0	144574611	A	C
8	rs181517022	0	144576526	G	A
8	rs188638133	0	144576706	G	C
8	rs410836	0	144576849	A	G
8	rs372099	0	144577148	G	C
8	rs145683272	0	144578253	G	C
8	rs12678078	0	144578300	G	A
8	rs378184	0	144578319	A	G
8	rs744781	0	144579215	G	C
8	rs744780	0	144579523	C	G
8	rs440379	0	144579744	C	G
8	rs4874141	0	144581382	G	A
8	rs190646489	0	144581596	C	A
8	rs4873801	0	144581948	A	G
8	rs192922246	0	144582235	G	A
8	rs9886386	0	144582799	A	T
8	rs9314409	0	144583188	T	C
8	rs896945	0	144584780	A	G
8	rs10102644	0	144585412	T	C
8	rs11786779	0	144585507	G	C
8	rs2980269	0	144585511	T	C
8	rs181830027	0	144585582	C	T
8	rs13265427	0	144586669	T	C
8	rs146162466	0	144588167	G	A
8	rs2980274	0	144589212	A	G
8	rs11776480	0	144591618	C	T
8	rs12542952	0	144591940	C	T
8	rs968557	0	144592259	T	C
8	rs13249589	0	144592591	C	T
8	rs7824592	0	144593238	A	G
8	rs1869441	0	144593796	G	C
8	rs149757754	0	144594426	C	A
8	rs12543128	0	144595042	G	A
8	rs12545647	0	144595189	C	T
8	rs117974186	0	144595244	G	A
8	rs28569868	0	144596722	G	A
8	rs11783695	0	144596903	T	G
8	rs7846152	0	144597472	C	T
8	rs13254347	0	144597730	G	C
8	rs10099676	0	144597806	C	T
8	rs76987135	0	144598765	A	C
8	rs10103957	0	144599009	C	T
8	rs7841795	0	144599126	G	A
8	rs7464822	0	144599178	G	A
8	rs139085494	0	144600514	C	T
8	rs11777351	0	144600543	G	A
8	rs7826922	0	144600768	C	T
8	rs11777483	0	144600902	G	A
8	rs182951419	0	144601083	C	A
8	rs1563152	0	144601299	A	G
8	rs76419451	0	144601816	C	G
8	rs7842979	0	144601896	T	G
8	rs2060968	0	144603486	G	C
8	rs2060965	0	144604360	C	G
8	rs59330917	0	144604947	T	C
8	rs7837369	0	144605598	G	T
8	rs12681624	0	144606172	C	G
8	rs141235116	0	144606212	G	A
8	rs28539132	0	144606567	G	C
8	rs7834306	0	144607145	C	G
8	rs545104420	0	144607859	G	C
8	rs113959366	0	144608018	C	T
8	rs57454270	0	144608166	G	A
8	rs4874144	0	144608418	G	T
8	rs4242487	0	144608634	A	G
8	rs11782873	0	144609148	C	A
8	rs11780836	0	144609192	G	T
8	rs11780840	0	144609227	G	A
8	rs11783681	0	144609437	C	T
8	rs10103541	0	144609557	A	G
8	rs117271198	0	144609852	G	A
8	rs921668	0	144609952	T	C
8	rs921667	0	144610033	T	C
8	rs11782859	0	144611412	G	C
8	rs4242488	0	144611729	A	C
8	rs367952505	0	144612154	T	C
8	rs2382954	0	144613084	A	G
8	rs2382955	0	144613172	C	G
8	rs2382956	0	144613193	G	C
8	rs3889129	0	144613680	C	T
8	rs1077272	0	144613917	G	A
8	rs7834418	0	144614515	C	T
8	rs2382959	0	144614590	A	G
8	rs746383	0	144615195	C	T
8	rs896933	0	144615201	T	C
8	rs62521948	0	144615404	T	C
8	rs34971859	0	144615549	C	T
8	rs79374845	0	144616380	G	A
8	rs117480737	0	144616743	C	A
8	rs34935688	0	144616884	T	C
8	rs4874146	0	144616902	A	G
8	rs35726397	0	144617159	A	G
8	rs6558370	0	144617691	A	G
8	rs10098046	0	144617923	G	A
8	rs10101193	0	144618232	G	C
8	rs896965	0	144619926	G	A
8	rs896964	0	144619985	T	C
8	rs4874147	0	144620183	T	C
8	rs1318196	0	144620342	T	C
8	rs4873802	0	144620855	C	A
8	rs3750209	0	144620871	A	G
8	rs3750208	0	144621035	G	A
8	rs3750207	0	144621084	T	G
8	rs3750206	0	144621091	A	T
8	rs964196	0	144621839	T	C
8	rs964195	0	144621931	T	C
8	rs62523568	0	144623299	G	C
8	rs2242094	0	144623304	C	A
8	rs2242093	0	144623574	T	C
8	rs2242092	0	144623735	G	C
8	rs191463603	0	144623775	G	A
8	rs182541009	0	144623796	A	G
8	rs2242091	0	144623845	G	A
8	rs59151473	0	144623852	G	C
8	rs11779871	0	144623918	A	G
8	rs6998917	0	144624128	A	G
8	rs6991958	0	144624438	C	T
8	rs62523569	0	144624492	A	G
8	rs11779379	0	144624643	C	T
8	rs11780770	0	144624817	A	G
8	rs60649827	0	144624917	G	A
8	rs11780288	0	144625433	C	T
8	rs7814064	0	144625439	G	A
8	rs12679647	0	144625677	T	G
8	rs56972823	0	144625793	C	T
8	rs7005579	0	144625867	A	G
8	rs11778459	0	144626191	G	A
8	rs11781228	0	144626320	C	T
8	rs11782616	0	144626372	A	G
8	rs35065687	0	144626533	A	G
8	rs59378841	0	144626708	A	G
8	rs73715668	0	144626721	G	C
8	rs58372186	0	144626891	T	C
8	rs76883515	0	144627034	A	G
8	rs12543282	0	144627241	C	T
8	rs28665893	0	144628078	C	T
8	rs11774601	0	144628079	G	A
8	rs28708516	0	144628208	A	G
8	rs12716574	0	144628514	A	G
8	rs58774177	0	144629194	T	C
8	rs57652216	0	144629346	G	A
8	rs57993781	0	144629402	T	A
8	rs76858516	0	144629898	T	C
8	rs10100461	0	144630847	G	A
8	rs59401474	0	144630901	G	T
8	rs77318762	0	144631093	G	A
8	rs56671711	0	144631338	T	C
8	rs113990650	0	144631342	C	T
8	rs35228013	0	144631474	A	G
8	rs4874148	0	144631953	C	T
8	rs12679598	0	144631986	A	G
8	rs4874149	0	144631988	G	A
8	rs28665475	0	144632006	G	A
8	rs35846341	0	144632591	C	T
8	rs2085018	0	144633556	T	C
8	rs2100423	0	144633728	A	G
8	rs34146789	0	144635394	T	C
8	rs4874150	0	144636272	G	A
8	rs7844860	0	144636949	T	C
8	rs7834318	0	144637257	C	A
8	rs1971213	0	144637408	G	A
8	rs13439498	0	144638273	C	T
8	rs10099546	0	144638734	A	G
8	rs11782753	0	144638839	C	T
8	rs116962724	0	144638888	C	T
8	rs7813970	0	144639952	C	T
8	rs4266665	0	144639954	T	G
8	rs143264137	0	144640037	A	G
8	rs80346174	0	144640506	G	C
8	rs4292703	0	144641161	A	G
8	rs7840166	0	144641313	G	A
8	rs2305492	0	144641370	A	G
8	rs4874151	0	144641753	A	C
8	rs117862780	0	144642240	T	C
8	rs73375262	0	144642244	A	G
8	rs73375263	0	144642490	G	A
8	rs7835865	0	144642596	T	C
8	rs11551202	0	144642854	G	A
8	rs1545536	0	144643169	C	T
8	rs12541790	0	144643321	A	G
8	rs2290414	0	144643603	G	A
8	rs11551198	0	144644405	G	A
8	rs1349806	0	144644583	G	C
8	rs1377663	0	144644787	T	A
8	rs10099003	0	144645460	A	G
8	rs13266821	0	144645513	C	T
8	rs59629369	0	144645959	A	G
8	rs56949579	0	144646201	G	A
8	rs28600201	0	144646687	G	A
8	rs116884752	0	144646865	G	A
8	rs967699	0	144646890	G	T
8	rs56126614	0	144646903	G	C
8	rs55750403	0	144646958	G	A
8	rs4552913	0	144647005	G	A
8	rs967701	0	144647167	C	T
8	rs10089672	0	144647694	T	G
8	rs12541647	0	144647928	T	C
8	rs4471056	0	144647964	T	G
8	rs28507938	0	144647991	T	G
8	rs73375272	0	144648184	G	A
8	rs73375273	0	144648193	A	G
8	rs72691469	0	144648281	T	C
8	rs143204830	0	144648339	C	G
8	rs12168	0	144648509	C	T
8	rs896946	0	144648642	A	G
8	rs117709970	0	144648697	G	A
8	rs147366849	0	144648723	G	A
8	rs10102146	0	144649156	G	A
8	rs10097065	0	144649157	T	A
8	rs11775744	0	144649192	A	G
8	rs13254352	0	144649650	C	A
8	rs13254590	0	144649690	C	T
8	rs13255489	0	144649968	C	T
8	rs116873797	0	144650342	G	A
8	rs13271361	0	144650503	G	A
8	rs11136301	0	144650510	G	A
8	rs11136302	0	144650547	G	A
8	rs13279011	0	144650925	A	T
8	rs80190095	0	144651062	A	G
8	rs11990325	0	144652281	T	A
8	rs11986259	0	144653397	G	A
8	rs10866911	0	144654249	G	A
8	rs4874153	0	144654255	A	G
8	rs4874154	0	144654582	C	A
8	rs4873803	0	144654594	G	T
8	rs4873804	0	144654693	G	C
8	rs10866912	0	144655315	A	C
8	rs12546272	0	144656187	C	T
8	rs4873805	0	144656344	T	C
8	rs4606077	0	144656754	T	C
8	rs58774517	0	144656764	C	T
8	rs1869434	0	144656765	G	A
8	rs77951814	0	144657152	C	G
8	rs2290417	0	144657269	G	C
8	rs75601593	0	144657525	C	T
8	rs2290416	0	144657600	G	A
8	rs9771743	0	144657801	G	A
8	rs896955	0	144658370	C	T
8	rs872935	0	144658711	G	A
8	rs12678314	0	144659608	A	G
8	rs2305496	0	144659949	C	A
8	rs896954	0	144660046	G	A
8	rs896953	0	144660189	A	G
8	rs2015562	0	144660257	G	T
8	rs61544471	0	144660545	A	G
8	rs896949	0	144660575	C	G
8	rs10095885	0	144661395	T	C
8	rs4874156	0	144661564	G	A
8	rs117055111	0	144662308	G	C
8	rs1062391	0	144662353	G	A
8	rs1809148	0	144663075	G	A
8	rs191973341	0	144663361	G	T
8	rs2123758	0	144663661	G	A
8	rs3793372	0	144664233	A	C
8	rs3793371	0	144664299	G	A
8	rs1563148	0	144664319	C	G
8	rs3793369	0	144664335	G	A
8	rs3793368	0	144664594	C	T
8	rs3793367	0	144664624	C	T
8	rs3829012	0	144664656	C	T
8	rs34178175	0	144664687	G	A
8	rs10099131	0	144664808	C	T
8	rs10099134	0	144664818	C	T
8	rs77370907	0	144664975	G	C
8	rs73379021	0	144665111	G	A
8	rs11136303	0	144665569	T	C
8	rs28606985	0	144665680	C	A
8	rs4874157	0	144665762	G	A
8	rs117750587	0	144665799	C	T
8	rs76225457	0	144666052	G	T
8	rs7841183	0	144666122	G	A
8	rs144665228	0	144666622	A	G
8	rs10112312	0	144666641	A	G
8	rs58472315	0	144666697	A	G
8	rs2382961	0	144666895	A	T
8	rs4874158	0	144666960	C	T
8	rs73718108	0	144667385	T	C
8	rs62523607	0	144667432	G	A
8	rs76573527	0	144667484	G	A
8	rs3793366	0	144667755	C	T
8	rs11780087	0	144668590	T	C
8	rs58477175	0	144668756	C	T
8	rs61652493	0	144669164	G	A
8	rs2382962	0	144669392	G	A
8	rs61005957	0	144669512	T	G
8	rs2085019	0	144669573	C	T
8	rs6996863	0	144669636	A	C
8	rs10109931	0	144670451	C	T
8	rs10110174	0	144670640	C	T
8	rs4874159	0	144670950	C	T
8	rs3812448	0	144671922	G	A
8	rs3812447	0	144671956	G	A
8	rs751932	0	144672541	T	C
8	rs4495441	0	144672938	G	A
8	rs2010898	0	144673042	A	C
8	rs60401352	0	144673097	G	A
8	rs76108894	0	144673533	G	A
8	rs1466219	0	144673722	C	A
8	rs78369219	0	144674097	A	C
8	rs7830957	0	144674516	G	T
8	rs7821226	0	144674558	T	C
8	rs4874163	0	144674772	G	A
8	rs4874164	0	144675048	G	A
8	rs62522165	0	144675379	C	T
8	rs117583565	0	144675491	G	C
8	rs6995338	0	144676025	A	G
8	rs143093965	0	144676059	G	A
8	rs1057556	0	144676098	A	C
8	rs59742520	0	144676234	G	C
8	rs4874165	0	144676403	A	G
8	rs9314410	0	144676736	C	T
8	rs9657360	0	144676862	C	T
8	rs60390250	0	144677103	T	C
8	rs10097491	0	144677222	T	C
8	rs113122933	0	144677565	G	A
8	rs7844940	0	144677925	T	C
8	rs7814045	0	144677941	T	C
8	rs62522167	0	144678034	G	A
8	rs75547282	0	144678346	C	T
8	rs2242095	0	144678874	C	T
8	rs62522168	0	144679776	G	A
8	rs58573550	0	144681714	G	A
8	rs10282929	0	144681777	G	T
8	rs3210186	0	144682311	G	C
8	rs6558375	0	144682748	C	T
8	rs6558376	0	144683265	G	A
8	rs141052452	0	144683672	C	G
8	rs10866913	0	144683686	T	C
8	rs10112966	0	144683934	C	T
8	rs10090650	0	144683975	A	G
8	rs10094377	0	144684150	T	C
8	rs10093709	0	144684215	A	G
8	rs4874167	0	144684474	T	C
8	rs73367293	0	144684514	C	T
8	rs73718114	0	144684702	C	T
8	rs3816477	0	144685271	T	C
8	rs4874168	0	144685272	G	A
8	rs77799023	0	144686051	G	A
8	rs755217	0	144686512	G	A
8	rs75498349	0	144686619	G	A
8	rs896962	0	144687092	T	C
8	rs896961	0	144687721	C	T
8	rs2242090	0	144688736	C	G
8	rs2242089	0	144689146	C	T
8	rs2242088	0	144689464	C	G
8	rs7818082	0	144689588	G	A
8	rs4874169	0	144689686	A	G
8	rs28405113	0	144689771	C	A
8	rs11136305	0	144689914	C	T
8	rs34892354	0	144690648	G	C
8	rs62522171	0	144690832	C	A
8	rs10097337	0	144690886	A	C
8	rs2278898	0	144691512	G	C
8	rs2278897	0	144692185	A	G
8	rs4403422	0	144692333	A	G
8	rs2085014	0	144692606	A	G
8	rs4874171	0	144692900	C	T
8	rs3812442	0	144692971	C	T
8	rs3812444	0	144693261	G	A
8	rs3812445	0	144693284	G	A
8	rs113642387	0	144693436	C	T
8	rs28688294	0	144693521	T	C
8	rs2045084	0	144693839	C	T
8	rs4873808	0	144693850	C	T
8	rs140122541	0	144693879	G	A
8	rs4873809	0	144694067	C	T
8	rs118087522	0	144694146	C	T
8	rs2978	0	144694890	G	C
8	rs148705838	0	144695062	T	C
8	rs2242087	0	144695176	C	T
8	rs117632005	0	144695318	G	A
8	rs2242086	0	144695499	C	A
8	rs75004647	0	144695566	C	T
8	rs4634659	0	144696203	T	C
8	rs1049832	0	144697041	A	G
8	rs7844633	0	144697466	C	A
8	rs7817301	0	144697653	A	G
8	rs117738969	0	144697834	G	A
8	rs1563153	0	144697858	C	T
8	rs73718116	0	144698021	G	C
8	rs2242085	0	144699424	G	C
8	rs67210953	0	144699601	G	A
8	rs6558378	0	144699905	C	G
8	rs6558379	0	144699957	C	G
8	rs3812446	0	144700092	G	C
8	rs34359769	0	144701468	T	C
8	rs7010520	0	144703630	C	T
8	rs4873811	0	144705033	A	G
8	rs11136306	0	144705082	G	A
8	rs6558380	0	144705349	A	G
8	rs34257756	0	144707785	A	G
8	rs34819592	0	144709148	A	T
8	rs79170384	0	144715349	G	A
8	rs2384929	0	144716155	C	T
8	rs1869438	0	144716182	G	A
8	rs62522222	0	144716204	A	G
8	rs368016931	0	144716342	C	T
8	rs35657405	0	144716569	T	C
8	rs11787417	0	144716668	G	A
8	rs10097092	0	144717155	C	T
8	rs10112400	0	144717166	A	C
8	rs113835443	0	144717251	C	T
8	rs149819990	0	144717665	T	C
8	rs67286843	0	144717918	A	G
8	rs4874178	0	144718135	G	A
8	rs4873812	0	144718213	G	T
8	rs1540558	0	144718254	G	C
8	rs187683832	0	144718470	G	A
8	rs11136309	0	144718568	G	C
8	rs76871635	0	144719945	C	G
8	rs7836923	0	144720873	C	T
8	rs73369329	0	144720931	T	A
8	rs59122866	0	144721614	G	C
8	rs12682415	0	144721740	G	A
8	rs4873814	0	144722192	A	G
8	rs4372013	0	144722755	C	T
8	rs62522224	0	144723538	A	G
8	rs6997021	0	144723995	A	G
8	rs34783980	0	144724450	C	G
8	rs72693306	0	144724457	G	A
8	rs10107353	0	144724730	C	G
8	rs7825463	0	144725004	C	T
8	rs4873815	0	144725063	C	T
8	rs896937	0	144725319	G	A
8	rs7003244	0	144725437	A	G
8	rs72693307	0	144725547	C	T
8	rs12679471	0	144725758	T	G
8	rs7013332	0	144726469	T	A
8	rs9314411	0	144726681	T	C
8	rs62522225	0	144726828	G	A
8	rs79598300	0	144726928	A	C
8	rs7831300	0	144727653	G	A
8	rs79084789	0	144727766	G	C
8	rs7821027	0	144728018	A	G
8	rs62522226	0	144728121	T	C
8	rs7835377	0	144728126	G	C
8	rs72499135	0	144729052	C	T
8	rs117524664	0	144729322	T	G
8	rs10866914	0	144729327	T	G
8	rs11778687	0	144729341	C	T
8	rs6558381	0	144729439	T	C
8	rs7820149	0	144729639	C	A
8	rs58858875	0	144730048	G	A
8	rs9650468	0	144731214	G	T
8	rs3750203	0	144732026	G	A
8	rs139397709	0	144732355	A	G
8	rs3750204	0	144732450	G	A
8	rs12679735	0	144733805	C	T
8	rs61473404	0	144734383	G	A
8	rs145833382	0	144734519	A	G
8	rs921669	0	144735347	C	T
8	rs79671852	0	144738840	T	C
8	rs185477132	0	144739087	C	T
8	rs77232959	0	144739897	A	G
8	rs78170940	0	144740186	T	G
8	rs11784495	0	144741064	C	T
8	rs4874440	0	144741178	T	C
8	rs11784456	0	144743265	G	A
8	rs11774839	0	144743492	A	C
8	rs142798623	0	144745157	C	A
8	rs117235334	0	144746531	T	G
8	rs149215174	0	144747298	C	G
8	rs4874086	0	144747726	A	G
8	rs74458330	0	144747918	G	A
8	rs60764501	0	144748474	C	T
8	rs79219434	0	144749239	A	G
8	rs115858201	0	144750843	G	A
8	rs140371569	0	144750973	C	T
8	rs188538103	0	144751023	A	G
8	rs4874439	0	144751588	A	G
8	rs62524164	0	144751601	C	T
8	rs62524170	0	144751812	G	C
8	rs56822652	0	144751975	G	A
8	rs60721471	0	144752091	T	C
8	rs4875024	0	144752177	C	G
8	rs4875025	0	144752348	A	C
8	rs4875026	0	144752408	G	C
8	rs4875027	0	144752409	G	T
8	rs78699740	0	144753255	T	C
8	rs73369393	0	144753281	G	A
8	rs117038840	0	144753328	G	A
8	rs4875028	0	144753329	G	A
8	rs4874087	0	144753443	A	G
8	rs11778950	0	144753467	C	T
8	rs28682353	0	144753694	G	A
8	rs111247086	0	144753950	G	C
8	rs7002650	0	144754358	A	G
8	rs9886389	0	144754385	A	G
8	rs75842501	0	144754840	A	G
8	rs12679494	0	144755782	A	G
8	rs12677473	0	144756386	T	C
8	rs12677538	0	144756632	T	C
8	rs56038135	0	144756825	G	A
8	rs7462667	0	144758112	T	C
8	rs140408708	0	144758969	C	T
8	rs13271114	0	144759100	G	A
8	rs6651423	0	144759651	T	C
8	rs10098877	0	144759855	G	C
8	rs143781651	0	144760025	T	A
8	rs13274292	0	144760307	C	T
8	rs56130503	0	144760569	T	C
8	rs560112211	0	144760571	T	C
8	rs56250731	0	144760921	A	G
8	rs73371116	0	144760997	G	C
8	rs62524202	0	144761245	C	G
8	rs113467833	0	144761724	A	G
8	rs79569926	0	144762490	G	A
8	rs4875030	0	144762589	A	G
8	rs7839756	0	144763022	C	T
8	rs7843457	0	144763237	C	T
8	rs12056643	0	144763583	G	A
8	rs12547976	0	144763773	C	T
8	rs79970213	0	144763871	G	A
8	rs10103475	0	144763970	A	C
8	rs4875034	0	144764119	G	A
8	rs72693318	0	144764483	G	T
8	rs191707511	0	144764871	G	A
8	rs112698337	0	144764955	G	A
8	rs7825448	0	144765124	A	G
8	rs7840025	0	144765512	G	C
8	rs11785500	0	144765600	C	G
8	rs73371138	0	144766661	G	T
8	rs62524205	0	144766686	A	T
8	rs28548729	0	144766758	G	A
8	rs7463402	0	144767171	G	A
8	rs11777484	0	144767432	C	T
8	rs9792377	0	144768257	T	G
8	rs9792378	0	144768266	T	A
8	rs111366589	0	144768317	A	G
8	rs7464374	0	144768532	G	A
8	rs6558382	0	144768956	G	A
8	rs6420188	0	144769097	A	G
8	rs60982137	0	144769697	G	A
8	rs7844855	0	144770089	G	A
8	rs4875037	0	144771114	G	A
8	rs146216981	0	144771668	G	A
8	rs6558383	0	144772844	C	T
8	rs11136313	0	144774079	G	T
8	rs11136314	0	144774089	A	C
8	rs11785723	0	144774233	T	C
8	rs12679165	0	144775284	G	T
8	rs6987308	0	144775871	C	A
8	rs7464270	0	144776713	A	C
8	rs61348167	0	144777073	C	T
8	rs3204170	0	144777242	T	C
8	rs3204171	0	144777366	T	C
8	rs11136316	0	144777521	G	A
8	rs147532373	0	144777996	C	T
8	rs57272588	0	144778831	G	A
8	rs7464821	0	144778938	C	T
8	rs117990754	0	144779312	G	A
8	rs1141722	0	144780284	A	T
8	rs4073594	0	144781520	A	G
8	rs148722522	0	144781523	T	C
8	rs4073595	0	144781750	G	A
8	rs4875042	0	144783377	C	T
8	rs143042491	0	144783395	G	A
8	rs11136317	0	144784656	G	A
8	rs12549830	0	144784688	G	C
8	rs72614046	0	144785280	C	G
8	rs11776144	0	144785729	C	T
8	rs6558384	0	144786161	C	T
8	rs151004697	0	144786379	G	A
8	rs10112355	0	144787264	A	T
8	rs79088172	0	144787718	G	A
8	rs12550223	0	144787873	C	T
8	rs7829491	0	144788265	C	T
8	rs34992889	0	144788471	G	A
8	rs6980774	0	144790997	A	G
8	rs10100154	0	144791126	A	G
8	rs72693329	0	144791495	C	T
8	rs6995278	0	144792475	T	A
8	rs80284111	0	144792617	A	G
8	rs4874095	0	144792639	C	G
8	rs13254668	0	144793257	C	T
8	rs79665226	0	144793388	G	A
8	rs36153126	0	144793909	G	C
8	rs7464698	0	144794072	G	T
8	rs150550650	0	144794094	C	T
8	rs117792653	0	144795192	A	G
8	rs184801369	0	144796293	T	C
8	rs28568595	0	144796359	G	A
8	rs13274922	0	144796604	C	T
8	rs7465115	0	144796922	C	T
8	rs72614047	0	144796967	A	G
8	rs61201083	0	144799258	G	T
8	rs11776672	0	144799465	G	A
8	rs12543136	0	144800004	G	A
8	rs12678428	0	144801243	C	T
8	rs60732298	0	144801593	C	A
8	rs11778657	0	144801681	G	A
8	rs6420190	0	144802735	A	C
8	rs6420191	0	144802736	G	C
8	rs117985317	0	144802849	G	A
8	rs11783357	0	144803616	C	T
8	rs35986760	0	144803785	T	C
8	rs35834318	0	144803788	G	A
8	rs7463064	0	144806933	C	T
8	rs4072459	0	144807456	C	T
8	rs3934952	0	144807744	G	A
8	rs3934951	0	144807766	G	C
8	rs117694773	0	144807849	G	A
8	rs11136321	0	144808747	G	A
8	rs56148058	0	144809268	C	T
8	rs1137806	0	144810138	G	A
8	rs28573699	0	144810322	G	A
8	rs11136322	0	144810970	C	G
8	rs9969456	0	144811278	G	A
8	rs7821494	0	144811631	C	G
8	rs10448090	0	144811753	T	A
8	rs9969573	0	144813573	G	T
8	rs12681370	0	144814242	G	A
8	rs56323687	0	144814523	A	G
8	rs55869852	0	144815518	G	A
8	rs6996936	0	144815577	G	C
8	rs7012106	0	144815612	C	G
8	rs56052843	0	144815663	C	G
8	rs72614048	0	144816759	C	T
8	rs181659109	0	144816895	C	T
8	rs116921247	0	144817495	G	A
8	rs7834307	0	144819345	C	G
8	rs117286396	0	144819503	A	G
8	rs13277214	0	144821438	C	T
8	rs7831467	0	144822037	G	T
8	rs192751055	0	144822367	G	T
8	rs13252381	0	144822591	C	T
8	rs7006945	0	144823000	G	T
8	rs7006948	0	144823003	G	A
8	rs12544609	0	144823911	C	T
8	rs6996570	0	144823948	A	T
8	rs146488075	0	144824047	G	A
8	rs4074642	0	144825035	T	G
8	rs4074641	0	144825272	A	G
8	rs4074640	0	144825290	T	C
8	rs146664943	0	144825667	C	T
8	rs6983622	0	144826522	A	G
8	rs4875048	0	144826671	A	G
8	rs12676133	0	144827277	C	T
8	rs12677374	0	144827479	A	G
8	rs7828894	0	144828215	T	G
8	rs12677934	0	144832887	G	A
8	rs4875049	0	144834260	C	T
8	rs56119507	0	144835280	C	T
8	rs10087147	0	144836608	C	T
8	rs12680066	0	144836806	T	A
8	rs9650469	0	144837330	G	C
8	rs75637239	0	144838502	C	T
8	rs7461492	0	144840922	A	T
8	rs189387544	0	144843267	G	A
8	rs7465067	0	144844955	A	G
8	rs7464696	0	144845948	C	G
8	rs7462131	0	144846831	A	G
8	rs141628690	0	144847396	G	A
8	rs7829793	0	144848647	C	T
8	rs6999795	0	144848732	C	T
8	rs12156265	0	144848756	G	A
8	rs6999943	0	144848827	C	T
8	rs4074061	0	144851540	T	A
8	rs146206211	0	144851615	T	C
8	rs4074060	0	144851651	T	C
8	rs6558390	0	144852565	G	T
8	rs56055065	0	144852808	G	A
8	rs12541792	0	144852879	G	A
8	rs374606132	0	144853345	G	A
8	rs7840691	0	144853814	G	T
8	rs7845216	0	144854605	G	A
8	rs7835816	0	144854709	T	C
8	rs12676951	0	144856037	G	T
8	rs62526405	0	144858150	G	A
8	rs59253289	0	144858595	A	G
8	rs7461398	0	144859710	C	A
8	rs59316811	0	144859888	G	T
8	rs62526406	0	144860797	G	A
8	rs4875051	0	144860877	A	G
8	rs13264809	0	144862960	C	G
8	rs7460393	0	144866095	T	A
8	rs190037528	0	144868155	A	G
8	rs11778251	0	144868997	C	T
8	rs13280469	0	144869008	T	C
8	rs6991603	0	144870042	C	T
8	rs7003115	0	144870110	A	G
8	rs11136324	0	144870535	C	T
8	rs11136325	0	144870701	G	A
8	rs112613575	0	144871318	G	A
8	rs11781090	0	144871633	C	T
8	rs4875053	0	144872411	C	G
8	rs145057333	0	144872811	C	T
8	rs9314416	0	144873666	G	C
8	rs117338714	0	144874078	C	T
8	rs72693351	0	144874957	G	A
8	rs117135500	0	144875134	G	T
8	rs4874099	0	144875535	G	A
8	rs4875054	0	144875588	G	A
8	rs4875055	0	144875743	G	C
8	rs10092551	0	144875945	G	A
8	rs7460093	0	144876159	G	A
8	rs73715503	0	144876699	C	G
8	rs11993154	0	144876769	A	C
8	rs114891562	0	144876840	C	T
8	rs115359803	0	144877546	C	T
8	rs34691721	0	144877835	G	A
8	rs9644252	0	144878354	G	C
8	rs11782788	0	144878750	C	T
8	rs78510481	0	144879262	G	A
8	rs7822430	0	144880924	A	C
8	rs6558393	0	144881966	G	A
8	rs4874100	0	144882423	T	C
8	rs11774282	0	144882675	A	G
8	rs11786637	0	144882710	C	T
8	rs11784060	0	144882987	G	A
8	rs72693355	0	144883377	G	C
8	rs4874101	0	144884087	G	A
8	rs61601762	0	144884395	C	T
8	rs4874102	0	144884801	A	G
8	rs118114319	0	144885076	G	A
8	rs13281371	0	144885580	A	G
8	rs138257744	0	144885669	G	C
8	rs34099611	0	144886628	C	T
8	rs11542374	0	144886809	C	T
8	rs7830442	0	144887656	A	G
8	rs7844471	0	144887712	G	A
8	rs74358066	0	144887720	G	A
8	rs11783725	0	144887734	G	A
8	rs7844493	0	144887772	G	A
8	rs72693359	0	144888817	G	A
8	rs10866915	0	144889172	A	G
8	rs188808375	0	144889290	G	A
8	rs192237523	0	144889292	C	G
8	rs58557681	0	144889901	C	T
8	rs141654449	0	144891473	G	T
8	rs6558394	0	144893084	G	A
8	rs4875060	0	144894496	G	A
8	rs13251492	0	144895553	G	A
8	rs56748182	0	144895669	G	A
8	rs75352088	0	144896526	G	A
8	rs143336186	0	144897230	G	C
8	rs73373197	0	144898063	G	A
8	rs7833632	0	144900756	A	G
8	rs6986079	0	144901347	G	A
8	rs7835924	0	144902246	C	T
8	rs7836052	0	144902297	C	G
8	rs4875062	0	144902543	C	T
8	rs4874103	0	144902682	T	C
8	rs6996628	0	144903201	G	A
8	rs4875063	0	144904690	A	G
8	rs55930529	0	144905741	C	T
8	rs6985555	0	144905947	C	T
8	rs4875065	0	144906112	C	A
8	rs76766533	0	144906314	G	A
8	rs6990601	0	144907814	G	A
8	rs6558395	0	144908494	A	G
8	rs184203441	0	144908668	T	C
8	rs11782759	0	144908721	C	G
8	rs77291797	0	144909874	C	T
8	rs4076357	0	144910065	A	T
8	rs4076358	0	144910239	G	A
8	rs190706828	0	144910885	G	A
8	rs13252406	0	144912303	T	C
8	rs113545077	0	144914237	T	C
8	rs7465214	0	144917533	G	A
8	rs11774027	0	144917790	A	G
8	rs72693365	0	144917880	G	A
8	rs117961018	0	144917952	G	A
8	rs12550634	0	144918680	C	T
8	rs34303577	0	144919049	C	T
8	rs367602774	0	144921423	T	G
8	rs11779501	0	144925088	C	T
8	rs184000149	0	144925144	C	G
8	rs72693366	0	144925549	G	A
8	rs11778556	0	144927272	T	C
8	rs117668570	0	144927355	G	A
8	rs11778462	0	144927543	A	C
8	rs6985307	0	144928660	C	T
8	rs11779128	0	144929811	C	T
8	rs142843345	0	144930178	A	T
8	rs78735802	0	144930675	G	A
8	rs72693371	0	144930851	G	A
8	rs11778302	0	144931661	G	T
8	rs59903949	0	144931864	C	A
8	rs60908075	0	144931998	G	T
8	rs7007039	0	144932724	C	A
8	rs7464611	0	144933453	C	T
8	rs7016923	0	144934244	C	T
8	rs56081632	0	144934865	C	T
8	rs187397155	0	144935253	A	G
8	rs13256003	0	144935753	C	G
8	rs1138597	0	144939539	T	G
8	rs59456366	0	144939849	T	C
8	rs4977192	0	144940117	C	A
8	rs11781942	0	144940779	G	A
8	rs148527079	0	144940959	C	T
8	rs7839934	0	144941181	G	C
8	rs12681478	0	144941419	C	T
8	rs72499137	0	144942123	C	T
8	rs6558399	0	144942903	T	C
8	rs35221054	0	144944161	C	T
8	rs12542653	0	144944176	T	C
8	rs56118826	0	144944638	G	A
8	rs12543389	0	144945191	T	C
8	rs13255110	0	144945792	T	C
8	rs11136330	0	144946252	C	T
8	rs34753358	0	144946345	G	A
8	rs13260439	0	144946818	C	T
8	rs34627661	0	144947590	A	T
8	rs9314419	0	144948861	T	C
8	rs35100730	0	144949077	C	G
8	rs12674866	0	144949830	C	T
8	rs147376788	0	144950648	G	T
8	rs7008775	0	144950720	C	T
8	rs62522526	0	144952253	C	T
8	rs62522527	0	144952259	A	C
8	rs78794793	0	144953243	C	T
8	rs191022752	0	144955878	A	G
8	rs13252211	0	144955999	G	C
8	rs4977189	0	144956400	C	A
8	rs4977188	0	144956464	G	A
8	rs4977187	0	144956938	C	T
8	rs4977186	0	144957016	A	C
8	rs13254189	0	144957858	G	A
8	rs7461417	0	144957951	T	C
8	rs7837362	0	144958547	G	A
8	rs4074834	0	144961212	G	C
8	rs4977184	0	144961699	T	C
8	rs62522529	0	144961758	G	A
8	rs6558400	0	144961773	A	G
8	rs13276513	0	144963266	A	G
8	rs6558401	0	144964455	T	C
8	rs7463194	0	144964914	G	A
8	rs7465629	0	144965029	C	T
8	rs7463818	0	144965104	G	A
8	rs7462258	0	144965971	T	C
8	rs11993287	0	144966243	G	A
8	rs11775979	0	144966744	C	T
8	rs11778156	0	144966746	T	C
8	rs11136331	0	144966958	C	T
8	rs111338044	0	144967086	G	C
8	rs10104052	0	144967119	T	C
8	rs78624391	0	144967665	C	G
8	rs11136332	0	144968630	T	C
8	rs6420192	0	144968996	A	G
8	rs7012329	0	144969635	G	A
8	rs11782060	0	144970731	T	G
8	rs72693380	0	144971080	G	C
8	rs138885737	0	144971122	C	T
8	rs113609086	0	144971340	G	A
8	rs11780743	0	144971538	C	A
8	rs7845662	0	144972454	T	C
8	rs34115771	0	144972473	G	A
8	rs112024604	0	144972579	T	C
8	rs4977168	0	144973183	A	T
8	rs4977167	0	144973249	T	C
8	rs72693382	0	144973617	C	T
8	rs10103396	0	144973902	T	C
8	rs10100277	0	144974142	A	G
8	rs73715528	0	144974661	A	C
8	rs7831595	0	144974963	G	A
8	rs144728084	0	144976372	T	C
8	rs4077669	0	144976572	A	G
8	rs4077670	0	144976654	T	G
8	rs7010805	0	144976720	T	C
8	rs4073900	0	144977279	T	C
8	rs56121388	0	144978224	A	G
8	rs6558404	0	144978454	G	A
8	rs4073455	0	144978607	T	G
8	rs56221439	0	144979169	A	G
8	rs7460704	0	144979232	T	A
8	rs7459948	0	144979285	A	G
8	rs61509205	0	144980214	C	T
8	rs7461753	0	144981498	A	C
8	rs56077246	0	144983493	T	C
8	rs7015048	0	144984283	T	C
8	rs80120848	0	144984345	C	A
8	rs7840395	0	144984956	A	G
8	rs4977183	0	144985200	A	G
8	rs4977182	0	144985696	C	T
8	rs4977181	0	144985778	C	T
8	rs11777835	0	144986103	T	C
8	rs9314420	0	144986108	A	G
8	rs117987816	0	144986138	G	T
8	rs3923388	0	144986678	G	A
8	rs3923387	0	144986793	C	T
8	rs6990361	0	144987221	C	T
8	rs60326992	0	144987675	G	A
8	rs72693390	0	144987881	C	T
8	rs6999129	0	144987934	A	T
8	rs76497352	0	144989293	C	T
8	rs7155	0	144989462	A	G
8	rs1065837	0	144990335	G	A
8	rs7014582	0	144990528	A	G
8	rs6558405	0	144991176	T	C
8	rs142946078	0	144991205	C	T
8	rs6558406	0	144992103	T	C
8	rs7822511	0	144992361	T	C
8	rs7819099	0	144992862	A	G
8	rs6984820	0	144993324	C	T
8	rs6992333	0	144993377	A	G
8	rs61529674	0	144994566	G	A
8	rs77006429	0	144994581	G	A
8	rs6558407	0	144995494	C	T
8	rs11777402	0	144995736	G	A
8	rs35139934	0	144995964	G	A
8	rs7833924	0	144996029	A	G
8	rs34803322	0	144996111	C	T
8	rs11778026	0	144996408	T	G
8	rs11786903	0	144996598	G	A
8	rs11786934	0	144996635	G	A
8	rs117306121	0	144996831	G	A
8	rs7016416	0	144997656	C	T
8	rs74772299	0	144997783	G	A
8	rs7002002	0	144997927	G	A
8	rs1140522	0	144998169	C	T
8	rs2857829	0	144998190	A	G
8	rs201070741	0	144998444	C	T
8	rs75586449	0	144998514	C	T
8	rs55836855	0	144999417	C	T
8	rs55646585	0	144999621	C	T
8	rs56117011	0	144999642	A	C
8	rs35916068	0	144999684	A	G
8	rs188305538	0	144999935	G	A
8	rs7002152	0	145000056	T	C
8	rs7016860	0	145000221	G	A
8	rs6993953	0	145000321	C	T
8	rs7006770	0	145000602	T	C
8	rs7017644	0	145000740	G	A
8	rs7017789	0	145000809	G	A
8	rs56401829	0	145000898	A	G
8	rs55895668	0	145001031	T	C
8	rs55984967	0	145001300	T	A
8	rs55812715	0	145001311	T	C
8	rs11782890	0	145001372	T	C
8	rs11136333	0	145001509	T	C
8	rs11136334	0	145001588	C	T
8	rs3135109	0	145001784	A	G
8	rs11993233	0	145002283	A	G
8	rs149624849	0	145002378	A	C
8	rs62522555	0	145002431	C	G
8	rs72693398	0	145002536	G	A
8	rs11136335	0	145003777	G	A
8	rs11780911	0	145004546	G	A
8	rs10107388	0	145004944	T	C
8	rs62522556	0	145005450	T	C
8	rs11136336	0	145007187	G	A
8	rs7003580	0	145007534	C	T
8	rs6989119	0	145007947	G	A
8	rs11136337	0	145007989	A	G
8	rs11782331	0	145008342	C	A
8	rs11783772	0	145008443	A	T
8	rs11783799	0	145008560	A	G
8	rs11782433	0	145008706	C	T
8	rs12545876	0	145009356	G	A
8	rs6983908	0	145009593	A	C
8	rs11784762	0	145009610	A	G
8	rs6988767	0	145010305	A	G
8	rs56034811	0	145010514	T	C
8	rs11784417	0	145010752	C	T
8	rs13439519	0	145012206	G	A
8	rs11136338	0	145012466	A	G
8	rs11784501	0	145013315	G	T
8	rs11136339	0	145013345	C	T
8	rs4073081	0	145013893	C	G
8	rs4073082	0	145013949	C	T
8	rs12541377	0	145014424	C	G
8	rs112979447	0	145014732	C	T
8	rs117237647	0	145015357	G	A
8	rs142491285	0	145019091	C	G
8	rs56334578	0	145020025	G	A
8	rs12543539	0	145020477	T	C
8	rs12549853	0	145020636	G	A
8	rs7464572	0	145021167	C	G
8	rs7462197	0	145021428	G	C
8	rs7832643	0	145022657	G	T
8	rs184351879	0	145023262	C	T
8	rs55754956	0	145023739	A	G
8	rs187377628	0	145024230	T	A
8	rs73715570	0	145025298	C	T
8	rs75471886	0	145025490	G	A
8	rs11778018	0	145026450	T	C
8	rs62523994	0	145026582	G	A
8	rs55786556	0	145027210	A	G
8	rs117644030	0	145028003	G	A
8	rs58579887	0	145028587	T	C
8	rs146566239	0	145029366	C	T
8	rs10098685	0	145030443	G	A
8	rs11777239	0	145031265	G	A
8	rs10095172	0	145031798	T	C
8	rs10092179	0	145032302	A	G
8	rs6558408	0	145033734	G	A
8	rs11784985	0	145034499	A	T
8	rs11780978	0	145034852	G	A
8	rs7357417	0	145035342	A	G
8	rs7010330	0	145036615	T	C
8	rs11783655	0	145037573	T	A
8	rs72695409	0	145039400	T	C
8	rs6993022	0	145040108	T	C
8	rs6981529	0	145040567	C	G
8	rs11781667	0	145040856	G	T
8	rs76153953	0	145041152	A	G
8	rs140510561	0	145041270	G	A
8	rs11787365	0	145041333	T	C
8	rs112641794	0	145041943	T	C
8	rs77445084	0	145042336	T	C
8	rs11136341	0	145043543	A	G
8	rs11787335	0	145044104	C	T
8	rs11136342	0	145044749	A	G
8	rs11785060	0	145046662	C	T
8	rs3935755	0	145047187	A	G
8	rs11775434	0	145048666	T	G
8	rs7013938	0	145050336	A	C
8	rs6991364	0	145050345	G	A
8	rs11786083	0	145050358	G	A
8	rs28364664	0	145050856	C	A
8	rs1134029	0	145051478	G	A
8	rs1134030	0	145051484	C	T
8	rs78795499	0	145053629	G	C
8	rs187446015	0	145054211	C	A
8	rs4977166	0	145055034	C	A
8	rs62530291	0	145056253	G	A
8	rs150460012	0	145056336	G	T
8	rs11775818	0	145056470	C	T
8	rs76806097	0	145057852	C	T
8	rs11544989	0	145057868	A	G
8	rs11989052	0	145058037	A	G
8	rs74593295	0	145058352	G	T
8	rs80304851	0	145058539	T	C
8	rs11136343	0	145058986	A	G
8	rs11136344	0	145059425	T	C
8	rs11136345	0	145060112	G	A
8	rs3936211	0	145061624	C	T
8	rs11778039	0	145061829	G	A
8	rs11780802	0	145062020	C	T
8	rs61512798	0	145062228	A	G
8	rs11784833	0	145063412	T	C
8	rs75138349	0	145064967	C	T
8	rs56261297	0	145066853	C	T
8	rs13277282	0	145066886	A	G
8	rs9100	0	145067467	G	T
8	rs76181897	0	145067848	G	A
8	rs7000180	0	145068062	A	G
8	rs78799994	0	145068931	G	T
8	rs58404036	0	145069534	C	T
8	rs75217122	0	145069561	G	A
8	rs56127523	0	145069678	G	A
8	rs55853893	0	145069806	G	A
8	rs11990215	0	145070151	G	A
8	rs7459603	0	145070403	T	C
8	rs56207135	0	145070567	G	C
8	rs60044922	0	145071511	C	T
8	rs11136251	0	145071988	T	C
8	rs11779776	0	145072539	T	C
8	rs61545625	0	145073663	C	T
8	rs7832646	0	145074452	T	C
8	rs7829343	0	145074681	A	G
8	rs62530297	0	145075417	T	C
8	rs62530298	0	145075631	T	C
8	rs6985003	0	145075703	C	T
8	rs7004804	0	145075813	A	G
8	rs57957974	0	145076529	C	A
8	rs57045990	0	145076574	T	G
8	rs117825608	0	145078219	G	A
8	rs7001174	0	145079301	T	C
8	rs7015812	0	145079534	C	G
8	rs146407242	0	145081188	C	G
8	rs6420181	0	145081248	A	G
8	rs61156785	0	145082187	C	T
8	rs79213641	0	145083896	T	A
8	rs11996529	0	145084161	T	C
8	rs11136252	0	145084493	T	C
8	rs138890034	0	145085200	T	C
8	rs6985603	0	145086428	G	C
8	rs60050811	0	145086876	T	C
8	rs73379115	0	145087493	G	C
8	rs147019434	0	145088032	G	A
8	rs117948104	0	145088386	T	C
8	rs112053939	0	145090474	C	A
8	rs73379119	0	145090600	C	T
8	rs150705459	0	145091051	C	T
8	rs74795902	0	145093064	A	G
8	rs7835415	0	145093404	A	G
8	rs62530310	0	145094339	C	G
8	rs79832570	0	145097720	T	C
8	rs56316167	0	145099303	C	T
8	rs117753949	0	145102391	C	T
8	rs11136253	0	145107795	G	A
8	rs7459752	0	145110901	G	A
8	rs77001213	0	145112831	G	A
8	rs118086984	0	145120354	G	A
8	rs4977177	0	145123429	C	T
8	rs58829749	0	145126375	G	A
8	rs78073815	0	145128549	T	C
8	rs76353573	0	145130693	G	C
8	rs2070688	0	145151910	T	C
8	rs35844464	0	145154099	G	C
8	rs77359862	0	145154282	G	A
8	rs117299156	0	145155666	T	C
8	rs34173062	0	145158607	G	A
8	rs55908964	0	145166134	C	G
8	rs116912343	0	145167622	C	T
8	rs138376627	0	145171366	G	C
8	rs73381329	0	145172807	T	C
8	rs73381332	0	145173194	C	G
8	rs6558302	0	145175173	T	C
8	rs7814913	0	145176423	T	C
8	rs7846401	0	145176953	A	C
8	rs73381347	0	145179162	C	T
8	rs112626134	0	145179402	A	G
8	rs75098100	0	145186432	T	C
8	rs117955106	0	145218397	C	T
8	rs188727456	0	145223626	G	A
8	rs4977190	0	145223775	T	C
8	rs79789721	0	145225665	A	G
8	rs146566766	0	145228391	G	A
8	rs72614050	0	145233996	G	A
8	rs569026231	0	145242900	C	T
8	rs150908403	0	145244746	A	G
8	rs13267392	0	145245647	C	T
8	rs6988451	0	145247168	G	A
8	rs149628484	0	145252071	C	T
8	rs11780218	0	145255948	G	A
8	rs145147807	0	145256290	A	G
8	rs200090219	0	145256767	A	T
8	rs77265228	0	145257039	G	A
8	rs7463242	0	145259037	A	G
8	rs12542868	0	145259526	T	A
8	rs56089308	0	145260527	C	A
8	rs117559138	0	145267056	G	A
8	rs66506549	0	145267725	C	T
8	rs138512642	0	145271028	G	A
8	rs113642059	0	145271302	A	G
8	rs7464860	0	145274245	C	T
8	rs58342691	0	145276045	A	G
8	rs9650466	0	145276232	C	T
8	rs9650467	0	145276592	C	A
8	rs72614052	0	145278171	G	A
8	rs12542298	0	145279088	C	T
8	rs13248671	0	145279531	T	A
8	rs6558326	0	145279902	A	C
8	rs6990354	0	145282578	C	T
8	rs3905292	0	145283795	C	T
8	rs9720889	0	145286483	G	A
8	rs11992210	0	145290260	C	T
```
