## Supplementary material for "Characterization of shared and ancestry-specific signals driving complex traits using multi-ancestry fine-mapping": s2_snps.txt

```
rs6558343
rs3829013
rs3829014
rs13264958
rs66944623
rs7386691
rs28529670
rs57823135
rs78948047
rs6558344
rs13282135
rs2272633
rs7460159
rs4493919
rs4545118
rs6558345
rs13251204
rs60180356
rs111403811
rs4330705
rs11774206
rs11136281
rs4503113
rs4332150
rs11136282
rs6651419
rs3889655
rs6651422
rs10101286
rs755097
rs7388474
rs7387952
rs2235115
rs7386259
rs3750217
rs113892672
rs7387702
rs7386378
rs4389955
rs7015233
rs6558346
rs142845013
rs7386086
rs7387720
rs7839193
rs117964889
rs10105037
rs116903651
rs117362000
rs13263083
rs28617552
rs28497635
rs34815225
rs28751962
rs28695627
rs28406421
rs7386943
rs7844641
rs2011126
rs11776460
rs7829405
rs878238
rs7386885
rs4416835
rs13282881
rs13263129
rs1122242
rs9644250
rs9644251
rs4392912
rs4524810
rs4604451
rs7387474
rs7387487
rs13275443
rs13260260
rs13260269
rs28549024
rs11136284
rs62524710
rs11774295
rs35739827
rs6986327
rs11136285
rs7386475
rs10088567
rs10105378
rs2293925
rs13256542
rs6997070
rs7002111
rs7002559
rs10088412
rs6558347
rs12156025
rs66613637
rs34589890
rs9801717
rs9801820
rs9802022
rs11783217
rs10099996
rs191609021
rs58116767
rs34719060
rs62524727
rs13275666
rs13274388
rs28459442
rs13274702
rs57383258
rs13265898
rs7459839
rs13259858
rs200017025
rs112796609
rs13260981
rs13260989
rs28437861
rs7815223
rs28432960
rs13275896
rs2293928
rs2293927
rs2293926
rs7824152
rs12676285
rs7845253
rs2272638
rs2272637
rs2272636
rs11780593
rs2272635
rs2272634
rs57623971
rs7388488
rs724037
rs2012294
rs190828250
rs62524728
rs11784916
rs111974971
rs7387093
rs72701716
rs1078329
rs12680237
rs61631623
rs11544482
rs12681973
rs67074137
rs3812435
rs3829018
rs11544484
rs12680498
rs13250865
rs57772271
rs7386111
rs56021206
rs34617726
rs3829019
rs3829020
rs6558348
rs6558349
rs74356698
rs10283197
rs2450771
rs35643226
rs2467895
rs181823995
rs3812436
rs2467894
rs117650114
rs2956267
rs56713113
rs117790855
rs2450772
rs4874143
rs34012614
rs13277428
rs13264140
rs34268352
rs146751452
rs13275401
rs77183228
rs2450775
rs2956274
rs2450776
rs2450777
rs3812438
rs13251309
rs34132558
rs2467944
rs2467943
rs145132780
rs2087219
rs2101433
rs2450778
rs10866910
rs7002579
rs34858080
rs13272654
rs2980260
rs7817165
rs7837655
rs2450782
rs2467939
rs142226855
rs72701741
rs72701743
rs75051907
rs2467933
rs2450745
rs13279590
rs62523662
rs111279127
rs71520507
rs13281276
rs11990632
rs149257096
rs2931709
rs35168352
rs2450749
rs4875067
rs2450756
rs4875046
rs143420277
rs76380641
rs1017942
rs1017943
rs4345574
rs2931710
rs35909684
rs117150555
rs12676064
rs141970457
rs60713252
rs2467936
rs71520508
rs34930787
rs2467938
rs2450762
rs71520509
rs71520510
rs114153166
rs77248569
rs2467950
rs2450764
rs4874104
rs370192138
rs62524011
rs13268561
rs2450765
rs71520512
rs71520513
rs35263574
rs71520514
rs34259211
rs143463441
rs2450770
rs4874105
rs35052796
rs72703712
rs34876718
rs10105417
rs3812439
rs112864544
rs79095151
rs901760
rs189719319
rs71520515
rs62524012
rs3812440
rs13275994
rs7015558
rs6982270
rs2272755
rs3814772
rs3814770
rs3814769
rs111379476
rs3195664
rs1055181
rs72703721
rs73365860
rs4874106
rs34008428
rs744359
rs143944319
rs74748751
rs10086661
rs745619
rs6997726
rs12676774
rs4874107
rs62524014
rs12547089
rs34154183
rs71520517
rs1809615
rs112407563
rs111163533
rs111163534
rs111206432
rs117693251
rs4874108
rs901764
rs2004949
rs4873791
rs901766
rs1078521
rs10113635
rs36086994
rs901768
rs71520519
rs901770
rs881699
rs74394739
rs7813939
rs7814079
rs4874110
rs77124234
rs141538801
rs7018372
rs79141651
rs13262591
rs80261050
rs7008609
rs7832564
rs73717547
rs73717549
rs4873792
rs12675897
rs12681225
rs35751832
rs62524034
rs34650305
rs34276152
rs4336628
rs34796425
rs78110088
rs11775134
rs879740
rs10111533
rs35626439
rs73717550
rs34119466
rs73717551
rs4874111
rs10099538
rs57557330
rs34745666
rs62524130
rs28501553
rs901759
rs11136289
rs13267017
rs111900927
rs12335313
rs11776876
rs9886592
rs13251580
rs13274480
rs57681929
rs74569082
rs73717554
rs875859
rs35323180
rs73717555
rs9650461
rs9650462
rs9650463
rs35781109
rs4875043
rs62521864
rs34007749
rs35721681
rs73717558
rs13273107
rs57320778
rs34473470
rs6993887
rs13272805
rs116920224
rs138585303
rs35264981
rs182584519
rs62521866
rs76011971
rs62521868
rs72703742
rs11782698
rs4874112
rs4874113
rs78809179
rs78152584
rs7015344
rs72703745
rs4333616
rs12546431
rs79049793
rs56222824
rs12547045
rs62521870
rs12545195
rs72703751
rs12545240
rs13265269
rs12716573
rs56743114
rs111265027
rs116900648
rs13281883
rs13282182
rs7833311
rs7812379
rs7833564
rs7819729
rs10089299
rs77799659
rs78741802
rs112197016
rs72703757
rs115038157
rs13267937
rs66470449
rs7014671
rs35123647
rs4873793
rs56276803
rs11783095
rs79091800
rs10448086
rs56344153
rs55981035
rs2280930
rs2280929
rs4874114
rs4874115
rs62521874
rs114471912
rs11774314
rs1994448
rs57665510
rs60099982
rs187348455
rs12676067
rs117141831
rs76683761
rs4874116
rs4874117
rs55994096
rs4874118
rs60804328
rs59529665
rs80142837
rs12677645
rs12674728
rs12676325
rs4874120
rs4874121
rs67557491
rs1532037
rs1077657
rs901772
rs11136294
rs6994534
rs4490854
rs11136295
rs72691410
rs4874122
rs11776073
rs11773918
rs11776099
rs11775278
rs11784978
rs11773959
rs34232350
rs56106036
rs28525624
rs35736975
rs74759592
rs2294117
rs13267988
rs13255491
rs2272754
rs2272753
rs2294116
rs2294115
rs2294114
rs2294113
rs2294112
rs2294111
rs13272031
rs181197428
rs10089146
rs10464952
rs11777600
rs57799549
rs901758
rs901757
rs11776571
rs74471282
rs77027527
rs12543096
rs7835012
rs13267385
rs13280062
rs59795540
rs13252596
rs4874123
rs112631898
rs4874125
rs148624538
rs4874126
rs4874127
rs4874128
rs4874129
rs7828812
rs1532039
rs72691427
rs77211695
rs72691428
rs74528256
rs28668626
rs28540888
rs10100594
rs11785686
rs7009039
rs4874130
rs4874131
rs4874132
rs71520522
rs35241038
rs530881
rs13261258
rs13265464
rs4874134
rs4874136
rs187416048
rs34791886
rs35310129
rs4874137
rs57560188
rs12675867
rs13259078
rs418865
rs4874138
rs10108410
rs10111294
rs10111556
rs4873794
rs11985039
rs369051
rs188342475
rs923326
rs11786665
rs2294118
rs61386175
rs4873795
rs117814230
rs28549005
rs76578854
rs374534
rs35110652
rs11136296
rs2956378
rs59809057
rs2004100
rs2004099
rs2005246
rs13253331
rs187905949
rs403939
rs364417
rs76429698
rs75394007
rs12544706
rs34668069
rs61251648
rs12547588
rs11136297
rs118179553
rs62521920
rs117345617
rs71520524
rs35609832
rs11986221
rs4873796
rs78472917
rs184296558
rs116692788
rs11780582
rs372513
rs35457004
rs13257849
rs192597556
rs730051
rs412488
rs60861229
rs117906287
rs180677082
rs405035
rs1487888
rs150334386
rs11782442
rs402011
rs60625971
rs76551337
rs62521922
rs12678438
rs6988822
rs61206940
rs391615
rs79792035
rs380904
rs11786237
rs2294119
rs12542047
rs11778113
rs147945359
rs79579992
rs111679420
rs4874139
rs4873797
rs7013633
rs58587385
rs10104402
rs383439
rs4874140
rs392131
rs59672514
rs4873798
rs11779488
rs13258375
rs57658017
rs448340
rs388357
rs7841755
rs4873799
rs409529
rs410822
rs181517022
rs188638133
rs410836
rs372099
rs145683272
rs12678078
rs378184
rs744781
rs744780
rs440379
rs4874141
rs190646489
rs4873801
rs192922246
rs9886386
rs9314409
rs896945
rs10102644
rs11786779
rs2980269
rs181830027
rs13265427
rs146162466
rs2980274
rs11776480
rs12542952
rs968557
rs13249589
rs7824592
rs1869441
rs149757754
rs12543128
rs12545647
rs117974186
rs28569868
rs11783695
rs7846152
rs13254347
rs10099676
rs76987135
rs10103957
rs7841795
rs7464822
rs139085494
rs11777351
rs7826922
rs11777483
rs182951419
rs1563152
rs76419451
rs7842979
rs2060968
rs2060965
rs59330917
rs7837369
rs12681624
rs141235116
rs28539132
rs7834306
rs545104420
rs113959366
rs57454270
rs4874144
rs4242487
rs11782873
rs11780836
rs11780840
rs11783681
rs10103541
rs117271198
rs921668
rs921667
rs11782859
rs4242488
rs367952505
rs2382954
rs2382955
rs2382956
rs3889129
rs1077272
rs7834418
rs2382959
rs746383
rs896933
rs62521948
rs34971859
rs79374845
rs117480737
rs34935688
rs4874146
rs35726397
rs6558370
rs10098046
rs10101193
rs896965
rs896964
rs4874147
rs1318196
rs4873802
rs3750209
rs3750208
rs3750207
rs3750206
rs964196
rs964195
rs62523568
rs2242094
rs2242093
rs2242092
rs191463603
rs182541009
rs2242091
rs59151473
rs11779871
rs6998917
rs6991958
rs62523569
rs11779379
rs11780770
rs60649827
rs11780288
rs7814064
rs12679647
rs56972823
rs7005579
rs11778459
rs11781228
rs11782616
rs35065687
rs59378841
rs73715668
rs58372186
rs76883515
rs12543282
rs28665893
rs11774601
rs28708516
rs12716574
rs58774177
rs57652216
rs57993781
rs76858516
rs10100461
rs59401474
rs77318762
rs56671711
rs113990650
rs35228013
rs4874148
rs12679598
rs4874149
rs28665475
rs35846341
rs2085018
rs2100423
rs34146789
rs4874150
rs7844860
rs7834318
rs1971213
rs13439498
rs10099546
rs11782753
rs116962724
rs7813970
rs4266665
rs143264137
rs80346174
rs4292703
rs7840166
rs2305492
rs4874151
rs117862780
rs73375262
rs73375263
rs7835865
rs11551202
rs1545536
rs12541790
rs2290414
rs11551198
rs1349806
rs1377663
rs10099003
rs13266821
rs59629369
rs56949579
rs28600201
rs116884752
rs967699
rs56126614
rs55750403
rs4552913
rs967701
rs10089672
rs12541647
rs4471056
rs28507938
rs73375272
rs73375273
rs72691469
rs143204830
rs12168
rs896946
rs117709970
rs147366849
rs10102146
rs10097065
rs11775744
rs13254352
rs13254590
rs13255489
rs116873797
rs13271361
rs11136301
rs11136302
rs13279011
rs80190095
rs11990325
rs11986259
rs10866911
rs4874153
rs4874154
rs4873803
rs4873804
rs10866912
rs12546272
rs4873805
rs4606077
rs58774517
rs1869434
rs77951814
rs2290417
rs75601593
rs2290416
rs9771743
rs896955
rs872935
rs12678314
rs2305496
rs896954
rs896953
rs2015562
rs61544471
rs896949
rs10095885
rs4874156
rs117055111
rs1062391
rs1809148
rs191973341
rs2123758
rs3793372
rs3793371
rs1563148
rs3793369
rs3793368
rs3793367
rs3829012
rs34178175
rs10099131
rs10099134
rs77370907
rs73379021
rs11136303
rs28606985
rs4874157
rs117750587
rs76225457
rs7841183
rs144665228
rs10112312
rs58472315
rs2382961
rs4874158
rs73718108
rs62523607
rs76573527
rs3793366
rs11780087
rs58477175
rs61652493
rs2382962
rs61005957
rs2085019
rs6996863
rs10109931
rs10110174
rs4874159
rs3812448
rs3812447
rs751932
rs4495441
rs2010898
rs60401352
rs76108894
rs1466219
rs78369219
rs7830957
rs7821226
rs4874163
rs4874164
rs62522165
rs117583565
rs6995338
rs143093965
rs1057556
rs59742520
rs4874165
rs9314410
rs9657360
rs60390250
rs10097491
rs113122933
rs7844940
rs7814045
rs62522167
rs75547282
rs2242095
rs62522168
rs58573550
rs10282929
rs3210186
rs6558375
rs6558376
rs141052452
rs10866913
rs10112966
rs10090650
rs10094377
rs10093709
rs4874167
rs73367293
rs73718114
rs3816477
rs4874168
rs77799023
rs755217
rs75498349
rs896962
rs896961
rs2242090
rs2242089
rs2242088
rs7818082
rs4874169
rs28405113
rs11136305
rs34892354
rs62522171
rs10097337
rs2278898
rs2278897
rs4403422
rs2085014
rs4874171
rs3812442
rs3812444
rs3812445
rs113642387
rs28688294
rs2045084
rs4873808
rs140122541
rs4873809
rs118087522
rs2978
rs148705838
rs2242087
rs117632005
rs2242086
rs75004647
rs4634659
rs1049832
rs7844633
rs7817301
rs117738969
rs1563153
rs73718116
rs2242085
rs67210953
rs6558378
rs6558379
rs3812446
rs34359769
rs7010520
rs4873811
rs11136306
rs6558380
rs34257756
rs34819592
rs79170384
rs2384929
rs1869438
rs62522222
rs368016931
rs35657405
rs11787417
rs10097092
rs10112400
rs113835443
rs149819990
rs67286843
rs4874178
rs4873812
rs1540558
rs187683832
rs11136309
rs76871635
rs7836923
rs73369329
rs59122866
rs12682415
rs4873814
rs4372013
rs62522224
rs6997021
rs34783980
rs72693306
rs10107353
rs7825463
rs4873815
rs896937
rs7003244
rs72693307
rs12679471
rs7013332
rs9314411
rs62522225
rs79598300
rs7831300
rs79084789
rs7821027
rs62522226
rs7835377
rs72499135
rs117524664
rs10866914
rs11778687
rs6558381
rs7820149
rs58858875
rs9650468
rs3750203
rs139397709
rs3750204
rs12679735
rs61473404
rs145833382
rs921669
rs79671852
rs185477132
rs77232959
rs78170940
rs11784495
rs4874440
rs11784456
rs11774839
rs142798623
rs117235334
rs149215174
rs4874086
rs74458330
rs60764501
rs79219434
rs115858201
rs140371569
rs188538103
rs4874439
rs62524164
rs62524170
rs56822652
rs60721471
rs4875024
rs4875025
rs4875026
rs4875027
rs78699740
rs73369393
rs117038840
rs4875028
rs4874087
rs11778950
rs28682353
rs111247086
rs7002650
rs9886389
rs75842501
rs12679494
rs12677473
rs12677538
rs56038135
rs7462667
rs140408708
rs13271114
rs6651423
rs10098877
rs143781651
rs13274292
rs56130503
rs560112211
rs56250731
rs73371116
rs62524202
rs113467833
rs79569926
rs4875030
rs7839756
rs7843457
rs12056643
rs12547976
rs79970213
rs10103475
rs4875034
rs72693318
rs191707511
rs112698337
rs7825448
rs7840025
rs11785500
rs73371138
rs62524205
rs28548729
rs7463402
rs11777484
rs9792377
rs9792378
rs111366589
rs7464374
rs6558382
rs6420188
rs60982137
rs7844855
rs4875037
rs146216981
rs6558383
rs11136313
rs11136314
rs11785723
rs12679165
rs6987308
rs7464270
rs61348167
rs3204170
rs3204171
rs11136316
rs147532373
rs57272588
rs7464821
rs117990754
rs1141722
rs4073594
rs148722522
rs4073595
rs4875042
rs143042491
rs11136317
rs12549830
rs72614046
rs11776144
rs6558384
rs151004697
rs10112355
rs79088172
rs12550223
rs7829491
rs34992889
rs6980774
rs10100154
rs72693329
rs6995278
rs80284111
rs4874095
rs13254668
rs79665226
rs36153126
rs7464698
rs150550650
rs117792653
rs184801369
rs28568595
rs13274922
rs7465115
rs72614047
rs61201083
rs11776672
rs12543136
rs12678428
rs60732298
rs11778657
rs6420190
rs6420191
rs117985317
rs11783357
rs35986760
rs35834318
rs7463064
rs4072459
rs3934952
rs3934951
rs117694773
rs11136321
rs56148058
rs1137806
rs28573699
rs11136322
rs9969456
rs7821494
rs10448090
rs9969573
rs12681370
rs56323687
rs55869852
rs6996936
rs7012106
rs56052843
rs72614048
rs181659109
rs116921247
rs7834307
rs117286396
rs13277214
rs7831467
rs192751055
rs13252381
rs7006945
rs7006948
rs12544609
rs6996570
rs146488075
rs4074642
rs4074641
rs4074640
rs146664943
rs6983622
rs4875048
rs12676133
rs12677374
rs7828894
rs12677934
rs4875049
rs56119507
rs10087147
rs12680066
rs9650469
rs75637239
rs7461492
rs189387544
rs7465067
rs7464696
rs7462131
rs141628690
rs7829793
rs6999795
rs12156265
rs6999943
rs4074061
rs146206211
rs4074060
rs6558390
rs56055065
rs12541792
rs374606132
rs7840691
rs7845216
rs7835816
rs12676951
rs62526405
rs59253289
rs7461398
rs59316811
rs62526406
rs4875051
rs13264809
rs7460393
rs190037528
rs11778251
rs13280469
rs6991603
rs7003115
rs11136324
rs11136325
rs112613575
rs11781090
rs4875053
rs145057333
rs9314416
rs117338714
rs72693351
rs117135500
rs4874099
rs4875054
rs4875055
rs10092551
rs7460093
rs73715503
rs11993154
rs114891562
rs115359803
rs34691721
rs9644252
rs11782788
rs78510481
rs7822430
rs6558393
rs4874100
rs11774282
rs11786637
rs11784060
rs72693355
rs4874101
rs61601762
rs4874102
rs118114319
rs13281371
rs138257744
rs34099611
rs11542374
rs7830442
rs7844471
rs74358066
rs11783725
rs7844493
rs72693359
rs10866915
rs188808375
rs192237523
rs58557681
rs141654449
rs6558394
rs4875060
rs13251492
rs56748182
rs75352088
rs143336186
rs73373197
rs7833632
rs6986079
rs7835924
rs7836052
rs4875062
rs4874103
rs6996628
rs4875063
rs55930529
rs6985555
rs4875065
rs76766533
rs6990601
rs6558395
rs184203441
rs11782759
rs77291797
rs4076357
rs4076358
rs190706828
rs13252406
rs113545077
rs7465214
rs11774027
rs72693365
rs117961018
rs12550634
rs34303577
rs367602774
rs11779501
rs184000149
rs72693366
rs11778556
rs117668570
rs11778462
rs6985307
rs11779128
rs142843345
rs78735802
rs72693371
rs11778302
rs59903949
rs60908075
rs7007039
rs7464611
rs7016923
rs56081632
rs187397155
rs13256003
rs1138597
rs59456366
rs4977192
rs11781942
rs148527079
rs7839934
rs12681478
rs72499137
rs6558399
rs35221054
rs12542653
rs56118826
rs12543389
rs13255110
rs11136330
rs34753358
rs13260439
rs34627661
rs9314419
rs35100730
rs12674866
rs147376788
rs7008775
rs62522526
rs62522527
rs78794793
rs191022752
rs13252211
rs4977189
rs4977188
rs4977187
rs4977186
rs13254189
rs7461417
rs7837362
rs4074834
rs4977184
rs62522529
rs6558400
rs13276513
rs6558401
rs7463194
rs7465629
rs7463818
rs7462258
rs11993287
rs11775979
rs11778156
rs11136331
rs111338044
rs10104052
rs78624391
rs11136332
rs6420192
rs7012329
rs11782060
rs72693380
rs138885737
rs113609086
rs11780743
rs7845662
rs34115771
rs112024604
rs4977168
rs4977167
rs72693382
rs10103396
rs10100277
rs73715528
rs7831595
rs144728084
rs4077669
rs4077670
rs7010805
rs4073900
rs56121388
rs6558404
rs4073455
rs56221439
rs7460704
rs7459948
rs61509205
rs7461753
rs56077246
rs7015048
rs80120848
rs7840395
rs4977183
rs4977182
rs4977181
rs11777835
rs9314420
rs117987816
rs3923388
rs3923387
rs6990361
rs60326992
rs72693390
rs6999129
rs76497352
rs7155
rs1065837
rs7014582
rs6558405
rs142946078
rs6558406
rs7822511
rs7819099
rs6984820
rs6992333
rs61529674
rs77006429
rs6558407
rs11777402
rs35139934
rs7833924
rs34803322
rs11778026
rs11786903
rs11786934
rs117306121
rs7016416
rs74772299
rs7002002
rs1140522
rs2857829
rs201070741
rs75586449
rs55836855
rs55646585
rs56117011
rs35916068
rs188305538
rs7002152
rs7016860
rs6993953
rs7006770
rs7017644
rs7017789
rs56401829
rs55895668
rs55984967
rs55812715
rs11782890
rs11136333
rs11136334
rs3135109
rs11993233
rs149624849
rs62522555
rs72693398
rs11136335
rs11780911
rs10107388
rs62522556
rs11136336
rs7003580
rs6989119
rs11136337
rs11782331
rs11783772
rs11783799
rs11782433
rs12545876
rs6983908
rs11784762
rs6988767
rs56034811
rs11784417
rs13439519
rs11136338
rs11784501
rs11136339
rs4073081
rs4073082
rs12541377
rs112979447
rs117237647
rs142491285
rs56334578
rs12543539
rs12549853
rs7464572
rs7462197
rs7832643
rs184351879
rs55754956
rs187377628
rs73715570
rs75471886
rs11778018
rs62523994
rs55786556
rs117644030
rs58579887
rs146566239
rs10098685
rs11777239
rs10095172
rs10092179
rs6558408
rs11784985
rs11780978
rs7357417
rs7010330
rs11783655
rs72695409
rs6993022
rs6981529
rs11781667
rs76153953
rs140510561
rs11787365
rs112641794
rs77445084
rs11136341
rs11787335
rs11136342
rs11785060
rs3935755
rs11775434
rs7013938
rs6991364
rs11786083
rs28364664
rs1134029
rs1134030
rs78795499
rs187446015
rs4977166
rs62530291
rs150460012
rs11775818
rs76806097
rs11544989
rs11989052
rs74593295
rs80304851
rs11136343
rs11136344
rs11136345
rs3936211
rs11778039
rs11780802
rs61512798
rs11784833
rs75138349
rs56261297
rs13277282
rs9100
rs76181897
rs7000180
rs78799994
rs58404036
rs75217122
rs56127523
rs55853893
rs11990215
rs7459603
rs56207135
rs60044922
rs11136251
rs11779776
rs61545625
rs7832646
rs7829343
rs62530297
rs62530298
rs6985003
rs7004804
rs57957974
rs57045990
rs117825608
rs7001174
rs7015812
rs146407242
rs6420181
rs61156785
rs79213641
rs11996529
rs11136252
rs138890034
rs6985603
rs60050811
rs73379115
rs147019434
rs117948104
rs112053939
rs73379119
rs150705459
rs74795902
rs7835415
rs62530310
rs79832570
rs56316167
rs117753949
rs11136253
rs7459752
rs77001213
rs118086984
rs4977177
rs58829749
rs78073815
rs76353573
rs2070688
rs35844464
rs77359862
rs117299156
rs34173062
rs55908964
rs116912343
rs138376627
rs73381329
rs73381332
rs6558302
rs7814913
rs7846401
rs73381347
rs112626134
rs75098100
rs117955106
rs188727456
rs4977190
rs79789721
rs146566766
rs72614050
rs569026231
rs150908403
rs13267392
rs6988451
rs149628484
rs11780218
rs145147807
rs200090219
rs77265228
rs7463242
rs12542868
rs56089308
rs117559138
rs66506549
rs138512642
rs113642059
rs7464860
rs58342691
rs9650466
rs9650467
rs72614052
rs12542298
rs13248671
rs6558326
rs6990354
rs3905292
rs9720889
rs11992210
```
