## Supplementary material for "Characterization of shared and ancestry-specific signals driving complex traits using multi-ancestry fine-mapping": susiex_nc3.cs80.cs

```
CS_ID	SNP	BP	REF_ALLELE	ALT_ALLELE	REF_FRQ	BETA	SE	-LOG10P	CS_PIP	OVRL_PIP
1	rs7464611	144933453	T,T	C,C	0.428429,0.656746	-0.0237431,-0.000661504	0.00399544,0.00900319	8.55189,0.0262126	0.233623	0.233693
1	rs11778302	144931661	T,T	G,G	0.425447,0.656746	-0.0236726,-0.00142138	0.003999,0.00900319	8.49124,0.0582127	0.197621	0.197693
1	rs11779128	144929811	T,T	C,C	0.427435,0.656746	-0.0235668,-0.00160609	0.00399661,0.00900319	8.43081,0.0663023	0.180909	0.180981
1	rs6985307	144928660	T,T	C,C	0.425447,0.655754	-0.0233057,-0.00179134	0.003999,0.00899701	8.25078,0.0745942	0.110649	0.110724
1	rs10092551	144875945	A,A	G,G	0.451292,0.993056	-0.023222,-0.0449092	0.0039732,0.0514752	8.29447,0.41684	0.0375768	0.0377158
1	rs11136325	144870701	A,A	G,G	0.420477,0.990079	-0.0236781,-0.0178565	0.00400528,0.0431319	8.47037,0.16821	0.0357897	0.0359356
1	rs4875053	144872411	G,G	C,C	0.543738,0.007937	0.0229809,0.0205813	0.00396952,0.0481732	8.15083,0.174439	0.0321212	0.0322622
2	rs2384929	144716155	T,T	C,C	0.49006,0.769841	-0.0132412,-0.0253454	0.00395508,0.0101552	3.08925,1.90076	0.242696	0.242946
2	rs67210953	144699601	A,A	G,G	0.393638,0.769841	-0.0127176,-0.0234432	0.00404692,0.0101552	2.77602,1.67836	0.0752684	0.0754551
2	rs2242090	144688736	G,G	C,C	0.476143,0.612103	-0.0117399,-0.028465	0.00395881,0.00877269	2.51973,2.92974	0.0750308	0.075868
2	rs1563153	144697858	T,T	C,C	0.393638,0.769841	-0.0126744,-0.0233678	0.00404692,0.0101552	2.7602,1.66983	0.0713656	0.0715496
2	rs2045084	144693839	T,T	C,C	0.392644,0.769841	-0.0119703,-0.0231804	0.00404873,0.0101552	2.50713,1.64872	0.0410782	0.0412356
2	rs3812442	144692971	T,T	C,C	0.394632,0.771825	-0.0120895,-0.0235431	0.00404514,0.0101861	2.55252,1.68159	0.0407782	0.0409346
2	rs2978	144694890	C,C	G,G	0.393638,0.769841	-0.0120949,-0.0229986	0.00404692,0.0101552	2.55252,1.62837	0.0403942	0.0405501
2	rs4874171	144692900	T,T	C,C	0.395626,0.769841	-0.0116863,-0.0231073	0.00404338,0.0101552	2.41458,1.64052	0.0280749	0.0282169
2	rs34359769	144701468	C,C	T,T	0.232604,0.416667	-0.0154577,-0.00923711	0.00467973,0.00867062	3.01947,0.542534	0.0212096	0.0216996
2	rs4873811	144705033	G,G	A,A	0.232604,0.414683	-0.015231,-0.0101618	0.00467973,0.0086766	2.94492,0.617029	0.019777	0.0202378
2	rs11136306	144705082	A,A	G,G	0.232604,0.414683	-0.015231,-0.0100012	0.00467973,0.0086766	2.94492,0.603714	0.0193944	0.0198525
2	rs1049832	144697041	G,G	A,A	0.379722,0.769841	-0.0116035,-0.0221237	0.00407393,0.0101552	2.3569,1.53218	0.0154005	0.0155276
2	rs11136305	144689914	T,T	C,C	0.319085,0.520833	-0.00798811,-0.0297304	0.0042417,0.00855678	1.22425,3.29086	0.0132896	0.0144435
2	rs2242088	144689464	G,G	C,C	0.319085,0.520833	-0.00820841,-0.0293852	0.0042417,0.00855678	1.27597,3.22589	0.0128452	0.013913
2	rs6558379	144699957	G,G	C,C	0.720676,0.334325	0.0115457,0.0232998	0.00440672,0.00906124	2.0559,1.99441	0.0113195	0.0115629
2	rs6558378	144699905	G,G	C,C	0.720676,0.333333	0.0115457,0.0232733	0.00440672,0.00906796	2.0559,1.98836	0.0112136	0.0114575
2	rs3812446	144700092	C,C	G,G	0.720676,0.334325	0.0115005,0.0231637	0.00440672,0.00906124	2.04284,1.97561	0.0106235	0.0108601
2	rs10097337	144690886	C,C	A,A	0.319085,0.505952	-0.00803244,-0.0280774	0.0042417,0.00854996	1.23458,2.98982	0.00758284	0.0082802
2	rs4873809	144694067	T,T	C,C	0.720676,0.333333	0.0107722,0.0225281	0.00440672,0.00906796	1.83846,1.88678	0.00578253	0.00596947
2	rs113835443	144717251	T,T	C,C	0.903579,0.87996	0.0297098,-0.0184867	0.00669838,0.0131525	5.03664,0.79628	0.00568433	0.0126556
2	rs28688294	144693521	C,C	T,T	0.723658,0.333333	0.0107621,0.0222685	0.00442129,0.00906796	1.82603,1.85202	0.00547307	0.00565525
2	rs3210186	144682311	C,C	G,G	0.398608,0.582341	-0.00996166,-0.0235938	0.0040382,0.00866769	1.86549,2.18789	0.00543944	0.00582321
2	rs1466219	144673722	A,A	C,C	0.150099,0.484127	-0.00719526,-0.0268052	0.00553562,0.00855366	0.712946,2.76302	0.00323234	0.00388369
2	rs4874163	144674772	A,A	G,G	0.150099,0.484127	-0.00719526,-0.0267534	0.00553562,0.00855366	0.712946,2.75406	0.00317699	0.00382031
2	rs10866913	144683686	C,C	T,T	0.150099,0.489087	-0.0070457,-0.0264933	0.00553562,0.00855139	0.692308,2.71053	0.00307538	0.00371425
2	rs4874164	144675048	A,A	G,G	0.150099,0.482143	-0.00700065,-0.026757	0.00553562,0.00855481	0.686143,2.75406	0.00301719	0.00365726
2	rs3812448	144671922	A,A	G,G	0.150099,0.490079	-0.00678178,-0.0267452	0.00553562,0.00855103	0.65653,2.75406	0.00286781	0.00350317
2	rs10109931	144670451	T,T	C,C	0.150099,0.485119	-0.00682724,-0.0267046	0.00553562,0.00855314	0.662634,2.74593	0.00285014	0.00348571
2	rs4874159	144670950	T,T	C,C	0.150099,0.485119	-0.00687269,-0.0266057	0.00553562,0.00855314	0.668761,2.72888	0.00279207	0.00341364
3	rs186224472	144692488	G,NA	A,NA	0.978131,NA	0.0386529,NA	0.0135185,NA	2.37199,NA	0.0229371	0.0241911
3	rs2956267	144412774	A,A	G,G	0.930418,0.918651	0.0223347,-0.0114334	0.00777053,0.0156369	2.39261,0.332856	0.0199264	0.0206583
3	rs117605463	144460095	A,NA	C,NA	0.988072,NA	-0.0473288,NA	0.0182119,NA	2.02894,NA	0.0140672	0.0155036
3	rs118043961	144676151	G,NA	C,NA	0.979125,NA	-0.0222697,NA	0.0138296,NA	0.969262,NA	0.00892335	0.00968949
3	rs113835443	144717251	T,T	C,C	0.903579,0.87996	0.0297098,-0.0184867	0.00669838,0.0131525	5.03664,0.79628	0.00700494	0.0126556
3	rs182349696	145249767	C,NA	T,NA	0.99006,NA	-0.0487454,NA	0.01993,NA	1.84007,NA	0.00672743	0.00775174
3	rs182584519	144498950	NA,T	NA,C	NA,0.983135	NA,-0.0762092	NA,0.0331973	NA,1.66362	0.00634219	0.00709821
3	rs72695465	145258842	G,NA	T,NA	0.976143,NA	-0.0328047,NA	0.0129561,NA	1.94531,NA	0.00629614	0.00718468
3	rs13280469	144869008	C,C	T,T	0.195825,0.666667	0.00396607,-0.0252791	0.0049823,0.00906796	0.370576,2.2751	0.00611715	0.00779775
3	rs4551374	144399432	G,NA	A,NA	0.032803,NA	0.025146,NA	0.0111001,NA	1.62915,NA	0.00596702	0.00647749
3	rs139989385	144630846	T,NA	C,NA	0.977137,NA	0.0369601,NA	0.0132281,NA	2.28357,NA	0.0059097	0.0062922
3	rs145622410	144918221	A,NA	G,NA	0.979125,NA	-0.019642,NA	0.0138296,NA	0.808202,NA	0.00585028	0.00640318
3	rs116846420	144872340	A,NA	G,NA	0.982107,NA	-0.0227547,NA	0.014915,NA	0.895841,NA	0.00573597	0.00633246
3	rs149007785	144917385	C,NA	T,NA	0.978131,NA	-0.0185601,NA	0.0135185,NA	0.770136,NA	0.00501615	0.00550266
3	rs72695481	145276643	A,NA	G,NA	0.975149,NA	-0.0316497,NA	0.0127009,NA	1.89603,NA	0.00485464	0.00555987
3	rs118079568	144944225	T,NA	C,NA	0.986084,NA	0.0497381,NA	0.0168779,NA	2.49359,NA	0.00456328	0.00511374
3	rs62521928	144578765	A,NA	G,NA	0.952286,NA	-0.0260516,NA	0.00927543,NA	2.30323,NA	0.00433119	0.00676086
3	rs117131125	144942538	T,NA	C,NA	0.982107,NA	0.0236363,NA	0.014915,NA	0.946818,NA	0.00433028	0.00481849
3	rs34115313	144803531	A,NA	G,NA	0.981113,NA	0.0500435,NA	0.0145245,NA	3.24404,NA	0.00423376	0.00582006
3	rs144181480	144949943	G,NA	A,NA	0.987078,NA	-0.0280682,NA	0.0175062,NA	0.963128,NA	0.00412075	0.00494076
3	rs75601593	144657525	NA,T	NA,C	NA,0.986111	NA,0.0835554	NA,0.0365264	NA,1.65434	0.00330253	0.0040511
3	rs7007286	144572725	T,NA	C,NA	0.980119,NA	0.0259079,NA	0.0141639,NA	1.17148,NA	0.00315486	0.00400433
3	rs2467936	144445222	A,A	G,G	0.907555,0.916667	0.0156753,-0.00895387	0.00682591,0.0154664	1.66452,0.24977	0.00311733	0.00325262
3	rs7464374	144768532	A,A	G,G	0.928429,0.720238	-0.0122469,-0.00227707	0.00767004,0.00952293	0.95731,0.0909701	0.00307561	0.00355036
3	rs117356900	144696087	A,NA	G,NA	0.975149,NA	-0.016045,NA	0.0127009,NA	0.685118,NA	0.00293165	0.00323366
3	rs2977353	144444299	A,NA	G,NA	0.017893,NA	0.0243363,NA	0.0149148,NA	0.988233,NA	0.00293029	0.00321643
3	rs116852718	144924853	T,NA	C,NA	0.980119,NA	-0.0168925,NA	0.0141639,NA	0.632625,NA	0.00289767	0.00319469
3	rs2467933	144428185	G,G	C,C	0.916501,0.916667	0.0151597,-0.011232	0.00714714,0.0154664	1.46961,0.330028	0.00286353	0.00299184
3	rs187530824	144489599	G,NA	C,NA	0.985089,NA	0.0347386,NA	0.0163138,NA	1.47858,NA	0.0027984	0.00308726
3	rs11784217	144875242	T,NA	C,NA	0.962227,NA	-0.0103711,NA	0.0103707,NA	0.498543,NA	0.00279175	0.00341472
3	rs1017943	144438516	C,C	T,T	0.916501,0.916667	0.0148232,-0.0123909	0.00714714,0.0154664	1.41931,0.373615	0.00269803	0.00282024
3	rs117260747	145118679	A,NA	G,NA	0.960239,NA	-0.0194738,NA	0.0101186,NA	1.26533,NA	0.00269226	0.00322184
3	rs2450762	144446778	G,G	A,A	0.908549,0.916667	0.0151291,-0.0102808	0.00685915,0.0154664	1.56215,0.295654	0.00266929	0.00278799
3	rs138585303	144498630	NA,T	NA,A	NA,0.885913	NA,0.0286471	NA,0.0134459	NA,1.47982	0.00257366	0.00310961
3	rs921669	144735347	T,T	C,C	0.87674,0.890873	0.0167669,-0.0254893	0.00601441,0.0137097	2.27516,1.20068	0.0025269	0.00319289
3	rs35387134	145152221	C,NA	A,NA	0.993042,NA	0.0535156,NA	0.0237851,NA	1.61169,NA	0.00250669	0.00308167
3	rs75471886	145025490	NA,A	NA,G	NA,0.979167	NA,-0.0598245	NA,0.0299292	NA,1.34081	0.00249394	0.00291306
3	rs2980260	144423519	C,C	T,T	0.917495,0.918651	0.0148046,-0.0108886	0.00718617,0.0156369	1.40469,0.313171	0.00245677	0.00256995
3	rs28532505	144842940	G,NA	C,NA	0.983101,NA	0.0507239,NA	0.0153396,NA	3.02505,NA	0.00245242	0.00332097
3	rs2931709	144432413	G,G	A,A	0.916501,0.916667	0.0145808,-0.0122131	0.00714714,0.0154664	1.38362,0.366807	0.00245189	0.00256516
3	rs2467944	144419432	C,C	T,T	0.916501,0.918651	0.0149172,-0.00963184	0.00714714,0.0156369	1.43328,0.269286	0.00242415	0.00253679
3	rs4372013	144722755	T,T	C,C	0.873757,0.881944	0.0165594,-0.0242246	0.00595306,0.0132476	2.26694,1.17095	0.0023838	0.00299979
3	rs191022752	144955878	NA,G	NA,A	NA,0.97123	NA,0.0480038	NA,0.0255725	NA,1.21828	0.00237657	0.00272154
3	rs2450745	144428720	A,A	C,C	0.917495,0.916667	0.0145627,-0.0117324	0.00718617,0.0154664	1.36942,0.348619	0.00236425	0.002474
3	rs2450776	144417440	C,C	T,T	0.916501,0.918651	0.0148232,-0.00963184	0.00714714,0.0156369	1.41931,0.269286	0.00234402	0.00245369
3	rs2450778	144420720	G,G	A,A	0.916501,0.918651	0.0147737,-0.00963184	0.00714714,0.0156369	1.41199,0.269286	0.00230308	0.00241122
3	rs150386586	144713381	T,NA	A,NA	0.991054,NA	-0.0414007,NA	0.0209976,NA	1.31296,NA	0.00229608	0.00283216
3	rs2467943	144420030	C,C	T,T	0.917495,0.918651	0.0146615,-0.0100833	0.00718617,0.0156369	1.38377,0.284806	0.00224859	0.00235425
3	rs2450775	144416901	C,C	A,A	0.916501,0.918651	0.0147242,-0.00914043	0.00714714,0.0156369	1.40469,0.2527	0.00221556	0.00232056
3	rs7831300	144727653	A,A	G,G	0.87674,0.891865	0.0167769,-0.0242905	0.00601441,0.0137648	2.27739,1.11004	0.00219133	0.00276896
3	rs72693307	144725547	T,T	C,C	0.874751,0.87996	0.0164738,-0.0236744	0.00597324,0.0131525	2.23531,1.1435	0.00218589	0.00274424
3	rs73369329	144720931	A,A	T,T	0.878728,0.881944	0.017679,-0.020932	0.00605664,0.0132476	2.45442,0.942737	0.00217671	0.00286979
3	rs57320778	144497988	C,C	T,T	0.915507,0.816468	0.0152401,-0.014111	0.00710883,0.0110428	1.49421,0.696149	0.00216069	0.00233502
3	rs118149189	144468698	A,NA	G,NA	0.983101,NA	-0.021446,NA	0.0153396,NA	0.790246,NA	0.0021588	0.00237814
3	rs73717554	144494710	A,A	G,G	0.916501,0.818452	0.0146086,-0.0158194	0.00714714,0.0110895	1.38768,0.813278	0.0021588	0.00233409
3	rs188595907	145028067	A,NA	G,NA	0.99006,NA	0.0460327,NA	0.01993,NA	1.67977,NA	0.00207468	0.00247264
3	rs74569082	144493675	A,A	G,G	0.916501,0.820437	0.014412,-0.0159089	0.00714714,0.0111371	1.35901,0.814855	0.00207234	0.00223918
3	rs67286843	144717918	G,G	A,A	0.875746,0.874008	0.0162835,-0.023085	0.0059937,0.0128817	2.18096,1.13596	0.00206402	0.00257111
3	rs62521922	144563758	A,A	G,G	0.848907,0.924603	0.000345176,0.0450403	0.00552061,0.0161901	0.0222102,2.26737	0.00204922	0.00239805
3	rs7820149	144729639	A,A	C,C	0.87674,0.887897	0.0162189,-0.0247726	0.00601441,0.0135492	2.15468,1.17071	0.00204757	0.00256798
3	rs140122541	144693879	NA,A	NA,G	NA,0.963294	NA,-0.0415338	NA,0.0227328	NA,1.16945	0.00200024	0.00232068
3	rs147366849	144648723	NA,A	NA,G	NA,0.974206	NA,0.0560412	NA,0.0269663	NA,1.42376	0.00198743	0.00245381
3	rs117285180	145122766	A,NA	G,NA	0.977137,NA	-0.0315676,NA	0.0132281,NA	1.7692,NA	0.00196936	0.00232553
3	rs79860671	144941198	G,NA	T,NA	0.983101,NA	0.04393,NA	0.0153396,NA	2.37824,NA	0.00194869	0.00222473
3	rs141970457	144444491	NA,G	NA,A	NA,0.973214	NA,-0.043733	NA,0.0264757	NA,1.00625	0.00191563	0.0021601
3	rs73717555	144495756	C,C	G,G	0.916501,0.818452	0.0143751,-0.0154298	0.00714714,0.0110895	1.35367,0.784873	0.00191218	0.00206983
3	rs7840025	144765512	C,C	G,G	0.902585,0.729167	-0.00995745,-4.71506e-05	0.00666778,0.0096192	0.86857,0.00170185	0.00188868	0.00204174
3	rs11782442	144563143	T,T	C,C	0.848907,0.925595	0.000345176,0.0448704	0.00552061,0.0162889	0.0222102,2.23097	0.00188183	0.00220685
3	rs117038840	144753328	NA,A	NA,G	NA,0.884921	NA,0.0190776	NA,0.0133953	NA,0.811384	0.00185968	0.00202761
3	rs11548254	144618480	T,NA	G,NA	0.980119,NA	0.0223435,NA	0.0141639,NA	0.940501,NA	0.0018457	0.00232161
3	rs11774839	144743492	C,C	A,A	0.877734,0.889881	0.0160955,-0.0246326	0.00603539,0.0136555	2.11596,1.1472	0.00184335	0.002312
3	rs73717558	144497615	C,C	T,T	0.916501,0.818452	0.0148055,-0.0141424	0.00714714,0.0110895	1.4167,0.694212	0.001823	0.0019759
3	rs2450772	144413416	A,A	G,G	0.889662,0.918651	0.0121171,-0.0131742	0.00631051,0.0156369	1.26091,0.398478	0.00177017	0.0018459
3	rs60713252	144444626	T,T	G,G	0.921471,0.916667	0.013638,-0.00980474	0.00734995,0.0154664	1.19708,0.278915	0.00175605	0.00183571
3	rs185088599	144508828	T,NA	G,NA	0.969185,NA	-0.0172224,NA	0.0114407,NA	0.878663,NA	0.00175311	0.00196142
3	rs150669949	144505036	A,NA	G,NA	0.981113,NA	-0.0180655,NA	0.0145245,NA	0.670448,NA	0.00174144	0.00193169
3	rs7834418	144614515	T,T	C,C	0.733598,0.97619	0.00336544,-0.0103583	0.00447241,0.0280389	0.345095,0.147635	0.00167429	0.00179214
3	rs148494356	144877654	G,NA	T,NA	0.975149,NA	0.0366115,NA	0.0127009,NA	2.40405,NA	0.00163674	0.00179513
3	rs117971351	144969437	C,NA	T,NA	0.988072,NA	0.034832,NA	0.0182119,NA	1.25337,NA	0.00163536	0.0020146
3	rs4074641	144825272	G,G	A,A	0.808151,0.483135	0.0244924,0.00478597	0.00502127,0.00855422	5.96934,0.239706	0.00161508	0.00202252
3	rs76766533	144906314	A,A	G,G	0.959245,0.712302	-0.0106772,-0.00750702	0.00999958,0.00944284	0.544204,0.369963	0.00161503	0.00196276
3	rs117816393	144755842	C,NA	A,NA	0.986084,NA	0.0305334,NA	0.0168779,NA	1.15219,NA	0.00159497	0.00224003
3	rs71520508	144445972	C,C	G,G	0.912525,0.916667	0.0135687,-0.00893828	0.00699802,0.0154664	1.27977,0.249245	0.00156649	0.00163894
3	rs72695434	145163621	G,NA	A,NA	0.94831,NA	0.0171236,NA	0.00893021,NA	1.25826,NA	0.00156218	0.00192548
3	rs182493919	144692538	T,NA	C,NA	0.978131,NA	0.0392617,NA	0.0135185,NA	2.43406,NA	0.00155357	0.00226504
3	rs62524205	144766686	T,T	A,A	0.931412,0.733135	-0.0109886,-0.00129291	0.00782246,0.00966419	0.795626,0.0488698	0.00155297	0.00180807
3	rs146488075	144824047	NA,A	NA,G	NA,0.986111	NA,0.0653786	NA,0.0365264	NA,1.13389	0.00153832	0.00184457
3	rs75171224	144895018	T,NA	C,NA	0.983101,NA	0.0418842,NA	0.0153396,NA	2.19896,NA	0.00150892	0.00172683
3	rs7825463	144725004	T,T	C,C	0.874751,0.881944	0.015569,-0.0232563	0.00597324,0.0132476	2.03864,1.10143	0.0015083	0.00188507
3	rs72695446	145221082	A,NA	C,NA	0.954274,NA	0.0197292,NA	0.00946506,NA	1.43037,NA	0.0014961	0.00179738
3	rs142855597	144753971	T,NA	C,NA	0.980119,NA	-0.0159959,NA	0.0141639,NA	0.587113,NA	0.00148695	0.00166518
3	rs78110088	144484355	T,T	C,C	0.935388,0.858135	0.0205215,-0.00622962	0.00804241,0.0122515	1.96976,0.213876	0.00146391	0.00163656
3	rs35909684	144441740	A,A	C,C	0.922465,0.918651	0.0129879,-0.0122241	0.00739292,0.0156369	1.10264,0.362148	0.00146146	0.0015306
3	rs75098100	145186432	NA,C	NA,T	NA,0.940476	NA,0.0308754	NA,0.0180669	NA,1.05819	0.00146012	0.0017277
3	rs146664943	144825667	NA,T	NA,C	NA,0.974206	NA,-0.0434005	NA,0.0269663	NA,0.968506	0.00142714	0.00164902
3	rs146566239	145029366	NA,T	NA,C	NA,0.969246	NA,-0.0447187	NA,0.0247591	NA,1.14939	0.00142164	0.00173287
3	rs118062821	144629422	T,NA	A,NA	0.980119,NA	-0.012044,NA	0.0141639,NA	0.403247,NA	0.00141383	0.00156339
3	rs34930787	144446105	T,T	G,G	0.913519,0.916667	0.013206,-0.0091313	0.00703429,0.0154664	1.21848,0.255766	0.00139314	0.0014592
3	rs71520507	144430341	T,T	C,C	0.919483,0.916667	0.0125094,-0.0097551	0.00726648,0.0154664	1.06978,0.277188	0.0013713	0.00143642
3	rs13254668	144793257	T,T	C,C	0.854871,0.481151	0.0241089,0.00454359	0.00561322,0.00855543	4.75775,0.225216	0.00135446	0.00158406
3	rs142015433	144937081	T,NA	A,NA	0.99006,NA	-0.023616,NA	0.01993,NA	0.627018,NA	0.00134597	0.00165166
3	rs182356228	144899054	T,NA	C,NA	0.982107,NA	0.0242252,NA	0.014915,NA	0.981595,NA	0.00132319	0.00162808
3	rs71520514	144454327	A,A	G,G	0.914513,0.917659	0.013618,-0.00356032	0.00707122,0.0155508	1.2666,0.0867639	0.00131939	0.00138479
3	rs147170489	144610870	A,NA	G,NA	0.969185,NA	0.0215351,NA	0.0114407,NA	1.22335,NA	0.00131599	0.00142735
3	rs6558404	144978454	NA,A	NA,G	NA,0.186508	NA,0.0178973	NA,0.0109743	NA,0.987479	0.00131319	0.00154901
3	rs147034183	144684445	A,NA	G,NA	0.979125,NA	0.0392073,NA	0.0138296,NA	2.33893,NA	0.00130963	0.00194272
3	rs148527079	144940959	NA,T	NA,C	NA,0.986111	NA,0.0615931	NA,0.0365264	NA,1.03742	0.00130603	0.00156298
3	rs58858875	144730048	A,A	G,G	0.911531,0.747024	-0.00971118,-0.00574421	0.00696238,0.00983323	0.787615,0.252503	0.00130176	0.00142539
3	rs113540955	144846939	G,NA	A,NA	0.903579,NA	-0.0229439,NA	0.00669838,NA	3.21173,NA	0.00129803	0.00154136
3	rs405035	144562110	C,C	G,G	0.67495,0.826389	0.00386465,0.0300972	0.00422113,0.0112855	0.443814,2.116	0.00127919	0.00170492
3	rs71520510	144447716	A,A	G,G	0.914513,0.916667	0.0134755,-0.00784082	0.00707122,0.0154664	1.24648,0.213119	0.00127879	0.00134186
3	rs36153126	144793909	C,C	G,G	0.905567,0.651786	0.0242019,0.0096961	0.00676109,0.00897279	3.46327,0.553044	0.00127087	0.00144576
3	rs75498349	144686619	NA,A	NA,G	NA,0.972222	NA,0.0478119	NA,0.0260119	NA,1.18012	0.00126087	0.00156669
3	rs189719319	144460651	NA,A	NA,G	NA,0.952381	NA,0.0295356	NA,0.0200728	NA,0.850238	0.00125211	0.00143126
3	rs13279590	144429316	A,A	G,G	0.921471,0.916667	0.0125582,-0.00997421	0.00734995,0.0154664	1.05787,0.284838	0.00125102	0.00131254
3	rs75051907	144427663	A,A	G,G	0.921471,0.916667	0.0126081,-0.00953588	0.00734995,0.0154664	1.06413,0.269599	0.00124574	0.00130708
3	rs34259211	144454590	T,T	G,G	0.914513,0.918651	0.0137171,-0.00434352	0.00707122,0.0156369	1.28068,0.107245	0.00124245	0.00130507
3	rs71520509	144447560	T,T	C,C	0.914513,0.916667	0.0133772,-0.00784082	0.00707122,0.0154664	1.23269,0.213119	0.00123805	0.00129959
3	rs72614052	145278171	NA,A	NA,G	NA,0.884921	NA,0.0208115	NA,0.0133953	NA,0.919843	0.00123221	0.00144199
3	rs13272654	144423243	C,C	G,G	0.921471,0.918651	0.0126081,-0.00917138	0.00734995,0.0156369	1.06413,0.253735	0.0012233	0.00128379
3	rs13281276	144431857	A,A	T,T	0.921471,0.916667	0.0124633,-0.0101073	0.00734995,0.0154664	1.04603,0.289518	0.00122219	0.00128264
3	rs78369219	144674097	NA,C	NA,A	NA,0.987103	NA,0.0637913	NA,0.0378862	NA,1.03514	0.00120313	0.00145214
3	rs187446015	145054211	NA,A	NA,C	NA,0.954365	NA,-0.0298168	NA,0.0204832	NA,0.837188	0.00120131	0.0013791
3	rs545104420	144607859	NA,C	NA,G	NA,0.992063	NA,-0.0673435	NA,0.0481747	NA,0.790103	0.00118846	0.00135494
3	rs114291348	144658505	T,NA	C,NA	0.960239,NA	-0.00915164,NA	0.0101186,NA	0.436801,NA	0.00118331	0.00130086
3	rs186951488	144721427	T,NA	G,NA	0.986084,NA	-0.0335207,NA	0.0168779,NA	1.32767,NA	0.00118311	0.00129812
3	rs11990632	144432031	A,A	G,G	0.921471,0.915675	0.0122187,-0.0109119	0.00734995,0.0153834	1.01579,0.320463	0.00117479	0.00123372
3	rs35168352	144433201	T,T	C,C	0.921471,0.916667	0.0123135,-0.0101932	0.00734995,0.0154664	1.02746,0.29255	0.00117171	0.00123026
3	rs11136305	144689914	T,T	C,C	0.319085,0.520833	-0.00798811,-0.0297304	0.0042417,0.00855678	1.22425,3.29086	0.00116939	0.0144435
3	rs147732557	144533941	A,NA	G,NA	0.916501,NA	0.0145838,NA	0.00714714,NA	1.38405,NA	0.0011631	0.00129197
3	rs34858080	144421758	A,A	C,C	0.921471,0.917659	0.0124633,-0.00868053	0.00734995,0.0155508	1.04603,0.239046	0.00115362	0.00121133
3	rs388357	144573910	C,C	A,A	0.310139,0.073413	0.00494296,0.0399335	0.00427445,0.0163898	0.60639,1.82883	0.00115332	0.00134547
3	rs383439	144571710	G,G	C,C	0.65507,0.78373	0.00299763,0.0278734	0.0041594,0.010383	0.326886,2.13887	0.00114757	0.00153166
3	rs13264140	144414439	T,T	C,C	0.921471,0.920635	0.0127187,-0.00689502	0.00734995,0.0158141	1.07806,0.178596	0.0011445	0.00120339
3	rs2087219	144420597	T,T	C,C	0.921471,0.918651	0.0124133,-0.00845922	0.00734995,0.0156369	1.03982,0.230236	0.00111841	0.00117501
3	rs117707603	144590584	A,NA	G,NA	0.980119,NA	0.0372398,NA	0.0141639,NA	2.0676,NA	0.00111335	0.00151074
3	rs13277428	144414225	G,G	A,A	0.921471,0.918651	0.0123135,-0.00909787	0.00734995,0.0156369	1.02746,0.251279	0.00111316	0.0011695
3	rs546948699	144891370	T,NA	C,NA	0.994036,NA	-0.041109,NA	0.0256781,NA	0.961022,NA	0.00111173	0.00130758
3	rs34132558	144419389	G,G	C,C	0.921471,0.918651	0.0123634,-0.00850702	0.00734995,0.0156369	1.03364,0.231793	0.00110341	0.00115943
3	rs80318631	144948066	G,NA	C,NA	0.986084,NA	-0.0328598,NA	0.0168779,NA	1.28781,NA	0.00110339	0.00125144
3	rs13251309	144418449	T,T	C,C	0.921471,0.918651	0.0123634,-0.00845922	0.00734995,0.0156369	1.03364,0.230236	0.00110132	0.00115726
3	rs3812438	144417786	C,C	G,G	0.921471,0.918651	0.0123634,-0.00841576	0.00734995,0.0156369	1.03364,0.228824	0.00109943	0.00115531
3	rs182541009	144623796	NA,G	NA,A	NA,0.979167	NA,-0.0525812	NA,0.0299292	NA,1.10269	0.00109409	0.00137111
3	rs34268352	144414616	T,T	C,C	0.921471,0.918651	0.0124756,-0.00722849	0.00734995,0.0156369	1.04756,0.19119	0.00108905	0.00114469
3	rs188342475	144549496	NA,G	NA,A	NA,0.980159	NA,0.0477338	NA,0.0306528	NA,0.922949	0.00108402	0.00128522
3	rs2242088	144689464	G,G	C,C	0.319085,0.520833	-0.00820841,-0.0293852	0.0042417,0.00855678	1.27597,3.22589	0.00108164	0.013913
3	rs72614050	145233996	NA,A	NA,G	NA,0.885913	NA,0.0194228	NA,0.0134459	NA,0.828001	0.00107431	0.00125465
3	rs112002155	144644085	A,NA	G,NA	0.967197,NA	-0.00844391,NA	0.0111,NA	0.349858,NA	0.00107104	0.00118522
3	rs71520512	144452788	A,A	G,G	0.914513,0.917659	0.0132347,-0.00469194	0.00707122,0.0155508	1.21284,0.117551	0.00107063	0.00112638
3	rs71520513	144453351	A,A	G,G	0.914513,0.918651	0.0132347,-0.00423803	0.00707122,0.0156369	1.21284,0.104373	0.00105676	0.00111216
3	rs13275994	144463267	T,T	C,C	0.089463,0.090278	-0.0133335,0.00731125	0.00692738,0.0149162	1.26552,0.204799	0.00105573	0.00111683
3	rs112323826	144636466	T,NA	C,NA	0.967197,NA	-0.00834781,NA	0.0111,NA	0.344843,NA	0.00105521	0.00116801
3	rs2101433	144420695	G,G	C,C	0.921471,0.918651	0.0122325,-0.00832882	0.00734995,0.0156369	1.01749,0.226006	0.00105254	0.00110663
3	rs56194359	144907923	T,NA	C,NA	0.981113,NA	0.0367575,NA	0.0145245,NA	1.94375,NA	0.00105123	0.00121426
3	rs13275401	144415922	G,G	C,C	0.921471,0.918651	0.0122686,-0.00799307	0.00734995,0.0156369	1.02193,0.215215	0.00105058	0.00110462
3	rs151162565	144486729	A,NA	T,NA	0.969185,NA	-0.0144683,NA	0.0114407,NA	0.686122,NA	0.00104215	0.00116021
3	rs201070741	144998444	NA,T	NA,C	NA,0.964286	NA,0.0345321	NA,0.0230345	NA,0.873427	0.00102738	0.00121433
3	rs117362000	144383071	NA,A	NA,G	NA,0.981151	NA,-0.0383879	NA,0.0314332	NA,0.653665	0.00102308	0.00115813
3	rs138376627	145171366	NA,C	NA,G	NA,0.977182	NA,0.0403106	NA,0.0286274	NA,0.798337	0.00101832	0.00118932
3	rs6982270	144464254	G,G	C,C	0.090457,0.078373	-0.0133591,0.00445033	0.00689298,0.0159053	1.2789,0.108112	0.0010144	0.00107234
3	rs111894818	144892465	A,NA	G,NA	0.973161,NA	-0.0290468,NA	0.0122339,NA	1.75492,NA	0.00101084	0.00111918
3	rs10105417	144458283	G,G	C,C	0.090457,0.083333	-0.013405,0.00362822	0.00689298,0.0154664	1.28561,0.0890934	0.00101071	0.00106886
3	rs7840691	144853814	T,T	G,G	0.816103,0.485119	0.0233893,0.00549803	0.00510364,0.00855314	5.33851,0.283705	0.00100265	0.00120907
3	rs4875048	144826671	G,G	A,A	0.186879,0.516865	-0.023466,-0.00478746	0.00507203,0.00855422	5.4297,0.239796	0.000984042	0.0011943
3	rs3814769	144465614	A,A	G,G	0.090457,0.073413	-0.0133591,0.00348354	0.00689298,0.0163898	1.2789,0.0800421	0.000982832	0.00104016
3	rs3814770	144465385	C,C	G,G	0.090457,0.078373	-0.0132673,0.00439366	0.00689298,0.0159053	1.26552,0.106591	0.000982778	0.00103934
3	rs146216981	144771668	NA,A	NA,G	NA,0.975198	NA,-0.0368676	NA,0.0274863	NA,0.74516	0.000980553	0.00113495
3	rs12676951	144856037	T,T	G,G	0.816103,0.487103	0.0233893,0.00499059	0.00510364,0.0085522	5.33851,0.252179	0.000980166	0.00118056
3	rs11782788	144878750	T,T	C,C	0.960239,0.972222	-0.011422,0.0112092	0.0101186,0.0260119	0.586741,0.176185	0.000976834	0.00121056
3	rs72614047	144796967	G,G	A,A	0.892644,0.50496	0.0247525,0.00846248	0.00638686,0.00854977	3.97311,0.491771	0.000974283	0.00115057
3	rs151079969	144837929	A,NA	G,NA	0.969185,NA	0.0250361,NA	0.0114407,NA	1.54294,NA	0.000970561	0.00108281
3	rs112103340	144642881	A,NA	G,NA	0.967197,NA	-0.00779509,NA	0.0111,NA	0.316486,NA	0.000969975	0.00107529
3	rs62000422	144642932	A,NA	G,NA	0.967197,NA	-0.00779509,NA	0.0111,NA	0.316486,NA	0.000969975	0.00107529
3	rs117415206	144648071	C,NA	G,NA	0.966203,NA	-0.00776238,NA	0.0109412,NA	0.320538,NA	0.000955595	0.00106147
3	rs1076074	144515885	A,NA	G,NA	0.964215,NA	0.00865971,NA	0.0106439,NA	0.381029,NA	0.000952568	0.00103686
3	rs59316811	144859888	T,T	G,G	0.816103,0.489087	0.0233446,0.00425371	0.00510364,0.00855139	5.32034,0.208389	0.000940164	0.00112907
3	rs146277165	144642281	T,NA	C,NA	0.967197,NA	-0.00755808,NA	0.0111,NA	0.304579,NA	0.000936258	0.00103859
3	rs77918290	144841451	T,NA	C,NA	0.988072,NA	-0.0203429,NA	0.0182119,NA	0.578416,NA	0.00093558	0.00108228
3	rs116635484	144647410	A,NA	G,NA	0.966203,NA	-0.00761979,NA	0.0109412,NA	0.313222,NA	0.00093524	0.00103927
3	rs117771540	144933256	T,NA	C,NA	0.987078,NA	0.0341858,NA	0.0175062,NA	1.29376,NA	0.000927928	0.00102859
3	rs112738637	144967674	C,NA	T,NA	0.930418,NA	-0.00897596,NA	0.00777053,NA	0.605482,NA	0.000927786	0.0010531
3	rs76380641	144437380	NA,A	NA,G	NA,0.96627	NA,-0.0310977	NA,0.023678	NA,0.723398	0.000927515	0.00106951
3	rs144665228	144666622	NA,G	NA,A	NA,0.978175	NA,-0.0381708	NA,0.0292559	NA,0.716725	0.000926943	0.00107497
3	rs4874107	144470943	C,C	T,T	0.101392,0.03869	-0.0117706,0.0173845	0.00655017,0.0221652	1.14064,0.363658	0.00092114	0.000981973
3	rs142226855	144426958	NA,T	NA,G	NA,0.97123	NA,-0.0340178	NA,0.0255725	NA,0.736515	0.00091448	0.00106049
3	rs13274922	144796604	T,T	C,C	0.860835,0.478175	0.0245346,0.00620641	0.00571235,0.00855751	4.75775,0.329483	0.000914146	0.00109351
3	rs10090485	144662230	T,NA	C,NA	0.968191,NA	0.0156931,NA	0.0112664,NA	0.7861,NA	0.00091057	0.00124174
3	rs72691434	144540156	A,NA	G,NA	0.934394,NA	-0.0116896,NA	0.00798549,NA	0.843959,NA	0.000909322	0.00113332
3	rs75842501	144754840	G,G	A,A	0.83996,0.885913	0.0143368,-0.0254485	0.00539257,0.0134459	2.10536,1.23356	0.000908769	0.00114297
3	rs2242090	144688736	G,G	C,C	0.476143,0.612103	-0.0117399,-0.028465	0.00395881,0.00877269	2.51973,2.92974	0.000905123	0.075868
3	rs11786237	144566944	T,T	C,C	0.848907,0.881944	0.000434911,0.0330214	0.00552061,0.0132476	0.028164,1.89687	0.000904805	0.00107524
3	rs4074061	144851540	A,A	T,T	0.815109,0.487103	0.0229641,0.00554161	0.005093,0.0085522	5.18609,0.286508	0.000901228	0.00108048
3	rs77248569	144448563	NA,C	NA,A	NA,0.952381	NA,0.0255653	NA,0.0200728	NA,0.692943	0.000894779	0.00103717
3	rs146311362	144735459	A,NA	T,NA	0.986084,NA	0.0250022,NA	0.0168779,NA	0.858516,NA	0.000891082	0.00120943
3	rs2450770	144456762	G,G	A,A	0.912525,0.919643	0.0127994,-0.00474066	0.00699802,0.0157247	1.17134,0.117448	0.000890177	0.000940759
3	rs117644030	145028003	NA,A	NA,G	NA,0.747024	NA,0.0128195	NA,0.00983323	NA,0.715936	0.000887215	0.00103867
3	rs59253289	144858595	G,G	A,A	0.817097,0.489087	0.0232992,0.00431881	0.00511437,0.00855139	5.28208,0.212165	0.000887203	0.00106642
3	rs187905949	144555453	NA,A	NA,G	NA,0.958333	NA,-0.0357767	NA,0.0213919	NA,1.02485	0.000885403	0.00112994
3	rs145990744	144827491	A,NA	G,NA	0.966203,NA	0.0239429,NA	0.0109412,NA	1.54294,NA	0.000879738	0.000982357
3	rs191479210	144721373	A,NA	T,NA	0.987078,NA	0.0187541,NA	0.0175062,NA	0.546618,NA	0.000876758	0.000985777
3	rs112484283	144645785	C,NA	A,NA	0.959245,NA	-0.00849098,NA	0.00999958,NA	0.402516,NA	0.000872152	0.000981024
3	rs56055065	144852808	A,A	G,G	0.816103,0.485119	0.0230617,0.00558642	0.00510364,0.00855314	5.20601,0.28932	0.00087132	0.00104703
3	rs111956838	144682004	T,NA	C,NA	0.980119,NA	0.0146281,NA	0.0141639,NA	0.52041,NA	0.000870891	0.00096189
3	rs117709970	144648697	NA,A	NA,G	NA,0.878968	NA,-0.0170502	NA,0.0131059	NA,0.71383	0.000868781	0.00101496
3	rs7460393	144866095	A,A	T,T	0.816103,0.482143	0.0231747,0.00387362	0.00510364,0.00855481	5.25153,0.186624	0.000862194	0.00103274
3	rs79671852	144738840	NA,C	NA,T	NA,0.894841	NA,-0.0230266	NA,0.013935	NA,1.0068	0.000861087	0.0010938
3	rs11778113	144568452	A,A	C,C	0.849901,0.881944	0.000261604,0.0326728	0.00553562,0.0132476	0.0166862,1.86482	0.000852348	0.00101302
3	rs62526401	144844534	C,NA	T,NA	0.989066,NA	-0.0183202,NA	0.0190121,NA	0.47464,NA	0.000851242	0.000980237
3	rs111351952	144646254	A,NA	G,NA	0.965209,NA	-0.00784051,NA	0.0107893,NA	0.330298,NA	0.000849887	0.000949539
3	rs73717551	144486609	G,G	A,A	0.916501,0.856151	0.0152401,-0.0065253	0.00714714,0.0121808	1.48176,0.227559	0.000849059	0.000941292
3	rs111398158	144384344	T,NA	C,NA	0.961233,NA	-0.0174526,NA	0.0102422,NA	1.05364,NA	0.000848411	0.00107884
3	rs79580053	144633748	T,NA	G,NA	0.967197,NA	-0.00685655,NA	0.0111,NA	0.270212,NA	0.000845369	0.000939614
3	rs6999943	144848827	T,T	C,C	0.817097,0.487103	0.0231549,0.00545324	0.00511437,0.0085522	5.22397,0.280912	0.000842712	0.00101531
3	rs372099	144577148	C,C	G,G	0.849901,0.882937	0.000174385,0.0325908	0.00553562,0.0132962	0.0110538,1.84646	0.000832753	0.000988676
3	rs149628484	145252071	NA,T	NA,C	NA,0.979167	NA,-0.0364471	NA,0.0299292	NA,0.651093	0.000830538	0.000966151
3	rs58587385	144571547	C,C	A,A	0.849901,0.881944	0.000217992,0.0324774	0.00553562,0.0132476	0.0138611,1.84699	0.000828583	0.000984278
3	rs73717550	144486409	T,T	C,C	0.916501,0.856151	0.0151621,-0.00648437	0.00714714,0.0121808	1.46998,0.225858	0.000827715	0.00091786
3	rs35263574	144454090	G,G	A,A	0.912525,0.900794	0.0127187,-0.00559483	0.00699802,0.0142995	1.16024,0.157637	0.000827099	0.000874084
3	rs61749036	144841439	T,NA	G,NA	0.988072,NA	-0.0189416,NA	0.0182119,NA	0.525335,NA	0.000826653	0.00095699
3	rs79789721	145225665	NA,G	NA,A	NA,0.97123	NA,0.0334295	NA,0.0255725	NA,0.71867	0.000816015	0.000963527
3	rs145642866	144954018	A,NA	G,NA	0.986084,NA	0.0126343,NA	0.0168779,NA	0.342835,NA	0.000811643	0.000916931
3	rs79665226	144793388	NA,A	NA,G	NA,0.977182	NA,0.0384015	NA,0.0286274	NA,0.745253	0.000810233	0.000969207
3	rs79579992	144568585	A,A	G,G	0.849901,0.881944	-0,0.0322294	0.00553562,0.0132476	-0,1.82446	0.00081019	0.00096052
3	rs112907282	144672035	T,NA	C,NA	0.982107,NA	0.0243266,NA	0.014915,NA	0.987638,NA	0.000806108	0.000889925
3	rs111247086	144753950	C,C	G,G	0.840954,0.885913	0.0139221,-0.0256428	0.0054062,0.0134459	1.99923,1.2479	0.00080554	0.00100614
3	rs28568595	144796359	NA,A	NA,G	NA,0.983135	NA,0.0442042	NA,0.0331973	NA,0.737539	0.000804909	0.000956827
3	rs151004697	144786379	NA,A	NA,G	NA,0.983135	NA,-0.04107	NA,0.0331973	NA,0.665484	0.000803807	0.000941224
3	rs74340062	144841440	T,NA	C,NA	0.988072,NA	-0.0186032,NA	0.0182119,NA	0.512829,NA	0.000803004	0.00092978
3	rs10099538	144487050	T,T	C,C	0.916501,0.856151	0.0150432,-0.0065253	0.00714714,0.0121808	1.4521,0.227559	0.00080055	0.000887978
3	rs112487331	144633957	C,NA	T,NA	0.967197,NA	-0.00643815,NA	0.0111,NA	0.250336,NA	0.000796891	0.000886784
3	rs60732298	144801593	A,A	C,C	0.968191,0.945437	0.0284108,-0.0258158	0.0112664,0.0188207	1.93264,0.769127	0.000791474	0.000937628
3	rs56038135	144756825	A,A	G,G	0.838966,0.885913	0.0144769,-0.0238446	0.00537909,0.0134459	2.14772,1.11824	0.000777072	0.000979123
3	rs78510481	144879262	NA,A	NA,G	NA,0.941468	NA,0.0208845	NA,0.0182098	NA,0.599582	0.000777043	0.000900315
3	rs57051554	144832744	A,NA	G,NA	0.988072,NA	-0.0182114,NA	0.0182119,NA	0.4985,NA	0.000776793	0.00089962
3	rs539275621	144908672	A,NA	G,NA	0.994036,NA	-0.0353864,NA	0.0256781,NA	0.77423,NA	0.000771957	0.000907993
3	rs147670380	144858258	A,NA	G,NA	0.989066,NA	-0.0171215,NA	0.0190121,NA	0.434361,NA	0.000771571	0.000889205
3	rs367602774	144921423	NA,G	NA,T	NA,0.97619	NA,-0.032683	NA,0.0280389	NA,0.613032	0.000767097	0.00089459
3	rs11786779	144585507	C,C	G,G	0.851889,0.881944	-0.000219085,0.0315921	0.00556614,0.0132476	0.0138541,1.76722	0.000763106	0.000900699
3	rs78703193	144861041	A,NA	C,NA	0.989066,NA	-0.0169814,NA	0.0190121,NA	0.429743,NA	0.000762953	0.000879355
3	rs13277214	144821438	T,T	C,C	0.187873,0.516865	-0.0227559,-0.0053894	0.00506169,0.00855422	5.15905,0.27681	0.000761145	0.000921196
3	rs62526407	144862565	C,NA	T,NA	0.989066,NA	-0.0169298,NA	0.0190121,NA	0.428046,NA	0.000759812	0.000875766
3	rs149370186	144798510	T,NA	C,NA	0.965209,NA	0.0218135,NA	0.0107893,NA	1.36451,NA	0.000759226	0.000848598
3	rs117286396	144819503	NA,G	NA,A	NA,0.96627	NA,-0.0280955	NA,0.023678	NA,0.628197	0.000755174	0.000883519
3	rs35052796	144457550	C,C	T,T	0.909543,0.918651	0.0124182,-0.0044919	0.00689297,0.0156369	1.14501,0.111309	0.000752831	0.00079881
3	rs117150555	144442937	NA,G	NA,C	NA,0.959325	NA,-0.0244559	NA,0.0216401	NA,0.587664	0.000749487	0.000865988
3	rs147713970	145027998	A,NA	G,NA	0.959245,NA	-0.015402,NA	0.00999958,NA	0.908351,NA	0.000748004	0.000906165
3	rs117910536	144960808	T,NA	C,NA	0.972167,NA	0.00569379,NA	0.0120196,NA	0.196743,NA	0.000745259	0.000840217
3	rs7462667	144758112	C,C	T,T	0.161034,0.113095	-0.0146144,0.0236336	0.00537909,0.0134972	2.18113,1.09721	0.000745207	0.000950662
3	rs150908403	145244746	NA,G	NA,A	NA,0.981151	NA,-0.0346814	NA,0.0314332	NA,0.568827	0.000743486	0.000862982
3	rs111063683	144459128	A,NA	G,NA	0.983101,NA	0.0228708,NA	0.0153396,NA	0.866554,NA	0.000740871	0.000880172
3	rs28364664	145050856	NA,A	NA,C	NA,0.733135	NA,0.0114595	NA,0.00966419	NA,0.627615	0.00073945	0.00087298
3	rs141914327	144680857	A,NA	G,NA	0.898608,NA	0.0092952,NA	0.00655017,NA	0.80722,NA	0.000736917	0.000793476
3	rs55736311	144866175	T,NA	C,NA	0.989066,NA	-0.0165256,NA	0.0190121,NA	0.414844,NA	0.000735842	0.000848367
3	rs6558400	144961773	NA,G	NA,A	NA,0.968254	NA,-0.0295198	NA,0.0243817	NA,0.645898	0.000725738	0.000857765
3	rs62521866	144499054	A,A	G,G	0.817097,0.85119	-0.0019741,0.0253582	0.00511437,0.0120109	0.15521,1.45906	0.000724047	0.000852355
3	rs12335313	144491088	A,A	G,G	0.916501,0.856151	0.0146873,-0.00650658	0.00714714,0.0121808	1.39924,0.226781	0.000720477	0.000799937
3	rs7461398	144859710	A,A	C,C	0.195825,0.49504	-0.0226112,-0.00528625	0.0049823,0.00854977	5.24636,0.270525	0.000717017	0.000875607
3	rs58237361	144832692	G,NA	A,NA	0.989066,NA	-0.0161858,NA	0.0190121,NA	0.403867,NA	0.000716523	0.000826282
3	rs142046839	144877811	A,NA	G,NA	0.981113,NA	-0.0261196,NA	0.0145245,NA	1.1419,NA	0.000715837	0.000799671
3	rs3829020	144408781	A,A	G,G	0.909543,0.90377	0.0101437,-0.0104023	0.00689297,0.014495	0.85039,0.32516	0.000711906	0.000755988
3	rs143355379	144788642	T,NA	C,NA	0.985089,NA	0.0405041,NA	0.0163138,NA	1.88489,NA	0.000711493	0.000937517
3	rs77799023	144686051	NA,A	NA,G	NA,0.729167	NA,0.0175822	NA,0.0096192	NA,1.17021	0.00071111	0.00101892
3	rs28501553	144488440	G,G	A,A	0.915507,0.856151	0.0147667,-0.00704834	0.00710883,0.0121808	1.42274,0.249624	0.000707612	0.000785796
3	rs34146789	144635394	C,C	T,T	0.54672,0.671627	0.00177407,0.0195731	0.00397168,0.00910239	0.183689,1.50129	0.000704969	0.000795345
3	rs57658017	144573530	T,T	C,C	0.849901,0.87996	-0.000561847,0.0305924	0.00553562,0.0131525	0.0366106,1.69854	0.000702852	0.000825111
3	rs10097337	144690886	C,C	A,A	0.319085,0.505952	-0.00803244,-0.0280774	0.0042417,0.00854996	1.23458,2.98982	0.000702662	0.0082802
3	rs118013367	144587849	T,NA	C,NA	0.986084,NA	0.0160279,NA	0.0168779,NA	0.4656,NA	0.000701707	0.00077989
3	rs111960002	144722420	C,NA	T,NA	0.972167,NA	-0.0236654,NA	0.0120196,NA	1.31012,NA	0.000701034	0.000793038
3	rs190037528	144868155	NA,G	NA,A	NA,0.974206	NA,-0.0285112	NA,0.0269663	NA,0.537036	0.000700713	0.000814143
3	rs79970213	144763871	NA,A	NA,G	NA,0.969246	NA,-0.0238188	NA,0.0247591	NA,0.473611	0.000696477	0.000801477
3	rs59265584	144950715	C,NA	T,NA	0.873757,NA	-0.0125929,NA	0.00595306,NA	1.46345,NA	0.000695779	0.000817677
3	rs117063685	144493504	G,NA	C,NA	0.973161,NA	0.0141265,NA	0.0122339,NA	0.605178,NA	0.000689401	0.000777101
3	rs118105645	145029388	C,NA	G,NA	0.959245,NA	-0.0148275,NA	0.00999958,NA	0.859728,NA	0.000687019	0.000831351
3	rs141628690	144847396	NA,A	NA,G	NA,0.96627	NA,0.0269654	NA,0.023678	NA,0.593852	0.000686444	0.000809474
3	rs80284111	144792617	NA,G	NA,A	NA,0.978175	NA,-0.0295643	NA,0.0292559	NA,0.505515	0.000684483	0.000795299
3	rs61749032	144841408	C,NA	G,NA	0.971173,NA	0.020289,NA	0.0118166,NA	1.0656,NA	0.000684287	0.000777866
3	rs72614048	144816759	T,T	C,C	0.83996,0.510913	0.0214291,0.00929097	0.00539257,0.00855139	4.1504,0.557107	0.000682818	0.000797261
3	rs146407242	145081188	NA,G	NA,C	NA,0.983135	NA,0.0375158	NA,0.0331973	NA,0.587642	0.000682266	0.00080301
3	rs78948047	144372201	NA,C	NA,T	NA,0.972222	NA,-0.0239877	NA,0.0260119	NA,0.448021	0.000677902	0.000779817
3	rs13264654	145175529	C,NA	T,NA	0.907555,NA	-0.0121198,NA	0.00682591,NA	1.12029,NA	0.000677645	0.000780732
3	rs117666709	144636596	A,NA	G,NA	0.895626,NA	-0.00908801,NA	0.00646666,NA	0.796116,NA	0.000674375	0.000905949
3	rs11776480	144591618	T,T	C,C	0.849901,0.881944	-0.000130743,0.031012	0.00553562,0.0132476	0.00826153,1.71591	0.000674173	0.000798489
3	rs118102305	144533382	A,NA	G,NA	0.977137,NA	0.0287068,NA	0.0132281,NA	1.52293,NA	0.000671903	0.000943922
3	rs7464696	144845948	G,G	C,C	0.817097,0.487103	0.0225884,0.0057033	0.00511437,0.0085522	4.99894,0.29684	0.000671329	0.000804968
3	rs3814772	144465285	A,A	C,C	0.913519,0.921627	0.0118698,-0.00501282	0.00703429,0.0159053	1.03847,0.123415	0.000671288	0.000712073
3	rs143376687	144617029	A,NA	G,NA	0.982107,NA	0.0351058,NA	0.014915,NA	1.7308,NA	0.000670365	0.000907264
3	rs67074137	144406043	A,A	C,C	0.906561,0.901786	0.0104567,-0.00974667	0.00679323,0.0143636	0.907503,0.303283	0.000668286	0.000714923
3	rs143264137	144640037	NA,G	NA,A	NA,0.988095	NA,-0.0351317	NA,0.0394133	NA,0.428603	0.000667946	0.000765909
3	rs34008428	144467775	G,G	C,C	0.912525,0.921627	0.0121406,-0.00501651	0.00699802,0.0159053	1.08215,0.123517	0.000667754	0.000708653
3	rs141337105	144493837	T,NA	G,NA	0.977137,NA	-0.0201405,NA	0.0132281,NA	0.893229,NA	0.000666034	0.000785922
3	rs9314419	144948861	C,C	T,T	0.131213,0.425595	-0.0198562,0.0103913	0.00585591,0.00864561	3.15684,0.639416	0.000665787	0.000766045
3	rs111974971	144402521	T,T	C,C	0.909543,0.910714	0.00985634,-0.0110489	0.00689297,0.0149907	0.816041,0.336214	0.000662188	0.000704226
3	rs117317304	144879446	G,NA	A,NA	0.981113,NA	-0.0252945,NA	0.0145245,NA	1.08834,NA	0.000659169	0.000737692
3	rs199720608	144995500	C,NA	T,NA	0.986084,NA	-0.0144102,NA	0.0168779,NA	0.405365,NA	0.000656223	0.00077045
3	rs191973341	144663361	NA,T	NA,G	NA,0.986111	NA,-0.0323377	NA,0.0365264	NA,0.424834	0.000655078	0.000754055
3	rs62526396	144826581	G,NA	T,NA	0.988072,NA	-0.0160987,NA	0.0182119,NA	0.42399,NA	0.000654563	0.000758923
3	rs1466219	144673722	A,A	C,C	0.150099,0.484127	-0.00719526,-0.0268052	0.00553562,0.00855366	0.712946,2.76302	0.000653441	0.00388369
3	rs117738969	144697834	NA,A	NA,G	NA,0.959325	NA,0.0259765	NA,0.0216401	NA,0.638295	0.000653411	0.000785237
3	rs3829018	144406627	A,A	G,G	0.909543,0.911706	0.0098068,-0.0111795	0.00689297,0.0150664	0.810185,0.33906	0.000653074	0.000694832
3	rs61631623	144403449	A,A	G,G	0.909543,0.910714	0.0098068,-0.0110067	0.00689297,0.0149907	0.810185,0.334602	0.000651446	0.000692973
3	rs3812435	144406579	A,A	G,G	0.909543,0.911706	0.0098068,-0.0111048	0.00689297,0.0150664	0.810185,0.336214	0.000650554	0.000692181
3	rs4874163	144674772	A,A	G,G	0.150099,0.484127	-0.00719526,-0.0267534	0.00553562,0.00855366	0.712946,2.75406	0.000645354	0.00382031
3	rs143719634	144799031	T,NA	G,NA	0.968191,NA	0.0173485,NA	0.0112664,NA	0.907994,NA	0.000644108	0.000718954
3	rs73718152	144817369	T,NA	C,NA	0.988072,NA	-0.0158653,NA	0.0182119,NA	0.416042,NA	0.000642815	0.000745396
3	rs113575292	144427022	A,NA	G,NA	0.961233,NA	-0.0153196,NA	0.0102422,NA	0.870564,NA	0.0006422	0.000791895
3	rs4874164	144675048	A,A	G,G	0.150099,0.482143	-0.00700065,-0.026757	0.00553562,0.00855481	0.686143,2.75406	0.000641993	0.00365726
3	rs12677374	144827479	G,G	A,A	0.816103,0.483135	0.0223526,0.00522975	0.00510364,0.00855422	4.92512,0.266836	0.000641826	0.000767836
3	rs6996570	144823948	T,T	A,A	0.816103,0.484127	0.0223716,0.00500972	0.00510364,0.00855366	4.93251,0.253296	0.000641047	0.000766472
3	rs10866913	144683686	C,C	T,T	0.150099,0.489087	-0.0070457,-0.0264933	0.00553562,0.00855139	0.692308,2.71053	0.000640817	0.00371425
3	rs60604263	144828596	G,NA	A,NA	0.988072,NA	-0.0158215,NA	0.0182119,NA	0.414557,NA	0.000640645	0.000742897
3	rs76266162	145037568	A,NA	G,NA	0.984095,NA	-0.0240241,NA	0.0158037,NA	0.89119,NA	0.000637374	0.000731367
3	rs10109931	144670451	T,T	C,C	0.150099,0.485119	-0.00682724,-0.0267046	0.00553562,0.00855314	0.662634,2.74593	0.000637369	0.00348571
3	rs3812448	144671922	A,A	G,G	0.150099,0.490079	-0.00678178,-0.0267452	0.00553562,0.00855103	0.65653,2.75406	0.000637172	0.00350317
3	rs73365860	144466737	T,T	C,C	0.913519,0.921627	0.0117717,-0.0040181	0.00703429,0.0159053	1.0258,0.0966078	0.000636883	0.000676293
3	rs71520515	144461046	T,T	C,C	0.914513,0.918651	0.0116413,-0.00345478	0.00707122,0.0156369	1.00129,0.0834717	0.000633594	0.000671598
3	rs13250865	144406926	C,C	T,T	0.909543,0.910714	0.00959069,-0.0116103	0.00689297,0.0149907	0.784859,0.357897	0.000632769	0.00067352
3	rs117297129	144901509	A,NA	C,NA	0.929423,NA	-0.0200293,NA	0.00771974,NA	2.0236,NA	0.000632302	0.000719149
3	rs142593585	144798008	T,NA	C,NA	0.979125,NA	-0.0232326,NA	0.0138296,NA	1.03164,NA	0.00063192	0.00071356
3	rs74471282	144529814	A,A	G,G	0.974155,0.928571	0.0271809,0.0126943	0.0124606,0.0165981	1.53525,0.352236	0.000629969	0.000763468
3	rs12676133	144827277	T,T	C,C	0.816103,0.483135	0.0223031,0.00522975	0.00510364,0.00855422	4.9058,0.266836	0.000629034	0.000752269
3	rs34589890	144394987	C,C	T,T	0.909543,0.910714	0.01,-0.00909751	0.00689297,0.0149907	0.833133,0.264456	0.000628323	0.000668551
3	rs142153660	144809721	A,NA	G,NA	0.989066,NA	-0.0144387,NA	0.0190121,NA	0.349124,NA	0.000627975	0.000725023
3	rs149757754	144594426	NA,A	NA,C	NA,0.981151	NA,0.030446	NA,0.0314332	NA,0.477885	0.00062457	0.000730844
3	rs4874159	144670950	T,T	C,C	0.150099,0.485119	-0.00687269,-0.0266057	0.00553562,0.00855314	0.668761,2.72888	0.000623294	0.00341364
3	rs62526392	144818347	C,NA	T,NA	0.988072,NA	-0.0154084,NA	0.0182119,NA	0.400644,NA	0.000620708	0.000719938
3	rs12680066	144836806	A,A	T,T	0.815109,0.484127	0.0222566,0.00595261	0.005093,0.00855366	4.9058,0.312932	0.000620478	0.000744319
3	rs149819990	144717665	NA,C	NA,T	NA,0.949405	NA,0.0129888	NA,0.019504	NA,0.296332	0.000618021	0.000701278
3	rs744650	144658730	A,NA	G,NA	0.968191,NA	0.0246195,NA	0.0112664,NA	1.53952,NA	0.000617546	0.000775495
3	rs9969456	144811278	A,A	G,G	0.814115,0.486111	0.0220231,0.00534618	0.00508247,0.00855265	4.83273,0.27416	0.000617354	0.000735693
3	rs57623971	144400926	T,T	C,C	0.909543,0.910714	0.00961366,-0.0110067	0.00689297,0.0149907	0.787534,0.334602	0.000616756	0.000656644
3	rs56119507	144835280	T,T	C,C	0.817097,0.484127	0.0223053,0.00598345	0.00511437,0.00855366	4.88844,0.314951	0.000615944	0.000736144
3	rs3934951	144807766	C,C	G,G	0.794235,0.482143	0.0205782,0.00452412	0.00489079,0.00855481	4.58811,0.224086	0.000615934	0.000750293
3	rs143944319	144468611	NA,T	NA,C	NA,0.96131	NA,0.0187572	NA,0.0221651	NA,0.400756	0.000615251	0.000709514
3	rs6983622	144826522	G,G	A,A	0.816103,0.483135	0.0222585,0.00509522	0.00510364,0.00855422	4.88844,0.25852	0.000614133	0.000733983
3	rs116975352	144901507	A,NA	C,NA	0.929423,NA	-0.0198623,NA	0.00771974,NA	1.99634,NA	0.000613631	0.000698249
3	rs7465115	144796922	T,T	C,C	0.162028,0.52381	-0.0224038,-0.00517218	0.00536574,0.00855906	4.52647,0.263087	0.000613519	0.000727217
3	rs4074640	144825290	C,C	T,T	0.816103,0.482143	0.0222585,0.00496556	0.00510364,0.00855481	4.88844,0.25056	0.000611978	0.000731069
3	rs7824152	144399130	T,T	C,C	0.909543,0.910714	0.00961366,-0.010787	0.00689297,0.0149907	0.787534,0.326257	0.000609821	0.000649345
3	rs72693342	144851652	A,NA	G,NA	0.980119,NA	0.0322082,NA	0.0141639,NA	1.63886,NA	0.000607676	0.000743934
3	rs2085019	144669573	T,T	C,C	0.150099,0.485119	-0.00622688,-0.0265538	0.00553562,0.00855314	0.583955,2.71998	0.000607599	0.00292549
3	rs28432960	144397696	G,G	A,A	0.909543,0.910714	0.00961366,-0.0107025	0.00689297,0.0149907	0.787534,0.323066	0.000607205	0.000646593
3	rs4875049	144834260	T,T	C,C	0.817097,0.484127	0.0222557,0.00607331	0.00511437,0.00855366	4.86919,0.320855	0.000606786	0.000725101
3	rs78452615	144656977	C,NA	G,NA	0.965209,NA	-0.00456509,NA	0.0107893,NA	0.172493,NA	0.000606004	0.000680631
3	rs138512642	145271028	NA,A	NA,G	NA,0.928571	NA,-0.016171	NA,0.0165981	NA,0.481585	0.000605922	0.000712478
3	rs150334386	144562926	NA,A	NA,G	NA,0.974206	NA,-0.0221767	NA,0.0269663	NA,0.38631	0.000605663	0.000699041
3	rs12677934	144832887	A,A	G,G	0.817097,0.483135	0.0222557,0.00598384	0.00511437,0.00855422	4.86919,0.314951	0.000605263	0.000723032
3	rs73718149	144813778	C,NA	T,NA	0.988072,NA	-0.0150626,NA	0.0182119,NA	0.389134,NA	0.000604734	0.000701541
3	rs62524247	144813605	C,NA	T,NA	0.988072,NA	-0.0150626,NA	0.0182119,NA	0.389134,NA	0.000604734	0.000701541
3	rs74777588	144943196	T,NA	C,NA	0.99006,NA	-0.0180383,NA	0.01993,NA	0.437206,NA	0.000603636	0.000703018
3	rs73715528	144974661	C,C	A,A	0.954274,0.94246	0.0125174,0.0322614	0.00946506,0.0183564	0.73047,1.10329	0.000603279	0.000690885
3	rs7841755	144573931	T,T	C,C	0.814115,0.87996	-0.00183684,0.0260106	0.00508247,0.0131525	0.143999,1.31901	0.000599621	0.000678159
3	rs13256702	144667267	C,NA	A,NA	0.972167,NA	-0.0262294,NA	0.0120196,NA	1.53621,NA	0.000598716	0.000812507
3	rs62526393	144819620	C,NA	G,NA	0.988072,NA	-0.0148897,NA	0.0182119,NA	0.383423,NA	0.000596977	0.000692607
3	rs34876718	144457746	A,A	C,C	0.914513,0.918651	0.0113999,-0.00391985	0.00707122,0.0156369	0.970903,0.095792	0.000596338	0.000632601
3	rs62524249	144815479	A,NA	G,NA	0.984095,NA	-0.00894999,NA	0.0158037,NA	0.243231,NA	0.000596036	0.000688646
3	rs117873441	144860997	T,NA	C,NA	0.988072,NA	-0.0160505,NA	0.0182119,NA	0.422344,NA	0.000595938	0.000693667
3	rs7831467	144822037	T,T	G,G	0.816103,0.480159	0.0222266,0.00468133	0.00510364,0.00855609	4.87603,0.233374	0.000594998	0.000710367
3	rs4072459	144807456	T,T	C,C	0.202783,0.516865	-0.0208279,-0.00492619	0.0049174,0.00855422	4.64209,0.248184	0.000591488	0.00071118
3	rs4874147	144620183	C,C	T,T	0.263419,0.074405	0.00700598,0.0223146	0.00448855,0.0162889	0.926071,0.767744	0.000590571	0.000671013
3	rs144728084	144976372	C,C	T,T	0.95328,0.934524	0.0136482,0.028116	0.0093687,0.0172809	0.838104,0.984065	0.000590123	0.000677029
3	rs55924479	144421957	A,NA	G,NA	0.959245,NA	-0.0145624,NA	0.00999958,NA	0.837706,NA	0.000586468	0.000728643
3	rs148705838	144695062	NA,C	NA,T	NA,0.983135	NA,-0.0427521	NA,0.0331973	NA,0.703756	0.000584296	0.000726784
3	rs28437861	144397688	T,T	C,C	0.909543,0.910714	0.00949727,-0.0105291	0.00689297,0.0149907	0.774022,0.316554	0.00058262	0.000620809
3	rs144428668	144429640	C,NA	T,NA	0.981113,NA	0.018872,NA	0.0145245,NA	0.712569,NA	0.000580978	0.000731046
3	rs79095151	144459325	T,T	C,C	0.914513,0.917659	0.0113228,-0.00347837	0.00707122,0.0155508	0.961301,0.0845959	0.000576739	0.000612274
3	rs7006948	144823003	A,A	G,G	0.815109,0.482143	0.0220688,0.00499143	0.005093,0.00855481	4.83273,0.252137	0.000576719	0.000687749
3	rs112860645	144529555	A,NA	G,NA	0.986084,NA	-0.0285891,NA	0.0168779,NA	1.04437,NA	0.000574644	0.000641203
3	rs78073815	145128549	NA,C	NA,T	NA,0.968254	NA,0.0239595	NA,0.0243817	NA,0.487099	0.000573418	0.000681509
3	rs183906361	144889996	A,NA	G,NA	0.99006,NA	0.0351435,NA	0.01993,NA	1.10878,NA	0.000573185	0.000652067
3	rs143042491	144783395	NA,A	NA,G	NA,0.97123	NA,-0.019917	NA,0.0255725	NA,0.360441	0.000572251	0.000663269
3	rs7821494	144811631	G,G	C,C	0.812127,0.485119	0.0217956,0.00561257	0.00506169,0.00855314	4.77928,0.290988	0.000570102	0.000681207
3	rs66613637	144394912	A,A	T,T	0.909543,0.910714	0.00965823,-0.00909751	0.00689297,0.0149907	0.792735,0.264456	0.000569856	0.000607286
3	rs11774714	144590112	T,NA	C,NA	0.87674,NA	-0.0174612,NA	0.00601441,NA	2.43259,NA	0.000568589	0.000873255
3	rs143279873	144395533	T,NA	C,NA	0.989066,NA	-0.0180031,NA	0.0190121,NA	0.463853,NA	0.000568021	0.000647036
3	rs34719060	144396620	T,T	C,C	0.909543,0.910714	0.00961366,-0.00927142	0.00689297,0.0149907	0.787534,0.270625	0.00056711	0.00060442
3	rs111639639	144925794	T,NA	C,NA	0.983101,NA	-0.0349016,NA	0.0153396,NA	1.64035,NA	0.000566685	0.00069496
3	rs7834307	144819345	G,G	C,C	0.816103,0.482143	0.0220208,0.00539262	0.00510364,0.00855481	4.79643,0.27699	0.000566669	0.000676527
3	rs144615355	144517333	A,NA	G,NA	0.977137,NA	-0.0126747,NA	0.0132281,NA	0.47111,NA	0.000566431	0.000707187
3	rs76729283	144954386	T,NA	C,NA	0.879722,NA	-0.0131534,NA	0.00607818,NA	1.51624,NA	0.000562932	0.00066277
3	rs117228344	144771937	A,NA	G,NA	0.977137,NA	0.0144522,NA	0.0132281,NA	0.561305,NA	0.000562492	0.000626864
3	rs11783695	144596903	G,G	T,T	0.848907,0.882937	0.000877165,0.0306027	0.00552061,0.0132962	0.0586097,1.67046	0.000559759	0.000672295
3	rs143420277	144437379	NA,T	NA,C	NA,0.96627	NA,0.019765	NA,0.023678	NA,0.393765	0.000556768	0.000649406
3	rs188808375	144889290	NA,A	NA,G	NA,0.980159	NA,0.0226581	NA,0.0306528	NA,0.337437	0.000556213	0.000644243
3	rs10090650	144683975	G,G	A,A	0.199801,0.489087	-0.00564283,-0.0259026	0.00494472,0.00855139	0.595519,2.61027	0.000554279	0.00174556
3	rs73718151	144816793	A,NA	G,NA	0.989066,NA	-0.0165625,NA	0.0190121,NA	0.416042,NA	0.000553896	0.000644334
3	rs192173901	144726336	T,NA	G,NA	0.987078,NA	0.0344437,NA	0.0175062,NA	1.30871,NA	0.000553285	0.000708998
3	rs11777483	144600902	A,A	G,G	0.849901,0.882937	-0.000392112,0.029855	0.00553562,0.0132962	0.0252444,1.60652	0.000552275	0.000655584
3	rs187683832	144718470	NA,A	NA,G	NA,0.954365	NA,0.0211205	NA,0.0204832	NA,0.519293	0.000552105	0.000662757
3	rs10112966	144683934	T,T	C,C	0.199801,0.489087	-0.00532011,-0.0258041	0.00494472,0.00855139	0.549806,2.59374	0.000551316	0.00163288
3	rs188701599	144725921	G,NA	T,NA	0.987078,NA	0.0343641,NA	0.0175062,NA	1.30409,NA	0.000550034	0.000704613
3	rs62526398	144839297	T,NA	A,NA	0.984095,NA	-0.0107787,NA	0.0158037,NA	0.305206,NA	0.000549766	0.000630573
3	rs61529674	144994566	NA,A	NA,G	NA,0.885913	NA,-0.0124815	NA,0.0134459	NA,0.451899	0.000546874	0.00064785
3	rs140364895	144946188	A,NA	G,NA	0.989066,NA	-0.0137501,NA	0.0190121,NA	0.328328,NA	0.00054687	0.000636357
3	rs9969573	144813573	T,T	G,G	0.814115,0.484127	0.0216929,0.00552269	0.00508247,0.00855366	4.70536,0.285247	0.000546601	0.000650326
3	rs7006945	144823000	T,T	G,G	0.816103,0.482143	0.0219762,0.00476619	0.00510364,0.00855481	4.77928,0.238497	0.00054553	0.000649538
3	rs117750587	144665799	NA,T	NA,C	NA,0.970238	NA,-0.0168787	NA,0.0251555	NA,0.29909	0.000545155	0.000630822
3	rs62526409	144868366	G,NA	A,NA	0.977137,NA	-0.0149854,NA	0.0132281,NA	0.589596,NA	0.00054432	0.000647292
3	rs71520524	144557739	A,A	G,G	0.958251,0.985119	0.0146002,0.0649409	0.00988495,0.0353055	0.854893,1.1814	0.000542939	0.000678825
3	rs148123366	144799674	T,NA	C,NA	0.980119,NA	0.00917221,NA	0.0141639,NA	0.286291,NA	0.000542681	0.000669445
3	rs77124234	144479678	NA,G	NA,A	NA,0.958333	NA,-0.0146042	NA,0.0213919	NA,0.305572	0.000540103	0.000624843
3	rs75637239	144838502	NA,T	NA,C	NA,0.97123	NA,0.0243989	NA,0.0255725	NA,0.468482	0.000539797	0.000644585
3	rs76353573	145130693	NA,C	NA,G	NA,0.968254	NA,0.0220957	NA,0.0243817	NA,0.437935	0.000538753	0.00063977
3	rs9657360	144676862	T,T	C,C	0.199801,0.484127	-0.00541234,-0.0258579	0.00494472,0.00855366	0.562716,2.6016	0.000537944	0.00160014
3	rs149215174	144747298	NA,G	NA,C	NA,0.953373	NA,0.019734	NA,0.0202746	NA,0.480977	0.000531581	0.000636126
3	rs11777351	144600543	A,A	G,G	0.849901,0.882937	-4.35854e-05,0.0298009	0.00553562,0.0132962	0.00273692,1.60195	0.000531068	0.000632216
3	rs117668570	144927355	A,A	G,G	0.959245,0.982143	-0.00815608,-0.00557123	0.00999958,0.0322783	0.382261,0.0640064	0.000528285	0.000647364
3	rs117607355	144740594	T,NA	C,NA	0.987078,NA	0.0337953,NA	0.0175062,NA	1.27126,NA	0.000527646	0.000674437
3	rs3934952	144807744	A,A	G,G	0.208748,0.519841	-0.0210509,-0.00524174	0.00486487,0.00855609	4.82082,0.26751	0.000522492	0.000628576
3	rs140727728	144466570	G,NA	C,NA	0.982107,NA	0.00421876,NA	0.014915,NA	0.109417,NA	0.000520568	0.000581676
3	rs117123242	145284797	T,NA	C,NA	0.960239,NA	0.0117653,NA	0.0101186,NA	0.610949,NA	0.000519053	0.000599203
3	rs184351879	145023262	NA,T	NA,C	NA,0.973214	NA,-0.0232919	NA,0.0264757	NA,0.421364	0.000518966	0.000616395
3	rs57383258	144397065	G,G	A,A	0.909543,0.910714	0.00925644,-0.00944526	0.00689297,0.0149907	0.746395,0.276836	0.000517601	0.000552516
3	rs73375129	144950276	G,NA	A,NA	0.873757,NA	-0.0119478,NA	0.00595306,NA	1.3492,NA	0.000513979	0.000604368
3	rs140510561	145041270	NA,A	NA,G	NA,0.996032	NA,0.0525831	NA,0.0679934	NA,0.357227	0.000513688	0.000603734
3	rs10282929	144681777	T,T	G,G	0.200795,0.489087	-0.00572894,-0.0255554	0.00493553,0.00855139	0.609521,2.55223	0.000512489	0.0015684
3	rs13264809	144862960	G,G	C,C	0.200795,0.508929	-0.0220684,-0.0052604	0.00493553,0.00855071	5.10939,0.268877	0.000512465	0.000628557
3	rs118179553	144557227	NA,T	NA,C	NA,0.975198	NA,0.0124231	NA,0.0274863	NA,0.186227	0.000511712	0.000587107
3	rs116801634	145225343	T,NA	C,NA	0.972167,NA	0.00959062,NA	0.0120196,NA	0.371694,NA	0.000511506	0.000581898
3	rs72693361	144902503	T,NA	G,NA	0.979125,NA	-0.00365244,NA	0.0138296,NA	0.101439,NA	0.000510478	0.000584751
3	rs4875051	144860877	G,G	A,A	0.201789,0.511905	-0.0219779,-0.00528749	0.00492643,0.00855178	5.0889,0.270525	0.000510273	0.000624422
3	rs56163237	144842807	A,NA	G,NA	0.984095,NA	-0.00984411,NA	0.0158037,NA	0.272986,NA	0.000510122	0.000585748
3	rs148894027	144938839	A,NA	G,NA	0.983101,NA	0.0273579,NA	0.0153396,NA	1.1278,NA	0.000509942	0.000593388
3	rs145057333	144872811	NA,T	NA,C	NA,0.991071	NA,-0.0279239	NA,0.0454422	NA,0.2685	0.000507346	0.000587769
3	rs78152584	144501490	NA,G	NA,C	NA,0.78373	NA,0.0119138	NA,0.010383	NA,0.599979	0.000506287	0.000630765
3	rs35986760	144803785	C,C	T,T	0.975149,0.969246	-0.0142086,-0.0111125	0.0127009,0.0247591	0.579609,0.184715	0.000503988	0.000642447
3	rs11782753	144638839	T,T	C,C	0.853877,0.865079	-0.000924576,0.0282511	0.00559735,0.0125123	0.0610794,1.62063	0.000503445	0.000610356
3	rs3750207	144621084	G,G	T,T	0.652087,0.786706	0.00320127,0.0241929	0.00415099,0.0104354	0.355971,1.68974	0.000502542	0.000673997
3	rs185477132	144739087	NA,T	NA,C	NA,0.997024	NA,0.0539882	NA,0.078473	NA,0.308509	0.000501572	0.000588057
3	rs2070688	145151910	NA,C	NA,T	NA,0.71131	NA,0.00853151	NA,0.00943317	NA,0.436786	0.000500936	0.000600548
3	rs34359769	144701468	C,C	T,T	0.232604,0.416667	-0.0154577,-0.00923711	0.00467973,0.00867062	3.01947,0.542534	0.00050058	0.0216996
3	rs139397709	144732355	NA,G	NA,A	NA,0.984127	NA,0.0322356	NA,0.0342017	NA,0.461011	0.000500136	0.000600982
3	rs77372006	144956512	T,NA	C,NA	0.989066,NA	-0.0174518,NA	0.0190121,NA	0.445323,NA	0.000499453	0.000586806
3	rs35739827	144391001	A,A	G,G	0.908549,0.910714	0.00916214,-0.00931383	0.00685915,0.0149907	0.740813,0.272136	0.000499241	0.000533299
3	rs117645175	144560433	A,NA	G,NA	0.984095,NA	-0.00933865,NA	0.0158037,NA	0.256038,NA	0.000498956	0.000566566
3	rs4074642	144825035	G,G	T,T	0.202783,0.517857	-0.0216764,-0.00593953	0.0049174,0.00855481	4.9818,0.312026	0.000497562	0.000607924
3	rs118119099	144688348	T,NA	G,NA	0.950298,NA	-0.00265324,NA	0.00909753,NA	0.113194,NA	0.000496096	0.000565533
3	rs141538801	144479812	NA,T	NA,C	NA,0.956349	NA,0.0168907	NA,0.0209218	NA,0.377291	0.000495337	0.000587591
3	rs140986478	145181273	T,NA	C,NA	0.992048,NA	-0.0163953,NA	0.0222601,NA	0.335915,NA	0.000494853	0.000576977
3	rs58774177	144629194	C,C	T,T	0.652087,0.785714	0.00324672,0.024102	0.00415099,0.0104178	0.362387,1.68419	0.000494188	0.000668828
3	rs1318196	144620342	C,C	T,T	0.652087,0.786706	0.00329216,0.0240896	0.00415099,0.0104354	0.368843,1.67833	0.000493961	0.00066505
3	rs964195	144621931	C,C	T,T	0.652087,0.786706	0.00320127,0.0240896	0.00415099,0.0104354	0.355971,1.67833	0.000492967	0.000660923
3	rs188538103	144751023	NA,G	NA,A	NA,0.993056	NA,-0.0311327	NA,0.0514752	NA,0.263361	0.000491908	0.000572479
3	rs370192138	144451125	NA,T	NA,C	NA,0.975198	NA,-0.0149745	NA,0.0274863	NA,0.232183	0.000489574	0.000567807
3	rs111683579	144883866	A,NA	G,NA	0.982107,NA	-0.0219093,NA	0.014915,NA	0.848177,NA	0.000488196	0.000546124
3	rs13271996	144685577	A,NA	G,NA	0.976143,NA	-0.0265502,NA	0.0129561,NA	1.3932,NA	0.000487845	0.000655602
3	rs75855435	144960487	T,NA	C,NA	0.87674,NA	-0.0127909,NA	0.00601441,NA	1.47569,NA	0.000487338	0.000575569
3	rs36037988	144495409	G,NA	A,NA	0.84493,NA	0.00685038,NA	0.00546217,NA	0.67822,NA	0.000487011	0.000621756
3	rs111403659	144960909	A,NA	T,NA	0.879722,NA	-0.0124111,NA	0.00607818,NA	1.38552,NA	0.000484522	0.000570818
3	rs117237647	145015357	NA,A	NA,G	NA,0.829365	NA,-0.00685804	NA,0.0113631	NA,0.262687	0.000483673	0.000564702
3	rs1077272	144613917	A,A	G,G	0.848907,0.882937	0.000131463,0.0292098	0.00552061,0.0132962	0.00833024,1.55236	0.000480707	0.000572916
3	rs187348455	144514743	NA,C	NA,T	NA,0.985119	NA,0.0301643	NA,0.0353055	NA,0.405723	0.000480591	0.000576913
3	rs59330917	144604947	C,C	T,T	0.848907,0.882937	0.000350655,0.0292935	0.00552061,0.0132962	0.0225716,1.55933	0.000478482	0.000571356
3	rs145147807	145256290	NA,G	NA,A	NA,0.980159	NA,-0.0176604	NA,0.0306528	NA,0.248321	0.000478269	0.000558063
3	rs7005579	144625867	G,G	A,A	0.849901,0.866071	0.000310103,0.0283055	0.00553562,0.0125513	0.0198483,1.61759	0.000478143	0.000581271
3	rs141654449	144891473	NA,T	NA,G	NA,0.978175	NA,0.0201956	NA,0.0292559	NA,0.309804	0.000477959	0.000564014
3	rs74748751	144469501	T,T	G,G	0.902585,0.922619	0.0100024,-0.00394493	0.00666778,0.0159983	0.874243,0.0940798	0.000477062	0.000510622
3	rs184296558	144558724	NA,A	NA,G	NA,0.975198	NA,-0.0132922	NA,0.0274863	NA,0.201575	0.000475829	0.000552233
3	rs7459948	144979285	G,G	A,A	0.952286,0.939484	0.0131517,0.0281716	0.00927543,0.0179277	0.806273,0.93521	0.000475683	0.000547831
3	rs187377628	145024230	NA,A	NA,T	NA,0.979167	NA,-0.0170576	NA,0.0299292	NA,0.245098	0.000475654	0.000555357
3	rs7820351	144834980	G,NA	A,NA	0.984095,NA	-0.00891289,NA	0.0158037,NA	0.242018,NA	0.00047507	0.000546104
3	rs12716574	144628514	G,G	A,A	0.650099,0.785714	0.00302009,0.0238986	0.0041455,0.0104178	0.331341,1.66176	0.000473757	0.000635549
3	rs117583565	144675491	NA,C	NA,G	NA,0.97619	NA,-0.0124401	NA,0.0280389	NA,0.182251	0.000473023	0.000547819
3	rs34971859	144615549	T,T	C,C	0.850895,0.866071	0.000132182,0.0281914	0.0055508,0.0125513	0.00833024,1.60733	0.000472994	0.000573974
3	rs11782859	144611412	C,C	G,G	0.848907,0.882937	0.000262965,0.0291609	0.00552061,0.0132962	0.0168211,1.54829	0.00047261	0.000563856
3	rs10094377	144684150	C,C	T,T	0.199801,0.499008	-0.00532011,-0.0252065	0.00494472,0.00854937	0.549806,2.49556	0.00047231	0.00136886
3	rs116872670	144685685	T,NA	C,NA	0.950298,NA	-0.0022618,NA	0.00909753,NA	0.0949291,NA	0.000471258	0.000537794
3	rs4873811	144705033	G,G	A,A	0.232604,0.414683	-0.015231,-0.0101618	0.00467973,0.0086766	2.94492,0.617029	0.000470041	0.0202378
3	rs138257744	144885669	NA,C	NA,G	NA,0.983135	NA,0.0193337	NA,0.0331973	NA,0.251575	0.000469843	0.0005501
3	rs117135500	144875134	NA,T	NA,G	NA,0.977182	NA,-0.0160668	NA,0.0286274	NA,0.240609	0.000469512	0.000549238
3	rs55788604	145167855	A,NA	G,NA	0.916501,NA	0.00842573,NA	0.00714714,NA	0.622621,NA	0.000468841	0.000572498
3	rs140408708	144758969	NA,T	NA,C	NA,0.850198	NA,-0.00682909	NA,0.011978	NA,0.245204	0.000468546	0.000549133
3	rs79374845	144616380	A,A	G,G	0.850895,0.866071	-0.000132142,0.0279881	0.0055508,0.0125513	0.00832772,1.58914	0.000468494	0.00056702
3	rs34935688	144616884	C,C	T,T	0.850895,0.866071	-0.000132142,0.0279881	0.0055508,0.0125513	0.00832772,1.58914	0.000468494	0.00056702
3	rs62521948	144615404	C,C	T,T	0.850895,0.866071	-0.00030827,0.0278864	0.0055508,0.0125513	0.0196733,1.58009	0.000468488	0.000566064
3	rs11136306	144705082	A,A	G,G	0.232604,0.414683	-0.015231,-0.0100012	0.00467973,0.0086766	2.94492,0.603714	0.000467157	0.0198525
3	rs118086984	145120354	NA,A	NA,G	NA,0.943452	NA,0.0117354	NA,0.018507	NA,0.279005	0.000466683	0.000549427
3	rs3750209	144620871	G,G	A,A	0.849901,0.867063	-0.00022137,0.0278449	0.00553562,0.0125908	0.0140793,1.56864	0.000466497	0.000562776
3	rs111397184	144599329	T,NA	C,NA	0.988072,NA	-0.0282856,NA	0.0182119,NA	0.919414,NA	0.000465666	0.000520426
3	rs2382954	144613084	G,G	A,A	0.848907,0.882937	0.000833265,0.0293131	0.00552061,0.0132962	0.0555048,1.56097	0.000465218	0.000557806
3	rs13263083	144383825	C,C	G,G	0.909543,0.910714	0.00901573,-0.00849041	0.00689297,0.0149907	0.719224,0.24326	0.000465099	0.000497345
3	rs117055111	144662308	NA,C	NA,G	NA,0.96627	NA,0.0187397	NA,0.023678	NA,0.36786	0.000464638	0.000554345
3	rs62526405	144858150	A,A	G,G	0.798211,0.487103	0.0216967,0.00574381	0.00492643,0.0085522	4.97387,0.299446	0.000464401	0.000567187
3	rs11780288	144625433	T,T	C,C	0.849901,0.866071	-0.000395224,0.0276934	0.00553562,0.0125513	0.0254504,1.56296	0.000464322	0.000560403
3	rs76573527	144667484	NA,A	NA,G	NA,0.962302	NA,0.00478071	NA,0.0224433	NA,0.0802334	0.000463525	0.000533335
3	rs191609021	144396408	NA,C	NA,T	NA,0.97619	NA,0.0182938	NA,0.0280389	NA,0.288939	0.000461561	0.000544806
3	rs188305538	144999935	NA,A	NA,G	NA,0.97619	NA,-0.0146133	NA,0.0280389	NA,0.22023	0.000461504	0.000539155
3	rs187397155	144935253	NA,G	NA,A	NA,0.948413	NA,0.0105291	NA,0.0193256	NA,0.232196	0.000461424	0.000539076
3	rs117906287	144561339	NA,A	NA,G	NA,0.983135	NA,-0.0138743	NA,0.0331973	NA,0.170056	0.000461026	0.000535266
3	rs35834318	144803788	NA,A	NA,G	NA,0.974206	NA,-0.0129676	NA,0.0269663	NA,0.200247	0.000460975	0.000537408
3	rs10448090	144811753	A,A	T,T	0.203777,0.515873	-0.0212395,-0.00635869	0.00490845,0.00855366	4.82082,0.33985	0.000459889	0.000558803
3	rs547123134	144721281	T,NA	C,NA	0.982107,NA	0.00741234,NA	0.014915,NA	0.208163,NA	0.000459702	0.000531398
3	rs12544706	144556690	C,C	G,G	0.757455,0.948413	-0.00904412,-0.0184506	0.0046128,0.0193256	1.30173,0.468882	0.000458467	0.000532337
3	rs964196	144621839	C,C	T,T	0.849901,0.867063	-0.000354138,0.0276396	0.00553562,0.0125908	0.0227381,1.55055	0.000458441	0.000552242
3	rs56052843	144815663	G,G	C,C	0.83002,0.510913	0.0208673,0.00648983	0.00526376,0.00855139	4.13312,0.348819	0.000458294	0.000558574
3	rs113284351	144578727	A,NA	G,NA	0.988072,NA	-0.0280048,NA	0.0182119,NA	0.906173,NA	0.000457444	0.00051158
3	rs117271198	144609852	NA,A	NA,G	NA,0.946429	NA,0.0131467	NA,0.0189842	NA,0.31103	0.000457229	0.000540236
3	rs11546475	145138477	C,NA	G,NA	0.918489,NA	0.0086028,NA	0.00722595,NA	0.631094,NA	0.000457113	0.000556485
3	rs73369393	144753281	NA,A	NA,G	NA,0.923611	NA,0.0109775	NA,0.0160932	NA,0.30525	0.00045618	0.000541141
3	rs11778459	144626191	A,A	G,G	0.849901,0.866071	-4.39313e-05,0.0277849	0.00553562,0.0125513	0.00275871,1.57107	0.000455534	0.000551546
3	rs896965	144619926	A,A	G,G	0.848907,0.867063	-0.000353178,0.0275761	0.00552061,0.0125908	0.0227381,1.54497	0.000455415	0.000548401
3	rs62523568	144623299	C,C	G,G	0.849901,0.866071	-0.000570765,0.0272944	0.00553562,0.0125513	0.0372152,1.52785	0.000455402	0.000546642
3	rs77445084	145042336	C,C	T,T	0.967197,0.970238	-0.0265205,0.00328202	0.0111,0.0251555	1.77253,0.0475974	0.000454862	0.000548925
3	rs60220695	144806778	C,NA	G,NA	0.988072,NA	-0.0108834,NA	0.0182119,NA	0.259553,NA	0.000453676	0.000527493
3	rs921667	144610033	C,C	T,T	0.848907,0.882937	0.000657709,0.0290577	0.00552061,0.0132962	0.0432714,1.53972	0.000453409	0.000542694
3	rs10087147	144836608	T,T	C,C	0.201789,0.516865	-0.0214576,-0.00670396	0.00492643,0.00855422	4.87714,0.363297	0.000453365	0.000552559
3	rs145833382	144734519	NA,G	NA,A	NA,0.997024	NA,0.041002	NA,0.078473	NA,0.220892	0.000453093	0.000531609
3	rs76683761	144515169	NA,C	NA,G	NA,0.766865	NA,0.0099102	NA,0.0101097	NA,0.48551	0.000452469	0.000557899
3	rs35065687	144626533	G,G	A,A	0.849901,0.866071	-0.000131781,0.0276833	0.00553562,0.0125513	0.00832772,1.56207	0.000452302	0.000547116
3	rs11775134	144484505	T,T	C,C	0.878728,0.997024	-0.00633671,-0.161563	0.00605664,0.078473	0.529517,1.4033	0.000452017	0.000562338
3	rs11541804	145154257	G,NA	C,NA	0.916501,NA	0.00831952,NA	0.00714714,NA	0.611881,NA	0.000451894	0.000550366
3	rs62526394	144823309	T,NA	C,NA	0.988072,NA	-0.0107947,NA	0.0182119,NA	0.25699,NA	0.000451166	0.0005246
3	rs569026231	145242900	NA,T	NA,C	NA,0.983135	NA,0.0129867	NA,0.0331973	NA,0.157609	0.000451102	0.000524613
3	rs58372186	144626891	C,C	T,T	0.849901,0.866071	-8.78582e-05,0.0276833	0.00553562,0.0125513	0.0055346,1.56207	0.000450536	0.000545186
3	rs76883515	144627034	G,G	A,A	0.849901,0.866071	-8.78582e-05,0.0276833	0.00553562,0.0125513	0.0055346,1.56207	0.000450536	0.000545186
3	rs11782616	144626372	G,G	A,A	0.849901,0.866071	-8.78582e-05,0.0276833	0.00553562,0.0125513	0.0055346,1.56207	0.000450536	0.000545186
3	rs35726397	144617159	G,G	A,A	0.850895,0.866071	0.000133239,0.027849	0.0055508,0.0125513	0.00839752,1.57676	0.000449502	0.00054514
3	rs60079230	144638679	T,NA	C,NA	0.971173,NA	0.0169347,NA	0.0118166,NA	0.818667,NA	0.000449202	0.000610449
3	rs35846341	144632591	T,T	C,C	0.852883,0.866071	-0.000702639,0.0275626	0.00558166,0.0125513	0.0458424,1.55141	0.000448997	0.000543172
3	rs117650114	144412514	NA,T	NA,C	NA,0.96627	NA,-0.0098801	NA,0.023678	NA,0.169744	0.000448754	0.00052297
3	rs11783681	144609437	T,T	C,C	0.848907,0.882937	0.000833265,0.0290488	0.00552061,0.0132962	0.0555048,1.53898	0.000448164	0.000537215
3	rs35844464	145154099	NA,C	NA,G	NA,0.984127	NA,-0.0172054	NA,0.0342017	NA,0.211178	0.000448113	0.00052483
3	rs191463603	144623775	NA,A	NA,G	NA,0.982143	NA,0.0223213	NA,0.0322783	NA,0.310483	0.000448032	0.000532509
3	rs4074060	144851651	C,C	T,T	0.798211,0.486111	0.0215033,0.00645767	0.00492643,0.00855265	4.89557,0.346576	0.000446897	0.000545824
3	rs34815225	144384291	T,T	C,C	0.909543,0.910714	0.00891751,-0.00814614	0.00689297,0.0149907	0.708265,0.231477	0.000446681	0.000477984
3	rs13277282	145066886	NA,G	NA,A	NA,0.100198	NA,-0.0083164	NA,0.0142364	NA,0.252503	0.000446453	0.000526144
3	rs59672514	144572978	T,T	C,C	0.910537,0.881944	0.009981,0.0278177	0.00692737,0.0132476	0.824954,1.44679	0.000446401	0.00064958
3	rs896964	144619985	C,C	T,T	0.849901,0.867063	-0.000398386,0.0274255	0.00553562,0.0125908	0.0256598,1.53179	0.000446361	0.000537294
3	rs11782873	144609148	A,A	C,C	0.848907,0.882937	0.000438363,0.0288431	0.00552061,0.0132962	0.0283945,1.52198	0.000446342	0.000533133
3	rs57454270	144608166	A,A	G,G	0.848907,0.882937	0.000438363,0.0288431	0.00552061,0.0132962	0.0283945,1.52198	0.000446342	0.000533133
3	rs368016931	144716342	NA,T	NA,C	NA,0.968254	NA,-0.0267075	NA,0.0243817	NA,0.563289	0.000445375	0.000562393
3	rs190706828	144910885	NA,A	NA,G	NA,0.981151	NA,-0.0216897	NA,0.0314332	NA,0.309646	0.00044488	0.00053029
3	rs11774601	144628079	A,A	G,G	0.850895,0.866071	-0.000396307,0.0275336	0.0055508,0.0125513	0.0254504,1.54886	0.000444329	0.000537162
3	rs11780840	144609227	A,A	G,G	0.848907,0.882937	0.000438363,0.028789	0.00552061,0.0132962	0.0283945,1.51752	0.000442989	0.000529099
3	rs140371569	144750973	T,T	C,C	0.980119,0.983135	-0.0151283,0.0198027	0.0141639,0.0331973	0.544423,0.258982	0.000441985	0.000494463
3	rs189387544	144843267	NA,A	NA,G	NA,0.987103	NA,0.0230024	NA,0.0378862	NA,0.264597	0.000441303	0.0005218
3	rs184000149	144925144	NA,G	NA,C	NA,0.97619	NA,-0.0133491	NA,0.0280389	NA,0.197905	0.000440372	0.000516103
3	rs142843345	144930178	NA,T	NA,A	NA,0.949405	NA,-0.0136386	NA,0.019504	NA,0.314814	0.000440166	0.000526806
3	rs149624849	145002378	NA,C	NA,A	NA,0.97123	NA,-0.0112891	NA,0.0255725	NA,0.181192	0.000437882	0.000512908
3	rs11781228	144626320	T,T	C,C	0.850895,0.866071	-0.000396307,0.0274321	0.0055508,0.0125513	0.0254504,1.53993	0.000437833	0.000529211
3	rs76987135	144598765	NA,C	NA,A	NA,0.907738	NA,0.0120043	NA,0.0147711	NA,0.380495	0.000437662	0.000529872
3	rs3750206	144621091	T,T	A,A	0.849901,0.867063	-0.000398386,0.0272778	0.00553562,0.0125908	0.0256598,1.51892	0.00043698	0.00052587
3	rs149257096	144432101	NA,A	NA,G	NA,0.984127	NA,0.0136146	NA,0.0342017	NA,0.160785	0.00043653	0.000510267
3	rs192237523	144889292	NA,G	NA,C	NA,0.97619	NA,0.0102796	NA,0.0280389	NA,0.146361	0.00043639	0.000509506
3	rs143781651	144760025	NA,A	NA,T	NA,0.853175	NA,-0.0052356	NA,0.0120777	NA,0.177403	0.000435427	0.000510795
3	rs117694773	144807849	NA,A	NA,G	NA,0.952381	NA,0.0122266	NA,0.0200728	NA,0.26564	0.000435125	0.000515891
3	rs2060965	144604360	G,G	C,C	0.848907,0.882937	0.000833265,0.028835	0.00552061,0.0132962	0.0555048,1.52131	0.000434949	0.000521261
3	rs138890034	145085200	NA,C	NA,T	NA,0.938492	NA,0.00769439	NA,0.0177919	NA,0.176915	0.000434314	0.000509307
3	rs7460704	144979232	A,A	T,T	0.952286,0.940476	0.0133268,0.0267423	0.00927543,0.0180669	0.82166,0.857534	0.00043339	0.000498506
3	rs192047695	144604682	C,NA	A,NA	0.988072,NA	-0.0270822,NA	0.0182119,NA	0.863285,NA	0.00043214	0.000484359
3	rs148510007	145241521	T,NA	C,NA	0.994036,NA	0.0217935,NA	0.0256781,NA	0.402264,NA	0.000432096	0.000500456
3	rs141235116	144606212	NA,A	NA,G	NA,0.982143	NA,-0.0179345	NA,0.0322783	NA,0.237719	0.000431742	0.000511647
3	rs116873797	144650342	NA,A	NA,G	NA,0.875	NA,-0.015181	NA,0.0129254	NA,0.619443	0.00043139	0.000558384
3	rs79084789	144727766	NA,C	NA,G	NA,0.849206	NA,-0.00474254	NA,0.0119455	NA,0.160298	0.000431204	0.000505498
3	rs374606132	144853345	NA,A	NA,G	NA,0.981151	NA,0.00985117	NA,0.0314332	NA,0.122642	0.00043107	0.000502533
3	rs117990754	144779312	NA,A	NA,G	NA,0.943452	NA,0.0105009	NA,0.018507	NA,0.243788	0.000429959	0.000509869
3	rs76858516	144629898	C,C	T,T	0.849901,0.867063	-4.39313e-05,0.027408	0.00553562,0.0125908	0.00275871,1.53026	0.0004298	0.000519291
3	rs117299156	145155666	NA,C	NA,T	NA,0.953373	NA,-0.0114656	NA,0.0202746	NA,0.242813	0.000428823	0.000507675
3	rs10093709	144684215	G,G	A,A	0.196819,0.499008	-0.0057212,-0.024861	0.00497278,0.00854937	0.60217,2.43911	0.000428442	0.00128824
3	rs145556475	144663118	T,NA	C,NA	0.981113,NA	0.0264309,NA	0.0145245,NA	1.16242,NA	0.000428134	0.000550685
3	rs117825608	145078219	NA,A	NA,G	NA,0.863095	NA,-0.00554884	NA,0.0124355	NA,0.183463	0.00042796	0.000502726
3	rs72701718	144402966	A,NA	G,NA	0.952286,NA	-0.00918827,NA	0.00927543,NA	0.492306,NA	0.000427309	0.000525011
3	rs142845013	144381817	NA,C	NA,A	NA,0.964286	NA,-0.0139111	NA,0.0230345	NA,0.262892	0.000427163	0.000507896
3	rs76011971	144499558	NA,A	NA,G	NA,0.71131	NA,-0.0063696	NA,0.00943317	NA,0.301441	0.000426957	0.000509808
3	rs142745642	144510504	A,NA	C,NA	0.978131,NA	-0.00948788,NA	0.0135185,NA	0.316254,NA	0.000426465	0.000525066
3	rs183681711	144614413	A,NA	G,NA	0.981113,NA	-0.0102114,NA	0.0145245,NA	0.316929,NA	0.000426397	0.000533373
3	rs112173070	145001617	A,NA	G,NA	0.985089,NA	-0.00765583,NA	0.0163138,NA	0.19459,NA	0.000424302	0.000503823
3	rs56121388	144978224	G,G	A,A	0.952286,0.939484	0.013062,0.026892	0.00927543,0.0179277	0.798435,0.874171	0.000424269	0.000488903
3	rs6998917	144624128	G,G	A,A	0.652087,0.786706	0.0022571,0.0232457	0.00415099,0.0104354	0.231647,1.58657	0.000424151	0.000546727
3	rs191707511	144764871	NA,A	NA,G	NA,0.985119	NA,-0.00897558	NA,0.0353055	NA,0.0972787	0.0004239	0.000494233
3	rs11136321	144808747	A,A	G,G	0.204771,0.553571	-0.0207775,-0.00850818	0.00489958,0.00859885	4.65199,0.491551	0.00042388	0.000518401
3	rs186504066	144961728	A,NA	G,NA	0.989066,NA	-0.0123815,NA	0.0190121,NA	0.288288,NA	0.000423705	0.000493797
3	rs145935998	145103683	A,NA	G,NA	0.978131,NA	0.0154184,NA	0.0135185,NA	0.595062,NA	0.000423659	0.000483363
3	rs745619	144470340	T,T	G,G	0.101392,0.077381	-0.0101696,0.00211385	0.00655017,0.0159983	0.918917,0.0482342	0.000423599	0.000456415
3	rs3905292	145283795	NA,T	NA,C	NA,0.967262	NA,-0.00894407	NA,0.0240217	NA,0.148959	0.000422462	0.000495285
3	rs77006429	144994581	NA,A	NA,G	NA,0.955357	NA,0.0119	NA,0.0206987	NA,0.247684	0.000421579	0.000501268
3	rs181197428	144525212	NA,T	NA,C	NA,0.982143	NA,-0.0143808	NA,0.0322783	NA,0.183136	0.000421254	0.000495621
3	rs192751055	144822367	NA,T	NA,G	NA,0.968254	NA,0.0106283	NA,0.0243817	NA,0.178551	0.000420923	0.000495256
3	rs190575239	144807645	T,NA	A,NA	0.993042,NA	0.0330696,NA	0.0237851,NA	0.784038,NA	0.000420893	0.000506096
3	rs146566766	145228391	NA,A	NA,G	NA,0.980159	NA,-0.0110896	NA,0.0306528	NA,0.144169	0.000419703	0.000492299
3	rs2242091	144623845	A,A	G,G	0.849901,0.867063	-0.000570765,0.0268663	0.00553562,0.0125908	0.0372152,1.48334	0.000419386	0.000503621
3	rs12544609	144823911	T,T	C,C	0.202783,0.515873	-0.0212428,-0.00580752	0.0049174,0.00855366	4.80665,0.303496	0.000418852	0.000509017
3	rs183770941	144831427	G,NA	T,NA	0.992048,NA	-0.0135562,NA	0.0222601,NA	0.265576,NA	0.000418386	0.000506388
3	rs62524234	144786850	G,NA	A,NA	0.987078,NA	-0.0147378,NA	0.0175062,NA	0.398089,NA	0.000418229	0.000491845
3	rs117814230	144552092	NA,G	NA,A	NA,0.960318	NA,0.0109946	NA,0.0218976	NA,0.210699	0.000417964	0.00049354
3	rs116903651	144383055	NA,A	NA,G	NA,0.930556	NA,-0.00773975	NA,0.0168156	NA,0.190224	0.000417849	0.000493577
3	rs190294082	144838808	G,NA	A,NA	0.978131,NA	-0.00551405,NA	0.0135185,NA	0.165354,NA	0.000417384	0.000521686
3	rs144716343	145169485	C,NA	T,NA	0.984095,NA	0.0209862,NA	0.0158037,NA	0.734706,NA	0.000416241	0.000484739
3	rs13279628	144880017	T,NA	C,NA	0.905567,NA	0.0218719,NA	0.00676109,NA	2.91486,NA	0.000416137	0.000485028
3	rs13254035	144809804	A,NA	G,NA	0.014911,NA	0.00724865,NA	0.0163135,NA	0.182566,NA	0.000415364	0.000478498
3	rs59456366	144939849	NA,C	NA,T	NA,0.9375	NA,-0.00475197	NA,0.0176595	NA,0.10355	0.000415168	0.000486218
3	rs13269999	145226713	A,NA	G,NA	0.992048,NA	0.0232033,NA	0.0222601,NA	0.526894,NA	0.000414422	0.0004941
3	rs2294113	144523434	NA,A	NA,C	NA,0.904762	NA,-0.0122411	NA,0.0145623	NA,0.397322	0.000414338	0.000507767
3	rs12681370	144814242	A,A	G,G	0.204771,0.515873	-0.0208336,-0.00613346	0.00489958,0.00855366	4.67415,0.324828	0.000414131	0.000500072
3	rs187416048	144542790	NA,G	NA,C	NA,0.956349	NA,-0.00205731	NA,0.0209218	NA,0.0354258	0.000412769	0.000481484
3	rs6999795	144848732	T,T	C,C	0.798211,0.486111	0.0212704,0.00659055	0.00492643,0.00855265	4.80211,0.355608	0.000412372	0.000502588
3	rs139085494	144600514	NA,T	NA,C	NA,0.97619	NA,0.0181275	NA,0.0280389	NA,0.285714	0.000412284	0.000493965
3	rs117235334	144746531	NA,G	NA,T	NA,0.977182	NA,0.00851421	NA,0.0286274	NA,0.115686	0.000410923	0.000482229
3	rs72499137	144942123	NA,T	NA,C	NA,0.939484	NA,-0.00444101	NA,0.0179277	NA,0.0945537	0.000410847	0.000480707
3	rs116921247	144817495	NA,A	NA,G	NA,0.988095	NA,0.0165483	NA,0.0394133	NA,0.170964	0.000410126	0.000483802
3	rs7829793	144848647	T,T	C,C	0.201789,0.513889	-0.0212674,-0.00650109	0.00492643,0.00855265	4.80091,0.349518	0.000409842	0.000499339
3	rs118087522	144694146	NA,T	NA,C	NA,0.980159	NA,-0.00549152	NA,0.0306528	NA,0.0666048	0.000409072	0.000478304
3	rs6558388	144843204	A,NA	C,NA	0.015905,NA	0.00678535,NA	0.0158035,NA	0.175442,NA	0.000408912	0.000471258
3	rs147532526	144825781	G,NA	A,NA	0.980119,NA	0.0191222,NA	0.0141639,NA	0.752035,NA	0.000408911	0.000495701
3	rs77318762	144631093	A,A	G,G	0.851889,0.866071	-0.000132507,0.0271119	0.00556614,0.0125513	0.00832772,1.51193	0.000408824	0.000494747
3	rs140183687	144749123	A,NA	G,NA	0.979125,NA	0.0167667,NA	0.0138296,NA	0.647109,NA	0.000408546	0.000477641
3	rs200017025	144397437	NA,T	NA,C	NA,0.97123	NA,0.00762228	NA,0.0255725	NA,0.115968	0.000408328	0.000479678
3	rs80120848	144984345	NA,A	NA,C	NA,0.96627	NA,-0.0120522	NA,0.023678	NA,0.214136	0.000407991	0.000485262
3	rs142491285	145019091	NA,G	NA,C	NA,0.996032	NA,0.0219823	NA,0.0679934	NA,0.126989	0.000407587	0.000479262
3	rs150722305	144983159	T,NA	C,NA	0.971173,NA	0.0222406,NA	0.0118166,NA	1.22319,NA	0.000406856	0.000492974
3	rs147532373	144777996	NA,T	NA,C	NA,0.970238	NA,0.0116493	NA,0.0251555	NA,0.191586	0.000406775	0.000481442
3	rs118013748	144896671	G,NA	T,NA	0.975149,NA	0.000493533,NA	0.0127009,NA	0.0136747,NA	0.000406708	0.000483571
3	rs181830027	144585582	NA,T	NA,C	NA,0.982143	NA,0.00467254	NA,0.0322783	NA,0.0531049	0.00040661	0.000475661
3	rs55960624	144796356	A,NA	G,NA	0.989066,NA	-0.012398,NA	0.0190121,NA	0.288759,NA	0.000406162	0.000475713
3	rs117345617	144557328	NA,T	NA,C	NA,0.97619	NA,0.000111288	NA,0.0280389	NA,0.00137752	0.000406084	0.00047437
3	rs117753949	145102391	NA,T	NA,C	NA,0.967262	NA,0.00886934	NA,0.0240217	NA,0.147543	0.000406078	0.000478798
3	rs116920224	144498535	NA,T	NA,C	NA,0.96627	NA,0.00663166	NA,0.023678	NA,0.108229	0.000405977	0.000476605
3	rs117964889	144382892	NA,G	NA,A	NA,0.927579	NA,0.00359056	NA,0.0164929	NA,0.0821479	0.000405188	0.000474984
3	rs77265228	145257039	NA,A	NA,G	NA,0.634921	NA,-0.00271824	NA,0.00887871	NA,0.119479	0.000404709	0.000475765
3	rs3750208	144621035	A,A	G,G	0.850895,0.867063	-0.0007043,0.0266681	0.0055508,0.0125908	0.0462242,1.46635	0.00040425	0.000485681
3	rs143093965	144676059	NA,A	NA,G	NA,0.983135	NA,-0.0038429	NA,0.0331973	NA,0.0419892	0.000403788	0.00047256
3	rs117559138	145267056	NA,A	NA,G	NA,0.979167	NA,-0.0077865	NA,0.0299292	NA,0.0997763	0.000403734	0.000474348
3	rs188727456	145223626	NA,A	NA,G	NA,0.996032	NA,0.0161109	NA,0.0679934	NA,0.0900713	0.000403481	0.000473417
3	rs3812440	144462169	G,G	A,A	0.182903,0.222222	0.00649125,0.000566327	0.00511437,0.0102821	0.689597,0.0195078	0.000403227	0.000444246
3	rs117955106	145218397	NA,T	NA,C	NA,0.983135	NA,-0.00595357	NA,0.0331973	NA,0.0666791	0.00040223	0.000471556
3	rs111397971	145261041	T,NA	C,NA	0.929423,NA	0.0171873,NA	0.00771974,NA	1.58525,NA	0.000402131	0.000462074
3	rs181823995	144411338	NA,A	NA,G	NA,0.983135	NA,-0.00918909	NA,0.0331973	NA,0.106831	0.000401716	0.000472704
3	rs59401474	144630901	T,T	G,G	0.851889,0.866071	-0,0.027059	0.00556614,0.0125513	-0,1.50732	0.000401441	0.00048634
3	rs56713113	144412977	T,T	A,A	0.919483,0.918651	0.0088407,-0.00792602	0.00726648,0.0156369	0.650255,0.213078	0.00040134	0.000428711
3	rs117141831	144515099	NA,T	NA,C	NA,0.978175	NA,-0.000632607	NA,0.0292559	NA,0.0075576	0.000401279	0.000469611
3	rs560112211	144760571	NA,C	NA,T	NA,0.99504	NA,-0.0134238	NA,0.0608454	NA,0.0833421	0.000399941	0.000469735
3	rs183912185	144839664	A,NA	G,NA	0.993042,NA	0.0319031,NA	0.0237851,NA	0.745156,NA	0.000399744	0.000480197
3	rs367952505	144612154	NA,C	NA,T	NA,0.988095	NA,0.00899424	NA,0.0394133	NA,0.0864573	0.000399673	0.000469811
3	rs1971213	144637408	NA,A	NA,G	NA,0.987103	NA,-0.0104624	NA,0.0378862	NA,0.106554	0.000399542	0.000470022
3	rs9802022	144395853	NA,A	NA,G	NA,0.906746	NA,-0.00499705	NA,0.0147003	NA,0.134357	0.000399092	0.000470772
3	rs13259906	144735624	A,NA	G,NA	0.902585,NA	-0.0164976,NA	0.00666778,NA	1.87443,NA	0.000398748	0.000556517
3	rs4073455	144978607	G,G	T,T	0.404573,0.75	0.00170661,0.0176515	0.00402835,0.00987194	0.172747,1.13213	0.000398483	0.000459224
3	rs117306121	144996831	NA,A	NA,G	NA,0.959325	NA,0.00470996	NA,0.0216401	NA,0.0821261	0.000398285	0.000468186
3	rs180677082	144561422	NA,A	NA,G	NA,0.990079	NA,0.0125477	NA,0.0431319	NA,0.11288	0.000398045	0.00046908
3	rs183611872	144614836	A,NA	G,NA	0.981113,NA	-0.0092564,NA	0.0145245,NA	0.280724,NA	0.00039783	0.00049582
3	rs75352088	144896526	NA,A	NA,G	NA,0.983135	NA,0.0131299	NA,0.0331973	NA,0.159602	0.000397537	0.000470512
3	rs7465067	144844955	G,G	A,A	0.201789,0.518849	-0.0212674,-0.00561489	0.00492643,0.00855543	4.80091,0.29104	0.000397391	0.000481827
3	rs117987816	144986138	NA,T	NA,G	NA,0.984127	NA,-0.00714261	NA,0.0342017	NA,0.0785346	0.000397213	0.000467011
3	rs117862780	144642240	NA,C	NA,T	NA,0.947421	NA,0.000847629	NA,0.0191524	NA,0.0156079	0.000397179	0.000465509
3	rs11136253	145107795	NA,A	NA,G	NA,0.076389	NA,-0.00298874	NA,0.0160932	NA,0.0692195	0.000396413	0.00046583
3	rs117792653	144795192	NA,G	NA,A	NA,0.982143	NA,0.0119842	NA,0.0322783	NA,0.148478	0.000396406	0.000469494
3	rs36083358	144522457	A,NA	G,NA	0.958251,NA	-0.0153514,NA	0.00988495,NA	0.919299,NA	0.000396373	0.000472456
3	rs146162466	144588167	NA,A	NA,G	NA,0.988095	NA,-0.00709248	NA,0.0394133	NA,0.0669226	0.000396132	0.000465362
3	rs4977177	145123429	NA,T	NA,C	NA,0.224206	NA,-0.00172322	NA,0.0102496	NA,0.0622392	0.000396007	0.000465239
3	rs190646489	144581596	NA,A	NA,C	NA,0.988095	NA,-0.006986	NA,0.0394133	NA,0.065849	0.000395916	0.000465116
3	rs192922246	144582235	NA,A	NA,G	NA,0.96131	NA,-0.00505016	NA,0.0221651	NA,0.0863089	0.000395356	0.000465261
3	rs80261050	144480682	NA,G	NA,C	NA,0.975198	NA,0.00798645	NA,0.0274863	NA,0.112728	0.000394584	0.000465015
3	rs74759592	144519276	NA,A	NA,G	NA,0.781746	NA,0.00766962	NA,0.0103488	NA,0.338543	0.000394544	0.000481492
3	rs59122866	144721614	C,C	G,G	0.93837,0.782738	-0.0101854,-0.000796693	0.00822159,0.0103658	0.666761,0.0274562	0.000394543	0.000423129
3	rs181517022	144576526	NA,A	NA,G	NA,0.96131	NA,-0.00443175	NA,0.0221651	NA,0.0749328	0.000393366	0.000462891
3	rs145683272	144578253	NA,C	NA,G	NA,0.954365	NA,0.00891134	NA,0.0204832	NA,0.178145	0.000393268	0.000467317
3	rs13257849	144560049	C,C	T,T	0.311133,0.222222	-0.00956337,-0.0083732	0.0042707,0.0102821	1.5997,0.381485	0.000392983	0.000768716
3	rs77291797	144909874	NA,T	NA,C	NA,0.923611	NA,0.00393261	NA,0.0160932	NA,0.093154	0.000392978	0.000462774
3	rs182951419	144601083	NA,A	NA,C	NA,0.954365	NA,0.00874522	NA,0.0204832	NA,0.174302	0.000392749	0.000466568
3	rs77001213	145112831	NA,A	NA,G	NA,0.968254	NA,0.00452435	NA,0.0243817	NA,0.0691594	0.000392626	0.000462193
3	rs150460012	145056336	NA,T	NA,G	NA,0.981151	NA,0.00682884	NA,0.0314332	NA,0.0819622	0.000392323	0.000462052
3	rs28588216	144796208	T,NA	C,NA	0.989066,NA	-0.0117501,NA	0.0190121,NA	0.270387,NA	0.000392211	0.000459436
3	rs143204830	144648339	NA,G	NA,C	NA,0.984127	NA,0.00225426	NA,0.0342017	NA,0.0234442	0.000391061	0.000459598
3	rs192597556	144560217	NA,T	NA,C	NA,0.97619	NA,0.0116087	NA,0.0280389	NA,0.16822	0.000390661	0.000463922
3	rs148624538	144532797	NA,T	NA,C	NA,0.982143	NA,0.00797615	NA,0.0322783	NA,0.0942978	0.000390159	0.000460264
3	rs142946078	144991205	NA,T	NA,C	NA,0.946429	NA,-0.00400203	NA,0.0189842	NA,0.0793357	0.000390007	0.000459506
3	rs138554198	144517501	A,NA	G,NA	0.969185,NA	0.012087,NA	0.0114407,NA	0.536488,NA	0.000389985	0.000439191
3	rs181659109	144816895	NA,T	NA,C	NA,0.998016	NA,0.00105515	NA,0.0960615	NA,0.00382287	0.000389901	0.00045825
3	rs11779871	144623918	G,G	A,A	0.850895,0.867063	-0.000484327,0.0265601	0.0055508,0.0125908	0.0312977,1.45713	0.000389784	0.000469067
3	rs184203441	144908668	NA,C	NA,T	NA,0.97619	NA,0.00402126	NA,0.0280389	NA,0.0525855	0.000389278	0.000458281
3	rs184801369	144796293	NA,C	NA,T	NA,0.972222	NA,0.00590551	NA,0.0260119	NA,0.0859748	0.000389222	0.000458813
3	rs116884752	144646865	NA,A	NA,G	NA,0.953373	NA,0.00578126	NA,0.0202746	NA,0.110401	0.000388957	0.000459622
3	rs7461492	144840922	NA,T	NA,A	NA,0.952381	NA,3.99081e-05	NA,0.0200728	NA,0.000689481	0.000388936	0.000457228
3	rs78735802	144930675	NA,A	NA,G	NA,0.980159	NA,-0.0014125	NA,0.0306528	NA,0.0162628	0.000388857	0.00045728
3	rs143336186	144897230	NA,C	NA,G	NA,0.978175	NA,0.000729818	NA,0.0292559	NA,0.00873047	0.000388776	0.000457158
3	rs72693366	144925549	NA,A	NA,G	NA,0.982143	NA,0.00280809	NA,0.0322783	NA,0.0312022	0.000388504	0.000456945
3	rs147376788	144950648	NA,T	NA,G	NA,0.973214	NA,-0.000657778	NA,0.0264757	NA,0.00869464	0.000388502	0.000456791
3	rs79213641	145083896	NA,A	NA,T	NA,0.928571	NA,0.000863144	NA,0.0165981	NA,0.0183958	0.000388199	0.000456586
3	rs117632005	144695318	NA,A	NA,G	NA,0.955357	NA,0.00939625	NA,0.0206987	NA,0.187178	0.000388194	0.00046291
3	rs150550650	144794094	NA,T	NA,C	NA,0.983135	NA,0.00261359	NA,0.0331973	NA,0.0281454	0.000388057	0.000456603
3	rs200090219	145256767	NA,T	NA,A	NA,0.97123	NA,2.6584e-05	NA,0.0255725	NA,0.000360372	0.000387924	0.000456213
3	rs148722522	144781523	NA,C	NA,T	NA,0.99504	NA,-0.00711936	NA,0.0608454	NA,0.0424625	0.000387905	0.000456601
3	rs143463441	144454657	NA,A	NA,G	NA,0.988095	NA,0.000997539	NA,0.0394133	NA,0.00885905	0.000387686	0.000455999
3	rs77359862	145154282	NA,A	NA,G	NA,0.960318	NA,-0.00140899	NA,0.0218976	NA,0.022873	0.000387617	0.000455996
3	rs78794793	144953243	NA,T	NA,C	NA,0.980159	NA,0.0011048	NA,0.0306528	NA,0.0126696	0.000387588	0.000455877
3	rs117526093	144851265	T,NA	C,NA	0.983101,NA	0.0208647,NA	0.0153396,NA	0.76002,NA	0.000387563	0.000467689
3	rs76429698	144556009	NA,T	NA,C	NA,0.792659	NA,0.00593325	NA,0.0105443	NA,0.24136	0.000387554	0.000466594
3	rs188638133	144576706	NA,C	NA,G	NA,0.954365	NA,0.00581041	NA,0.0204832	NA,0.109766	0.000387553	0.00045813
3	rs118114319	144885076	NA,A	NA,G	NA,0.964286	NA,0.000750761	NA,0.0230345	NA,0.0114414	0.000387442	0.000455728
3	rs147945359	144568463	NA,C	NA,T	NA,0.953373	NA,0.00449567	NA,0.0202746	NA,0.0838003	0.000387405	0.00045704
3	rs11785305	144388610	A,NA	G,NA	0.90159,NA	0.00391547,NA	0.00663768,NA	0.255498,NA	0.000387132	0.000439391
3	rs72695449	145226777	A,NA	G,NA	0.975149,NA	0.0130052,NA	0.0127009,NA	0.514487,NA	0.000386641	0.000453124
3	rs142354397	144719549	T,NA	G,NA	0.981113,NA	0.0207834,NA	0.0145245,NA	0.816859,NA	0.000386464	0.000437108
3	rs73718146	144804773	A,NA	G,NA	0.986084,NA	-0.00800414,NA	0.0168779,NA	0.197001,NA	0.000386247	0.000450706
3	rs3210186	144682311	C,C	G,G	0.398608,0.582341	-0.00996166,-0.0235938	0.0040382,0.00866769	1.86549,2.18789	0.000385857	0.00582321
3	rs28722081	144427181	T,NA	C,NA	0.983101,NA	0.0109393,NA	0.0153396,NA	0.322612,NA	0.000385296	0.000481286
3	rs34324679	145164518	A,NA	C,NA	0.910537,NA	-0.00957159,NA	0.00692737,NA	0.777122,NA	0.000383874	0.000447408
3	rs62524242	144798592	T,NA	C,NA	0.989066,NA	-0.011339,NA	0.0190121,NA	0.258926,NA	0.000383833	0.000449662
3	rs62524240	144796429	G,NA	T,NA	0.989066,NA	-0.0110641,NA	0.0190121,NA	0.251348,NA	0.000383314	0.000450254
3	rs7462131	144846831	G,G	A,A	0.798211,0.486111	0.0210327,0.00670896	0.00492643,0.00855265	4.70766,0.363725	0.000380437	0.000462766
3	rs148555909	144892984	T,NA	C,NA	0.986084,NA	0.0300286,NA	0.0168779,NA	1.12371,NA	0.000380208	0.000445434
3	rs7845216	144854605	A,A	G,G	0.822068,0.502976	0.0209096,0.00667909	0.00516962,0.0085495	4.28077,0.361841	0.000377831	0.000442894
3	rs77248558	144373642	A,NA	G,NA	0.939364,NA	0.0015085,NA	0.00828432,NA	0.0677744,NA	0.000376232	0.000428138
3	rs9314420	144986108	G,G	A,A	0.405567,0.752976	0.00170594,0.0180462	0.00402677,0.00991158	0.172747,1.16336	0.000376048	0.000436679
3	rs148527973	145169489	C,NA	G,NA	0.984095,NA	0.0193767,NA	0.0158037,NA	0.657249,NA	0.000375351	0.00043753
3	rs79185314	144673956	A,NA	C,NA	0.950298,NA	-0.00029819,NA	0.00909753,NA	0.0115069,NA	0.000374252	0.000429442
3	rs149467345	145016880	C,NA	A,NA	0.993042,NA	0.0364231,NA	0.0237851,NA	0.900712,NA	0.000373657	0.000451177
3	rs150186048	144909202	A,NA	G,NA	0.982107,NA	0.0243296,NA	0.014915,NA	0.987819,NA	0.000372279	0.000437237
3	rs34410761	144803450	T,NA	C,NA	0.989066,NA	-0.0106841,NA	0.0190121,NA	0.240983,NA	0.000371204	0.000434927
3	rs4416835	144386442	C,C	T,T	0.136183,0.161706	0.0118175,-0.00721245	0.00576457,0.0116103	1.39402,0.272085	0.000370128	0.000431583
3	rs117948104	145088386	C,C	T,T	0.960239,0.978175	-0.0243576,0.0200699	0.0101186,0.0292559	1.79386,0.307411	0.000368939	0.000462482
3	rs148520947	144592677	A,NA	G,NA	0.981113,NA	-0.00307897,NA	0.0145245,NA	0.0798143,NA	0.000368623	0.000415555
3	rs114457163	144749175	C,NA	T,NA	0.975149,NA	0.016934,NA	0.0127009,NA	0.73889,NA	0.00036698	0.000450785
3	rs113025548	144541018	T,NA	C,NA	0.949304,NA	-0.0139899,NA	0.00901262,NA	0.918647,NA	0.000365816	0.000486308
3	rs111228440	145265613	C,NA	A,NA	0.969185,NA	0.00944381,NA	0.0114407,NA	0.388156,NA	0.000365496	0.000419937
3	rs4403422	144692333	G,G	A,A	0.445328,0.801587	0.0054266,-0.00251341	0.00397815,0.0107187	0.763121,0.0890524	0.000364993	0.000408364
3	rs115791742	144683967	A,NA	G,NA	0.950298,NA	-4.94406e-05,NA	0.00909753,NA	0.00188723,NA	0.00036466	0.000418733
3	rs114073802	144686998	C,NA	T,NA	0.950298,NA	-4.94406e-05,NA	0.00909753,NA	0.00188723,NA	0.00036466	0.000418733
3	rs190075477	144708453	T,NA	A,NA	0.968191,NA	0.0117873,NA	0.0112664,NA	0.529514,NA	0.000364459	0.000413819
3	rs13250507	144444209	G,NA	T,NA	0.951292,NA	0.00169513,NA	0.00918509,NA	0.0687556,NA	0.000364108	0.000412442
3	rs113397704	144927552	A,NA	G,NA	0.982107,NA	-0.0172208,NA	0.014915,NA	0.605099,NA	0.000363731	0.000410123
3	rs138493795	144865642	G,NA	A,NA	0.987078,NA	0.0366879,NA	0.0175062,NA	1.4424,NA	0.000363255	0.000465924
3	rs113143281	145183446	C,NA	T,NA	0.917495,NA	-0.00718455,NA	0.00718617,NA	0.498366,NA	0.000362914	0.000441655
3	rs58016285	144673065	A,NA	G,NA	0.950298,NA	-0,NA	0.00909753,NA	-0,NA	0.000362815	0.000416673
3	rs141717948	145010826	T,NA	G,NA	0.980119,NA	-0.0166353,NA	0.0141639,NA	0.619423,NA	0.000362136	0.000427194
3	rs72695403	145023822	T,NA	C,NA	0.973161,NA	0.0178409,NA	0.0122339,NA	0.839374,NA	0.000361524	0.000417396
3	rs11780770	144624817	G,G	A,A	0.849901,0.866071	0.00109105,0.026674	0.00553562,0.0125513	0.0737853,1.47404	0.000359136	0.000438276
3	rs56842426	144677083	A,NA	G,NA	0.950298,NA	0.000149162,NA	0.00909753,NA	0.00571869,NA	0.000357365	0.00041059
3	rs113332967	145183462	C,NA	T,NA	0.917495,NA	-0.00706348,NA	0.00718617,NA	0.487257,NA	0.000357314	0.000434584
3	rs147019434	145088032	A,A	G,G	0.960239,0.978175	-0.0241752,0.0199495	0.0101186,0.0292559	1.77249,0.305127	0.000356797	0.000446939
3	rs140181481	144548103	T,NA	C,NA	0.985089,NA	0.00324942,NA	0.0163138,NA	0.0746258,NA	0.000356282	0.000405201
3	rs73718116	144698021	C,C	G,G	0.935388,0.874008	0.0206684,0.0150539	0.00804241,0.0128817	1.99259,0.615193	0.000355915	0.00113032
3	rs150706726	144765487	A,NA	G,NA	0.932406,NA	-0.00435304,NA	0.00787557,NA	0.236235,NA	0.000355506	0.000402727
3	rs149911392	144883737	T,NA	C,NA	0.989066,NA	-0.000716026,NA	0.0190121,NA	0.0132473,NA	0.000355281	0.000407049
3	rs28566828	144935126	G,NA	C,NA	0.987078,NA	0.0348296,NA	0.0175062,NA	1.33125,NA	0.000355254	0.00041724
3	rs56221439	144979169	G,G	A,A	0.954274,0.940476	0.012837,0.024669	0.00946506,0.0180669	0.756911,0.764169	0.000355243	0.000407266
3	rs146781600	144991629	T,NA	C,NA	0.987078,NA	-0.0190458,NA	0.0175062,NA	0.558121,NA	0.00035359	0.000419651
3	rs143382159	144538113	T,NA	C,NA	0.988072,NA	-0.00057775,NA	0.0182119,NA	0.0111325,NA	0.000353484	0.000403848
3	rs138822381	144469983	T,NA	C,NA	0.977137,NA	0.0021209,NA	0.0132281,NA	0.0591755,NA	0.000353095	0.000402752
3	rs61509205	144980214	T,T	C,C	0.745527,0.939484	0.00466667,0.0318069	0.00453928,0.0179277	0.517241,1.119	0.000352887	0.000405922
3	rs144603198	145237469	A,NA	G,NA	0.981113,NA	0.0141908,NA	0.0145245,NA	0.483388,NA	0.00035248	0.000408972
3	rs140669961	144984519	A,NA	G,NA	0.992048,NA	0.0295443,NA	0.0222601,NA	0.734162,NA	0.000350488	0.000421308
3	rs4977190	145223775	C,C	T,T	0.467197,0.222222	0.000170479,-0.0190296	0.00396284,0.0102821	0.015164,1.19243	0.00035023	0.000418284
3	rs112249044	145183465	T,NA	C,NA	0.917495,NA	-0.00689698,NA	0.00718617,NA	0.472142,NA	0.000349911	0.000425237
3	rs11776672	144799465	A,A	G,G	0.185885,0.524802	-0.0197819,-0.00636332	0.00508247,0.00855989	4.00284,0.33985	0.000348822	0.000415508
3	rs10106828	144467929	G,NA	A,NA	0.983101,NA	0.015501,NA	0.0153396,NA	0.505502,NA	0.000348103	0.000428135
3	rs118172285	144480198	A,NA	G,NA	0.969185,NA	0.00256466,NA	0.0114407,NA	0.0847977,NA	0.00034809	0.000407179
3	rs61201083	144799258	T,T	G,G	0.835984,0.478175	0.0206784,0.00597215	0.00533946,0.00855751	3.96813,0.314035	0.000347317	0.000413288
3	rs116668352	144664877	A,NA	G,NA	0.951292,NA	0.000342118,NA	0.00918509,NA	0.0130993,NA	0.000347117	0.000399711
3	rs112147940	144679299	A,NA	G,NA	0.950298,NA	0.000497382,NA	0.00909753,NA	0.0193606,NA	0.000345312	0.00039714
3	rs10106831	144467945	G,NA	A,NA	0.983101,NA	0.0153404,NA	0.0153396,NA	0.498548,NA	0.000344905	0.000423991
3	rs118023699	144812633	T,NA	C,NA	0.980119,NA	-0.0171258,NA	0.0141639,NA	0.6447,NA	0.000344312	0.000392433
3	rs10103475	144763970	C,C	A,A	0.898608,0.727183	-0.00415835,0.000385972	0.00655017,0.00959722	0.279403,0.0141605	0.000344298	0.000378551
3	rs7825448	144765124	G,G	A,A	0.898608,0.727183	-0.00415835,0.000239991	0.00655017,0.00959722	0.279403,0.00875178	0.000343779	0.000378005
3	rs12543136	144800004	A,A	G,G	0.185885,0.537698	-0.0198739,-0.00558255	0.00508247,0.00857375	4.03534,0.28822	0.000343712	0.000408901
3	rs115968937	144684947	A,NA	G,NA	0.954274,NA	0.000151061,NA	0.00946506,NA	0.00556563,NA	0.000343692	0.000395447
3	rs138532889	144410501	A,NA	G,NA	0.988072,NA	0.00351534,NA	0.0182119,NA	0.0721476,NA	0.000343645	0.000395998
3	rs142006784	144878775	T,NA	C,NA	0.984095,NA	0.0273309,NA	0.0158037,NA	1.07708,NA	0.000342085	0.000400913
3	rs28667790	144654483	A,NA	G,NA	0.916501,NA	0.00929349,NA	0.00714714,NA	0.713329,NA	0.000341286	0.000477287
3	rs112996909	145266722	G,NA	A,NA	0.985089,NA	-0.0114713,NA	0.0163138,NA	0.316996,NA	0.000339839	0.0003987
3	rs7015323	145255867	G,NA	A,NA	0.029821,NA	-0.008271,NA	0.0116239,NA	0.321715,NA	0.000339115	0.000390272
3	rs35541709	144514114	A,NA	G,NA	0.988072,NA	-0.0258201,NA	0.0182119,NA	0.806151,NA	0.000339043	0.000418342
3	rs180737806	144553566	T,NA	C,NA	0.978131,NA	-0.00658176,NA	0.0135185,NA	0.203183,NA	0.000338435	0.000415184
3	rs75368383	144789624	C,NA	T,NA	0.944334,NA	-0.0130331,NA	0.00862346,NA	0.883726,NA	0.000338331	0.000393979
3	rs11996529	145084161	C,C	T,T	0.959245,0.978175	-0.0232876,0.0186839	0.00999958,0.0292559	1.70188,0.281448	0.000338017	0.000418636
3	rs11785598	144465918	T,NA	C,NA	0.964215,NA	-0.0179066,NA	0.0106439,NA	1.03384,NA	0.000337526	0.000415148
3	rs73379115	145087493	C,C	G,G	0.959245,0.978175	-0.0231321,0.0197832	0.00999958,0.0292559	1.68391,0.301981	0.000337222	0.000417344
3	rs114724320	145246916	T,NA	C,NA	0.972167,NA	0.00720969,NA	0.0120196,NA	0.260728,NA	0.000336784	0.000387175
3	rs141701314	145022014	T,NA	C,NA	0.980119,NA	-0.0158406,NA	0.0141639,NA	0.579375,NA	0.000336719	0.000397868
3	rs147838690	144998620	T,NA	C,NA	0.985089,NA	0.00853274,NA	0.0163138,NA	0.221163,NA	0.000336473	0.000391039
3	rs7841795	144599126	A,A	G,G	0.915507,0.880952	0.0138356,0.0230506	0.00710883,0.0131998	1.28715,1.0928	0.000336417	0.000559475
3	rs113954825	145263824	G,NA	A,NA	0.985089,NA	-0.0112698,NA	0.0163138,NA	0.310084,NA	0.000336273	0.00039453
3	rs11998351	145255755	G,NA	C,NA	0.970179,NA	0.00814932,NA	0.0116239,NA	0.315827,NA	0.000336103	0.000386912
3	rs7010588	145033776	T,NA	C,NA	0.868787,NA	-0.00480468,NA	0.00585591,NA	0.385165,NA	0.000335816	0.000402164
3	rs13264600	144423028	G,NA	C,NA	0.947316,NA	0.000497451,NA	0.0088502,NA	0.0199165,NA	0.000335356	0.000381655
3	rs11549789	144689289	T,NA	C,NA	0.949304,NA	0.00014777,NA	0.00901262,NA	0.00571869,NA	0.000335247	0.000386607
3	rs7841208	145259839	G,NA	T,NA	0.970179,NA	0.0081056,NA	0.0116239,NA	0.31372,NA	0.000335036	0.000385722
3	rs60326992	144987675	A,A	G,G	0.84493,0.918651	0.00299662,0.0262226	0.00546217,0.0156369	0.23413,1.02896	0.000335013	0.000397961
3	rs113447557	144936488	T,NA	C,NA	0.980119,NA	-0.0153979,NA	0.0141639,NA	0.557543,NA	0.000334701	0.00037913
3	rs62524163	144750035	A,NA	G,NA	0.903579,NA	-0.0160011,NA	0.00669838,NA	1.77202,NA	0.000333547	0.000450973
3	rs6558384	144786161	T,T	C,C	0.77833,0.707341	0.00127691,-0.0131353	0.00475997,0.00939524	0.103199,0.790247	0.000333301	0.00037157
3	rs6995278	144792475	A,A	T,T	0.84493,0.479167	0.019326,0.00549608	0.00546217,0.00855678	3.39477,0.283434	0.000333071	0.00040392
3	rs7015246	145227304	T,NA	C,NA	0.970179,NA	0.00574521,NA	0.0116239,NA	0.206822,NA	0.000332963	0.000383484
3	rs141113184	144384206	A,NA	G,NA	0.980119,NA	0.0190439,NA	0.0141639,NA	0.747691,NA	0.000332408	0.000397121
3	rs6989543	145247204	T,NA	C,NA	0.970179,NA	0.00799307,NA	0.0116239,NA	0.308318,NA	0.000332326	0.000382699
3	rs60050811	145086876	C,C	T,T	0.959245,0.978175	-0.0230882,0.0193474	0.00999958,0.0292559	1.67886,0.293786	0.000331586	0.000410342
3	rs56142513	144801303	A,NA	G,NA	0.972167,NA	0.0224882,NA	0.0120196,NA	1.21219,NA	0.000331393	0.000400361
3	rs2384929	144716155	T,T	C,C	0.49006,0.769841	-0.0132412,-0.0253454	0.00395508,0.0101552	3.08925,1.90076	0.000330884	0.242946
3	rs35858667	144994888	A,NA	G,NA	0.909543,NA	0.002874,NA	0.00689297,NA	0.169592,NA	0.000330849	0.000383702
3	rs11779379	144624643	T,T	C,C	0.849901,0.866071	0.00069796,0.0259117	0.00553562,0.0125513	0.0459194,1.40922	0.000330601	0.000401473
3	rs7461819	145276565	A,NA	G,NA	0.029821,NA	-0.00789529,NA	0.0116239,NA	0.303649,NA	0.000330013	0.00038012
3	rs117398466	145244464	T,NA	C,NA	0.965209,NA	0.00867305,NA	0.0107893,NA	0.375223,NA	0.000329949	0.000377405
3	rs117879931	144554573	T,NA	C,NA	0.984095,NA	0.010265,NA	0.0158037,NA	0.287352,NA	0.000329723	0.000412998
3	rs73366541	145238696	A,NA	G,NA	0.968191,NA	0.00593024,NA	0.0112664,NA	0.222839,NA	0.000329319	0.000378371
3	rs117450898	144963560	T,NA	C,NA	0.99006,NA	0.00976389,NA	0.01993,NA	0.204677,NA	0.000328819	0.000407756
3	rs12543880	145261962	T,NA	A,NA	0.972167,NA	0.00681369,NA	0.0120196,NA	0.243521,NA	0.000327661	0.000377035
3	rs116803273	144466515	A,NA	G,NA	0.954274,NA	-0.014497,NA	0.00946506,NA	0.900963,NA	0.000327302	0.000397836
3	rs7015441	145227428	T,NA	C,NA	0.970179,NA	0.00548502,NA	0.0116239,NA	0.195849,NA	0.000326867	0.000376682
3	rs7460637	145259263	T,NA	C,NA	0.029821,NA	-0.00774955,NA	0.0116239,NA	0.296734,NA	0.000326638	0.000376357
3	rs75138349	145064967	T,T	C,C	0.960239,0.979167	-0.0237307,0.0200943	0.0101186,0.0299292	1.72093,0.299322	0.000326244	0.000408671
3	rs144290510	145077554	A,NA	G,NA	0.980119,NA	0.00671852,NA	0.0141639,NA	0.19705,NA	0.000326216	0.000378807
3	rs117306706	144509342	A,NA	G,NA	0.973161,NA	-0.00296313,NA	0.0122339,NA	0.0922556,NA	0.000326158	0.000370089
3	rs147655455	145232257	G,NA	A,NA	0.980119,NA	0.0217004,NA	0.0141639,NA	0.901355,NA	0.000325856	0.000379082
3	rs116925616	144944226	A,NA	G,NA	0.978131,NA	0.00349835,NA	0.0135185,NA	0.0991943,NA	0.000325364	0.000375766
3	rs7386111	144407164	C,C	T,T	0.136183,0.160714	0.0112866,-0.00889597	0.00576457,0.0116392	1.29896,0.351952	0.000324936	0.000381998
3	rs12114254	145268085	A,NA	G,NA	0.970179,NA	0.00766456,NA	0.0116239,NA	0.292726,NA	0.000324709	0.000374206
3	rs6558327	145280456	C,NA	T,NA	0.029821,NA	-0.00763541,NA	0.0116239,NA	0.291355,NA	0.000324053	0.000373476
3	rs149419633	145284928	T,NA	C,NA	0.973161,NA	0.00684091,NA	0.0122339,NA	0.239547,NA	0.000324018	0.000373695
3	rs143035739	144587790	T,NA	C,NA	0.980119,NA	0.0222838,NA	0.0141639,NA	0.936838,NA	0.000323987	0.000403607
3	rs149875706	144827955	A,NA	G,NA	0.991054,NA	0.0095789,NA	0.0209976,NA	0.188256,NA	0.000323781	0.00039664
3	rs59809057	144554143	A,A	G,G	0.781312,0.877976	-0.00487679,0.019791	0.00478316,0.0130599	0.511548,0.887158	0.000323626	0.000367425
3	rs73366521	145228390	T,NA	C,NA	0.968191,NA	0.0056536,NA	0.0112664,NA	0.210561,NA	0.000322821	0.000371179
3	rs12541214	145261860	T,NA	C,NA	0.970179,NA	0.00755084,NA	0.0116239,NA	0.28739,NA	0.000322171	0.000371378
3	rs12543945	145258578	A,NA	G,NA	0.972167,NA	0.0065537,NA	0.0120196,NA	0.232414,NA	0.00032199	0.000370736
3	rs60044922	145071511	T,T	C,C	0.959245,0.979167	-0.0230598,0.0190085	0.00999958,0.0299292	1.67558,0.279548	0.000321916	0.00039903
3	rs141179846	144544877	A,NA	G,NA	0.992048,NA	-0.0311312,NA	0.0222601,NA	0.790599,NA	0.000321909	0.000374094
3	rs188466004	145062891	T,NA	C,NA	0.975149,NA	0.0217761,NA	0.0127009,NA	1.06334,NA	0.000321725	0.000381162
3	rs55645001	145240926	G,NA	C,NA	0.031809,NA	-0.00559212,NA	0.0112664,NA	0.207858,NA	0.00032142	0.000369629
3	rs62530347	145239618	A,NA	G,NA	0.031809,NA	-0.00558812,NA	0.0112664,NA	0.207682,NA	0.000321329	0.000369529
3	rs35723243	144995939	A,NA	G,NA	0.969185,NA	-0.014058,NA	0.0114407,NA	0.659239,NA	0.000320119	0.000380036
3	rs146290525	144790755	A,NA	G,NA	0.992048,NA	0.0304999,NA	0.0222601,NA	0.767925,NA	0.000319154	0.000372467
3	rs117949516	145264763	A,NA	G,NA	0.972167,NA	0.00637753,NA	0.0120196,NA	0.224973,NA	0.000318286	0.000366624
3	rs62524202	144761245	G,G	C,C	0.90159,0.722222	-0.00412504,0.0012423	0.00663768,0.00954375	0.272216,0.0474824	0.000317491	0.000350866
3	rs7837966	145260067	G,NA	A,NA	0.970179,NA	0.00729335,NA	0.0116239,NA	0.275423,NA	0.000316608	0.000365179
3	rs74345248	145268009	T,NA	C,NA	0.972167,NA	0.00629387,NA	0.0120196,NA	0.221463,NA	0.000316566	0.000364714
3	rs112024604	144972579	C,C	T,T	0.950298,0.946429	0.0115497,0.0261805	0.00909753,0.0189842	0.689842,0.775017	0.000316222	0.000364106
3	rs142753854	144885754	A,NA	G,NA	0.984095,NA	0.0257933,NA	0.0158037,NA	0.988608,NA	0.000315908	0.000366718
3	rs78795499	145053629	C,C	G,G	0.960239,0.979167	-0.0227457,0.0122391	0.0101186,0.0299292	1.6094,0.165842	0.000314877	0.000389579
3	rs74593295	145058352	T,T	G,G	0.961233,0.978175	-0.0234054,0.0171062	0.0102422,0.0292559	1.65168,0.252787	0.000314841	0.000391282
3	rs148250905	144924774	C,NA	G,NA	0.981113,NA	0.0235038,NA	0.0145245,NA	0.976266,NA	0.000314831	0.000368662
3	rs147099474	144908759	T,NA	C,NA	0.973161,NA	-0.0032283,NA	0.0122339,NA	0.101346,NA	0.000314424	0.00036352
3	rs4977189	144956400	A,A	C,C	0.643141,0.662698	-0.00612589,0.00249311	0.00412703,0.0090414	0.861,0.10638	0.000313768	0.000373316
3	rs116559383	145219302	A,NA	G,NA	0.945328,NA	-0.00929336,NA	0.00869693,NA	0.54476,NA	0.000313556	0.000365844
3	rs192946539	144410752	A,NA	G,NA	0.989066,NA	-0.0117779,NA	0.0190121,NA	0.271169,NA	0.000312338	0.000358133
3	rs34692013	144844342	A,NA	G,NA	0.977137,NA	-0.0217407,NA	0.0132281,NA	0.998811,NA	0.000311674	0.000390053
3	rs55949834	144440615	C,NA	T,NA	0.963221,NA	-0.0160756,NA	0.0105045,NA	0.899876,NA	0.000311466	0.000378787
3	rs73379119	145090600	T,T	C,C	0.954274,0.978175	-0.0203671,0.0207119	0.00946506,0.0292559	1.50292,0.319688	0.000311259	0.000385834
3	rs7842771	145234508	C,NA	G,NA	0.031809,NA	-0.00511671,NA	0.0112664,NA	0.187277,NA	0.000311094	0.000358212
3	rs6558399	144942903	C,C	T,T	0.252485,0.613095	-0.0143772,0.0164139	0.00455105,0.00877682	2.80061,1.21138	0.000311067	0.000374012
3	rs6558390	144852565	T,T	G,G	0.804175,0.486111	0.020449,0.00624072	0.0049823,0.00855265	4.39201,0.332002	0.000310901	0.000374295
3	rs12547089	144472523	T,T	C,C	0.114314,0.037698	-0.00861067,0.0132529	0.0062137,0.0224434	0.780359,0.255821	0.000310681	0.000337498
3	rs73715668	144626721	C,C	G,G	0.757455,0.959325	0.00372357,-0.0135313	0.0046128,0.0216401	0.37723,0.274267	0.000310502	0.000339074
3	rs7818082	144689588	A,A	G,G	0.799205,0.628968	0.00413657,0.0233853	0.00493553,0.00884878	0.395814,2.08496	0.000310294	0.000807793
3	rs111813285	144475136	A,NA	G,NA	0.984095,NA	0.0111612,NA	0.0158037,NA	0.318722,NA	0.000310138	0.00037687
3	rs62523569	144624492	G,G	A,A	0.850895,0.867063	0.000787436,0.0255393	0.0055508,0.0125908	0.0519831,1.37141	0.000308856	0.00037504
3	rs4874168	144685272	A,A	G,G	0.829026,0.632937	0.00244558,0.0222222	0.00525159,0.00886855	0.192843,1.91293	0.000308783	0.000551674
3	rs7018433	145240157	T,NA	C,NA	0.031809,NA	-0.00498921,NA	0.0112664,NA	0.181853,NA	0.000308472	0.000355316
3	rs3812444	144693261	A,A	G,G	0.935388,0.875992	0.0199212,0.015306	0.00804241,0.0129696	1.87784,0.623522	0.000308277	0.000923108
3	rs141152208	144703237	T,NA	C,NA	0.992048,NA	0.023397,NA	0.0222601,NA	0.532798,NA	0.000307298	0.000353939
3	rs896961	144687721	T,T	C,C	0.799205,0.62996	0.00480129,0.0233324	0.00493553,0.00885365	0.480629,2.07545	0.000307043	0.000875602
3	rs6981035	145235278	T,NA	G,NA	0.968191,NA	0.00490591,NA	0.0112664,NA	0.178331,NA	0.000306792	0.000353461
3	rs7835924	144902246	T,T	C,C	0.944334,0.64881	0.0182558,-0.000691633	0.00862346,0.00895516	1.46521,0.0275943	0.00030625	0.000392066
3	rs150705459	145091051	T,T	C,C	0.955268,0.978175	-0.020799,0.0212458	0.00956466,0.0292559	1.52779,0.330021	0.000306126	0.000382965
3	rs149608943	144822092	T,NA	C,NA	0.993042,NA	-0.0111901,NA	0.0237851,NA	0.195164,NA	0.000305993	0.000357908
3	rs6685	145162372	T,NA	C,NA	0.913519,NA	-0.00638357,NA	0.00703429,NA	0.438725,NA	0.000305811	0.00036735
3	rs112053939	145090474	A,A	C,C	0.954274,0.978175	-0.0202771,0.020592	0.00946506,0.0292559	1.49257,0.317385	0.000305701	0.000378823
3	rs1532038	144573932	A,NA	G,NA	0.930418,NA	-0.00188701,NA	0.00777053,NA	0.0925199,NA	0.00030569	0.000356442
3	rs185259673	145026281	A,NA	C,NA	0.99006,NA	-0.00620572,NA	0.01993,NA	0.121757,NA	0.000305568	0.000356727
3	rs118031929	145274258	A,NA	G,NA	0.984095,NA	0.0192994,NA	0.0158037,NA	0.653623,NA	0.00030478	0.000351996
3	rs118092529	144552936	A,NA	G,NA	0.982107,NA	0.00834157,NA	0.014915,NA	0.239597,NA	0.000304662	0.000382699
3	rs113047708	145241320	T,NA	C,NA	0.968191,NA	0.00478074,NA	0.0112664,NA	0.173071,NA	0.000304315	0.000350726
3	rs117480737	144616743	A,A	C,C	0.921471,0.998016	-0.00178269,-0.155747	0.00734995,0.0960615	0.092396,0.979029	0.000304221	0.000349549
3	rs139521834	144465220	A,NA	T,NA	0.976143,NA	-0.0107966,NA	0.0129561,NA	0.392907,NA	0.000304127	0.000352547
3	rs140300753	145001960	T,NA	C,NA	0.977137,NA	-0.0119754,NA	0.0132281,NA	0.437343,NA	0.000303778	0.000357426
3	rs10099131	144664808	T,T	C,C	0.249503,0.244048	-0.012702,-0.00648118	0.00456906,0.00995218	2.26473,0.28828	0.000303481	0.000993158
3	rs117524664	144729322	G,G	T,T	0.89662,0.74504	-0.00535879,-0.0057671	0.00649407,0.00980793	0.387992,0.254512	0.000303403	0.000337266
3	rs72701713	144401272	A,NA	G,NA	0.978131,NA	-0.0104177,NA	0.0135185,NA	0.35563,NA	0.000302862	0.000365655
3	rs75361772	145159304	A,NA	G,NA	0.913519,NA	-0.00625091,NA	0.00703429,NA	0.426897,NA	0.000301677	0.000362203
3	rs113670015	145044084	C,NA	G,NA	0.987078,NA	0.0253593,NA	0.0175062,NA	0.831352,NA	0.000301639	0.000363462
3	rs2242089	144689146	T,T	C,C	0.799205,0.628968	0.00462603,0.0232222	0.00493553,0.00884878	0.457662,2.06139	0.000300758	0.00083183
3	rs115949029	145182727	G,NA	A,NA	0.919483,NA	-0.00622663,NA	0.00726648,NA	0.407267,NA	0.000300639	0.000363826
3	rs11784619	145013775	A,NA	G,NA	0.937376,NA	-0.00882951,NA	0.0081604,NA	0.553999,NA	0.000300299	0.0003553
3	rs7002111	144393191	C,C	T,T	0.136183,0.160714	0.0112866,-0.00732947	0.00576457,0.0116392	1.29896,0.276647	0.000300277	0.000352694
3	rs143485250	144941832	T,NA	C,NA	0.99006,NA	0.00882774,NA	0.01993,NA	0.181899,NA	0.000299873	0.000368558
3	rs117427411	144690402	T,NA	C,NA	0.966203,NA	-0.0113855,NA	0.0109412,NA	0.525698,NA	0.00029944	0.000386449
3	rs140832819	145051142	A,NA	G,NA	0.977137,NA	0.0210009,NA	0.0132281,NA	0.949323,NA	0.00029827	0.00035402
3	rs34664633	145238609	A,NA	G,NA	0.939364,NA	-0.0043864,NA	0.00828432,NA	0.224411,NA	0.000297858	0.000351809
3	rs111379476	144465902	A,A	G,G	0.922465,0.998016	0.00255773,-0.171653	0.00739292,0.0960615	0.137055,1.13105	0.000297643	0.000346258
3	rs11995603	145241174	A,NA	G,NA	0.968191,NA	0.00439682,NA	0.0112664,NA	0.157176,NA	0.000297064	0.000342728
3	rs188357051	145149848	A,NA	G,NA	0.977137,NA	0.00773089,NA	0.0132281,NA	0.252642,NA	0.000297029	0.000349917
3	rs7813970	144639952	T,T	C,C	0.785288,0.977182	0.00879862,0.0215239	0.00481501,0.0286274	1.16973,0.344734	0.000296886	0.000339422
3	rs79565517	144972807	C,NA	T,NA	0.980119,NA	-0.00483568,NA	0.0141639,NA	0.135016,NA	0.00029686	0.00034705
3	rs11541805	145154910	A,NA	G,NA	0.959245,NA	-0.00698171,NA	0.00999958,NA	0.314212,NA	0.000296525	0.000347737
3	rs73381360	145183257	A,NA	C,NA	0.916501,NA	-0.00573476,NA	0.00714714,NA	0.374347,NA	0.0002964	0.000358455
3	rs4874169	144689686	G,G	A,A	0.068588,0.149802	-0.0179582,-0.0166885	0.00782248,0.011978	1.66369,0.786373	0.000295945	0.000756961
3	rs147284549	145095577	T,NA	C,NA	0.982107,NA	0.0130489,NA	0.014915,NA	0.418348,NA	0.000295759	0.00034434
3	rs117015165	145232612	A,NA	G,NA	0.970179,NA	0.00321611,NA	0.0116239,NA	0.106779,NA	0.000295262	0.000340431
3	rs113638978	144979403	A,NA	C,NA	0.934394,NA	-0.0100297,NA	0.00798549,NA	0.679608,NA	0.000295036	0.000348161
3	rs72695429	145121656	A,NA	G,NA	0.970179,NA	0.00558072,NA	0.0116239,NA	0.199867,NA	0.000294967	0.000352733
3	rs62524235	144792250	A,NA	G,NA	0.989066,NA	-0.00533125,NA	0.0190121,NA	0.108373,NA	0.000294876	0.00034589
3	rs62524236	144792321	A,NA	G,NA	0.989066,NA	-0.00533125,NA	0.0190121,NA	0.108373,NA	0.000294876	0.00034589
3	rs73718114	144684702	T,T	C,C	0.812127,0.912698	0.0111912,-0.0100612	0.00506169,0.0151436	1.56802,0.295469	0.000294746	0.000445878
3	rs61473404	144734383	A,A	G,G	0.89662,0.746032	-0.00526902,-0.0055536	0.00649407,0.00982053	0.379698,0.242811	0.000294691	0.000327541
3	rs6997070	144393025	G,G	A,A	0.136183,0.161706	0.0112866,-0.00681202	0.00576457,0.0116103	1.29896,0.253842	0.000294583	0.000345764
3	rs13254590	144649690	T,T	C,C	0.227634,0.035714	-0.0100037,-0.0072061	0.0047153,0.0230346	1.47009,0.122396	0.00029453	0.000341856
3	rs117266255	144773949	G,NA	T,NA	0.976143,NA	-0.0207952,NA	0.0129561,NA	0.964634,NA	0.000294438	0.000349059
3	rs7459900	145235880	T,NA	C,NA	0.970179,NA	0.00312968,NA	0.0116239,NA	0.103617,NA	0.000293776	0.000338799
3	rs150016304	144663019	A,NA	G,NA	0.986084,NA	0.0146448,NA	0.0168779,NA	0.413907,NA	0.000292546	0.000340624
3	rs118118629	144740167	T,NA	C,NA	0.94334,NA	-0.00740434,NA	0.00855199,NA	0.41274,NA	0.000292374	0.000372443
3	rs76806097	145057852	T,T	C,C	0.961233,0.978175	-0.0229867,0.016686	0.0102422,0.0292559	1.60534,0.245314	0.000292071	0.000362473
3	rs71520546	144853424	A,NA	G,NA	0.974155,NA	0.0105075,NA	0.0124606,NA	0.398939,NA	0.000292063	0.000335036
3	rs116886343	144576277	A,NA	G,NA	0.987078,NA	-0.00171207,NA	0.0175062,NA	0.0352255,NA	0.0002916	0.00033763
3	rs72701750	144445207	G,NA	C,NA	0.989066,NA	-0.0120495,NA	0.0190121,NA	0.27883,NA	0.000291024	0.000347978
3	rs56288074	144804428	G,NA	C,NA	0.973161,NA	-0.0012469,NA	0.0122339,NA	0.0367703,NA	0.000290579	0.000342072
3	rs572480261	145025060	C,NA	G,NA	0.987078,NA	0.016771,NA	0.0175062,NA	0.471009,NA	0.000290445	0.000336926
3	rs116860357	145228910	G,NA	C,NA	0.970179,NA	0.00291802,NA	0.0116239,NA	0.0959416,NA	0.000290232	0.000334913
3	rs112899020	145182519	C,NA	T,NA	0.916501,NA	-0.00551008,NA	0.00714714,NA	0.35582,NA	0.000290198	0.000350554
3	rs117083418	144696461	T,NA	C,NA	0.958251,NA	-0.00708801,NA	0.00988495,NA	0.324824,NA	0.000289914	0.000331713
3	rs56745132	144759764	C,NA	T,NA	0.963221,NA	0.0127216,NA	0.0105045,NA	0.646142,NA	0.000289412	0.000352547
3	rs11783357	144803616	T,T	C,C	0.197813,0.52877	-0.0184502,-0.0047243	0.00496334,0.00856354	3.69602,0.235697	0.0002893	0.000341563
3	rs35351724	145153195	A,NA	G,NA	0.913519,NA	-0.00581143,NA	0.00703429,NA	0.38858,NA	0.000289091	0.000346518
3	rs35261863	144993931	G,NA	C,NA	0.984095,NA	-0.0117568,NA	0.0158037,NA	0.340159,NA	0.000289029	0.000357559
3	rs28548729	144766758	A,A	G,G	0.764414,0.66369	0.00313327,-0.0115664	0.00465908,0.00904796	0.299936,0.696529	0.000288114	0.000320438
3	rs117700085	144629589	A,NA	C,NA	0.980119,NA	0.0199586,NA	0.0141639,NA	0.799144,NA	0.00028767	0.000354606
3	rs148166579	144760145	T,NA	C,NA	0.980119,NA	-0.0185768,NA	0.0141639,NA	0.722,NA	0.000286324	0.000349317
3	rs6983156	145183551	C,NA	T,NA	0.916501,NA	-0.00534002,NA	0.00714714,NA	0.342017,NA	0.000285773	0.00034491
3	rs117042890	144784464	A,NA	G,NA	0.976143,NA	0.000466,NA	0.0129561,NA	0.0126429,NA	0.0002857	0.000335302
3	rs12543080	145170440	C,NA	A,NA	0.086481,NA	0.0051912,NA	0.00703429,NA	0.336748,NA	0.000285682	0.000345028
3	rs149587589	145173169	G,NA	A,NA	0.975149,NA	0.00973635,NA	0.0127009,NA	0.353278,NA	0.000285638	0.000334076
3	rs140691865	145263447	A,NA	G,NA	0.979125,NA	0.019679,NA	0.0138296,NA	0.810378,NA	0.000285559	0.000334892
3	rs7387320	145252864	G,NA	A,NA	0.031809,NA	-0.00465941,NA	0.0112664,NA	0.168008,NA	0.000285343	0.00032999
3	rs144093946	144824027	C,NA	T,NA	0.988072,NA	0.030626,NA	0.0182119,NA	1.03322,NA	0.000284871	0.000346064
3	rs144558056	144460336	A,NA	C,NA	0.967197,NA	0.00578129,NA	0.0111,NA	0.220057,NA	0.000284863	0.000327991
3	rs62522526	144952253	T,T	C,C	0.956262,0.662698	0.00816682,0.0174051	0.00966771,0.0090414	0.399845,1.26581	0.000284813	0.000351768
3	rs117714976	144619299	C,NA	T,NA	0.987078,NA	0.00116109,NA	0.0175062,NA	0.0235953,NA	0.000283854	0.000326553
3	rs2450763	144448393	A,NA	G,NA	0.94831,NA	-0.00351575,NA	0.00893021,NA	0.15876,NA	0.000283117	0.000340013
3	rs6558318	145245631	C,NA	T,NA	0.032803,NA	-0.00445655,NA	0.0111001,NA	0.162374,NA	0.000283049	0.000327334
3	rs112194547	145234024	A,NA	G,NA	0.981113,NA	0.0068959,NA	0.0145245,NA	0.197263,NA	0.000283047	0.000327948
3	rs115084758	145244544	T,NA	C,NA	0.967197,NA	0.0044499,NA	0.0111,NA	0.162096,NA	0.000282944	0.000327219
3	rs12542047	144568375	A,A	G,G	0.766402,0.926587	-0.0076807,-0.0174218	0.00467279,0.0163898	0.998972,0.540911	0.000282881	0.000329971
3	rs139794588	144450708	G,NA	C,NA	0.967197,NA	0.0056552,NA	0.0111,NA	0.214373,NA	0.000282852	0.000325828
3	rs78202287	144960303	T,NA	C,NA	0.973161,NA	-0.00128361,NA	0.0122339,NA	0.0378971,NA	0.00028193	0.000331117
3	rs7828894	144828215	G,G	T,T	0.172962,0.512897	-0.0203341,-0.00500181	0.00522759,0.0085522	3.99851,0.252865	0.000281663	0.000329146
3	rs113383821	144543009	C,NA	T,NA	0.988072,NA	-0.000671017,NA	0.0182119,NA	0.0129559,NA	0.000280137	0.000323266
3	rs6984764	145149860	G,NA	A,NA	0.087475,NA	0.005028,NA	0.00699802,NA	0.325639,NA	0.000279677	0.000335162
3	rs143843152	145176220	A,NA	G,NA	0.918489,NA	-0.00575529,NA	0.00722595,NA	0.37084,NA	0.000279653	0.000337635
3	rs116353027	145146430	T,NA	C,NA	0.913519,NA	-0.00541892,NA	0.00703429,NA	0.355475,NA	0.000279189	0.00033416
3	rs62522527	144952259	C,C	A,A	0.956262,0.643849	0.0084257,0.0171429	0.00966771,0.00892676	0.416274,1.26115	0.000279036	0.000345345
3	rs111206431	144474288	T,NA	C,NA	0.985089,NA	0.0101921,NA	0.0163138,NA	0.27398,NA	0.000278935	0.000336877
3	rs118030566	144403041	T,NA	C,NA	0.989066,NA	-0.00620231,NA	0.0190121,NA	0.128281,NA	0.000278683	0.000327057
3	rs56280747	145173959	T,NA	C,NA	0.918489,NA	-0.00571259,NA	0.00722595,NA	0.367343,NA	0.000278668	0.00033637
3	rs56410669	145173876	C,NA	A,NA	0.918489,NA	-0.00571259,NA	0.00722595,NA	0.367343,NA	0.000278668	0.00033637
3	rs115871014	145142872	T,NA	C,NA	0.913519,NA	-0.00538547,NA	0.00703429,NA	0.352703,NA	0.0002784	0.000333174
3	rs139962028	145156437	A,NA	G,NA	0.976143,NA	0.00684971,NA	0.0129561,NA	0.224008,NA	0.000278346	0.000327011
3	rs60030312	144779255	T,NA	C,NA	0.988072,NA	-0.00748934,NA	0.0182119,NA	0.166916,NA	0.000278336	0.000326508
3	rs6981894	144474810	T,NA	C,NA	0.985089,NA	0.0101322,NA	0.0163138,NA	0.272016,NA	0.000278327	0.000336095
3	rs6420190	144802735	C,C	A,A	0.826044,0.479167	0.0191068,0.00202918	0.00521577,0.00855678	3.60379,0.090152	0.000277913	0.000324661
3	rs78731895	145035210	G,NA	A,NA	0.982107,NA	0.00813631,NA	0.014915,NA	0.232546,NA	0.000277621	0.000324023
3	rs11546144	145161823	A,NA	G,NA	0.089463,NA	0.00503339,NA	0.00692738,NA	0.330242,NA	0.0002772	0.000331679
3	rs10091401	145162598	C,NA	G,NA	0.088469,NA	0.00523388,NA	0.00696239,NA	0.34466,NA	0.000277033	0.000332363
3	rs7461417	144957951	C,C	T,T	0.633201,0.66369	-0.00541309,0.00331753	0.00410256,0.00904796	0.72811,0.14638	0.000276958	0.000327371
3	rs10113441	145118935	A,NA	G,NA	0.977137,NA	-0.00741372,NA	0.0132281,NA	0.240203,NA	0.000276393	0.000319579
3	rs11778587	144499131	T,NA	C,NA	0.955268,NA	-0.0134064,NA	0.00956466,NA	0.793129,NA	0.000276096	0.000337971
3	rs62524238	144793387	T,NA	C,NA	0.99006,NA	-0.00162844,NA	0.01993,NA	0.0292446,NA	0.000275966	0.000323213
3	rs116881714	144986707	A,NA	G,NA	0.985089,NA	0.00250828,NA	0.0163138,NA	0.0566019,NA	0.000275882	0.000322014
3	rs74391674	144972873	T,NA	C,NA	0.936382,NA	0.0117057,NA	0.00810069,NA	0.82842,NA	0.000275419	0.000328083
3	rs115907748	144878088	A,NA	G,NA	0.945328,NA	0.00679587,NA	0.00869693,NA	0.36195,NA	0.000275047	0.000322552
3	rs139476104	145019616	T,NA	C,NA	0.980119,NA	0.0112114,NA	0.0141639,NA	0.367923,NA	0.000274887	0.000321559
3	rs111163534	144474328	T,T	C,C	0.919483,0.962302	0.0123743,-0.00154346	0.00726648,0.0224433	1.05265,0.0244895	0.000274735	0.00030167
3	rs73379180	145130813	T,NA	A,NA	0.912525,NA	-0.00500014,NA	0.00699802,NA	0.323386,NA	0.000274656	0.000327708
3	rs147383395	144699420	A,NA	G,NA	0.971173,NA	-0.00674656,NA	0.0118166,NA	0.245621,NA	0.000274135	0.000315106
3	rs13263342	145161896	C,NA	T,NA	0.088469,NA	0.00510258,NA	0.00696239,NA	0.333826,NA	0.000274043	0.00032859
3	rs6420191	144802736	C,C	G,G	0.826044,0.481151	0.0190635,0.00202886	0.00521577,0.00855543	3.58973,0.090152	0.000273894	0.000319994
3	rs146022756	144566036	T,NA	C,NA	0.992048,NA	0.00994215,NA	0.0222601,NA	0.183667,NA	0.000273781	0.000329251
3	rs11541475	145150101	G,NA	T,NA	0.088469,NA	0.00509044,NA	0.00696239,NA	0.33283,NA	0.000273773	0.000328249
3	rs11990558	145132633	C,NA	T,NA	0.912525,NA	-0.00495717,NA	0.00699802,NA	0.319921,NA	0.000273701	0.000326524
3	rs6420182	145216008	A,NA	G,NA	0.087475,NA	0.00589365,NA	0.00699802,NA	0.398285,NA	0.000273394	0.00032842
3	rs4977195	145163647	C,NA	T,NA	0.088469,NA	0.00505883,NA	0.00696239,NA	0.330242,NA	0.000273074	0.000327367
3	rs13250446	145164847	G,NA	A,NA	0.088469,NA	0.00505883,NA	0.00696239,NA	0.330242,NA	0.000273074	0.000327367
3	rs6558401	144964455	C,C	T,T	0.738569,0.738095	-0.00132757,-0.00116174	0.00449951,0.00972244	0.114663,0.0434059	0.000272693	0.00031359
3	rs138263219	145002277	T,NA	G,NA	0.99006,NA	-0.02527,NA	0.01993,NA	0.688625,NA	0.000272591	0.000331238
3	rs7461665	145218266	C,NA	G,NA	0.087475,NA	0.00585495,NA	0.00699802,NA	0.394927,NA	0.000272549	0.000327346
3	rs4977196	145163414	G,NA	C,NA	0.088469,NA	0.00501508,NA	0.00696239,NA	0.326671,NA	0.00027212	0.000326162
3	rs111328532	145136219	T,NA	C,NA	0.912525,NA	-0.00486692,NA	0.00699802,NA	0.312685,NA	0.000271739	0.000324089
3	rs139244008	145244610	T,NA	C,NA	0.969185,NA	0.00261912,NA	0.0114407,NA	0.0867565,NA	0.000271367	0.000314333
3	rs35893868	145097675	T,NA	C,NA	0.992048,NA	0.0098462,NA	0.0222601,NA	0.181606,NA	0.000271089	0.000325976
3	rs13256214	145149823	T,NA	G,NA	0.088469,NA	0.00496279,NA	0.00696239,NA	0.32242,NA	0.000270997	0.000324743
3	rs11136254	145158503	T,NA	G,NA	0.088469,NA	0.00496279,NA	0.00696239,NA	0.32242,NA	0.000270997	0.000324743
3	rs147297593	145244327	C,NA	G,NA	0.969185,NA	0.0025752,NA	0.0114407,NA	0.0851761,NA	0.000270797	0.000313713
3	rs11989162	145224273	A,NA	G,NA	0.966203,NA	0.00307543,NA	0.0109412,NA	0.108661,NA	0.000270562	0.000314133
3	rs12549149	145158446	T,NA	C,NA	0.088469,NA	0.00491877,NA	0.00696239,NA	0.318857,NA	0.000270067	0.000323568
3	rs11780582	144559165	G,G	A,A	0.756461,0.927579	-0.00894303,-0.00694612	0.0046064,0.0164929	1.28228,0.171573	0.000269992	0.000310713
3	rs72693324	144775131	A,NA	G,NA	0.941352,NA	-0.0109426,NA	0.00841466,NA	0.713413,NA	0.000269916	0.00031957
3	rs117289224	144675672	T,NA	C,NA	0.972167,NA	-0.00614987,NA	0.0120196,NA	0.215459,NA	0.000269241	0.000310216
3	rs6558295	145139522	G,NA	C,NA	0.910537,NA	-0.00463377,NA	0.00692737,NA	0.297954,NA	0.00026862	0.000320986
3	rs201641573	144942413	C,NA	T,NA	0.978131,NA	-0.0103475,NA	0.0135185,NA	0.352602,NA	0.000267975	0.000309371
3	rs73381355	145181017	T,NA	G,NA	0.919483,NA	-0.00485692,NA	0.00726648,NA	0.297674,NA	0.000267676	0.000321748
3	rs901770	144477853	C,C	T,T	0.083499,0.037698	-0.0123464,-0.00227969	0.00714714,0.0224434	1.07529,0.0366401	0.000267383	0.000294542
3	rs11784574	145152460	G,NA	C,NA	0.088469,NA	0.00478676,NA	0.00696239,NA	0.30825,NA	0.00026736	0.000320144
3	rs6558298	145156013	C,NA	T,NA	0.088469,NA	0.00478676,NA	0.00696239,NA	0.30825,NA	0.00026736	0.000320144
3	rs146164834	145040080	A,NA	G,NA	0.983101,NA	0.0147474,NA	0.0153396,NA	0.473203,NA	0.000266758	0.000311718
3	rs76181897	145067848	A,A	G,G	0.960239,0.979167	-0.022372,0.0206323	0.0101186,0.0299292	1.56805,0.30928	0.000266556	0.000332055
3	rs12550729	145155408	T,NA	C,NA	0.088469,NA	0.00474277,NA	0.00696239,NA	0.304741,NA	0.000266484	0.000319036
3	rs4977165	145139727	T,NA	C,NA	0.911531,NA	-0.00443757,NA	0.00696238,NA	0.280762,NA	0.000266374	0.000318937
3	rs112407563	144474030	A,A	C,C	0.919483,0.962302	0.0122347,-0.001679	0.00726648,0.0224433	1.0351,0.0267034	0.000266252	0.000292531
3	rs117101163	144694228	A,NA	G,NA	0.971173,NA	-0.00610303,NA	0.0118166,NA	0.217872,NA	0.000266185	0.000307193
3	rs11776144	144785729	T,T	C,C	0.777336,0.704365	0.00229152,-0.0132076	0.00475237,0.00936756	0.200884,0.799808	0.000266175	0.000298425
3	rs76234559	145132389	G,NA	A,NA	0.913519,NA	-0.00480572,NA	0.00703429,NA	0.305843,NA	0.000266002	0.000317656
3	rs62522552	145001267	A,NA	G,NA	0.785288,NA	-0.00046846,NA	0.00481501,NA	0.0350361,NA	0.000265792	0.000315332
3	rs7844757	145175013	T,NA	C,NA	0.918489,NA	-0.00509354,NA	0.00722595,NA	0.317968,NA	0.00026578	0.000319777
3	rs60965353	145176617	C,NA	T,NA	0.918489,NA	-0.00509354,NA	0.00722595,NA	0.317968,NA	0.00026578	0.000319777
3	rs61212668	144771068	A,NA	G,NA	0.988072,NA	-0.00587201,NA	0.0182119,NA	0.126605,NA	0.000265085	0.000311091
3	rs79806955	145179139	G,NA	T,NA	0.918489,NA	-0.00505051,NA	0.00722595,NA	0.314627,NA	0.000264977	0.000318739
3	rs73381354	145181006	G,NA	A,NA	0.919483,NA	-0.00468683,NA	0.00726648,NA	0.28489,NA	0.00026448	0.000317645
3	rs10104795	145187136	A,NA	G,NA	0.084493,NA	0.00445541,NA	0.00710883,NA	0.275046,NA	0.000264459	0.000316912
3	rs56138570	145142206	A,NA	G,NA	0.910537,NA	-0.00441526,NA	0.00692737,NA	0.280762,NA	0.000264287	0.000315549
3	rs117707255	145122039	G,NA	T,NA	0.983101,NA	-0.0028441,NA	0.0153396,NA	0.0690976,NA	0.000264282	0.000314497
3	rs112468018	144560956	T,NA	A,NA	0.973161,NA	-0.0056423,NA	0.0122339,NA	0.190674,NA	0.00026423	0.000305876
3	rs7837375	145178875	A,NA	G,NA	0.918489,NA	-0.00500748,NA	0.00722595,NA	0.311297,NA	0.000264185	0.000317716
3	rs6985623	145171859	C,NA	T,NA	0.918489,NA	-0.00500748,NA	0.00722595,NA	0.311297,NA	0.000264185	0.000317716
3	rs3135103	145006992	T,NA	C,NA	0.974155,NA	-0.00598551,NA	0.0124606,NA	0.199988,NA	0.000264062	0.000306041
3	rs7845767	144479287	T,NA	C,NA	0.984095,NA	0.00853115,NA	0.0158037,NA	0.229647,NA	0.000263954	0.000317447
3	rs7835816	144854709	C,C	T,T	0.197813,0.512897	-0.0199465,-0.0063822	0.00496334,0.0085522	4.23282,0.341504	0.000263863	0.000318038
3	rs142135070	144513010	G,NA	A,NA	0.982107,NA	-0.00583319,NA	0.014915,NA	0.157561,NA	0.000263481	0.00030473
3	rs55744427	144773094	T,NA	C,NA	0.987078,NA	-0.00399284,NA	0.0175062,NA	0.0864074,NA	0.000263413	0.000309022
3	rs73381345	145178033	C,NA	T,NA	0.918489,NA	-0.00496445,NA	0.00722595,NA	0.307979,NA	0.000263405	0.000316708
3	rs56794669	144799480	G,NA	C,NA	0.981113,NA	0.0111391,NA	0.0145245,NA	0.35347,NA	0.000263118	0.00030834
3	rs147641853	144663710	A,NA	G,NA	0.986084,NA	-0.0227565,NA	0.0168779,NA	0.750651,NA	0.000263039	0.000327439
3	rs143645016	144716244	T,NA	C,NA	0.984095,NA	-0.00377065,NA	0.0158037,NA	0.0907534,NA	0.000262974	0.000304385
3	rs72695427	145111979	A,NA	G,NA	0.914513,NA	-0.00288547,NA	0.00707122,NA	0.165432,NA	0.000262932	0.000311652
3	rs35973351	145151144	C,NA	G,NA	0.993042,NA	-0.0241327,NA	0.0237851,NA	0.50823,NA	0.000262902	0.000305195
3	rs118080004	144486252	T,NA	C,NA	0.984095,NA	0.0106836,NA	0.0158037,NA	0.301875,NA	0.000262831	0.000328912
3	rs1127096	145140472	G,NA	A,NA	0.910537,NA	-0.00432954,NA	0.00692737,NA	0.274106,NA	0.000262676	0.000313524
3	rs10095885	144661395	C,C	T,T	0.272366,0.247024	-0.0112174,-0.00374341	0.00444126,0.00991158	1.93758,0.1514	0.00026257	0.000624734
3	rs58813541	145171489	C,NA	A,NA	0.918489,NA	-0.00491711,NA	0.00722595,NA	0.304342,NA	0.00026256	0.000315614
3	rs11986602	145128896	A,NA	T,NA	0.892644,NA	-0.00413302,NA	0.00638686,NA	0.28604,NA	0.000262475	0.000313355
3	rs7821112	145147169	A,NA	G,NA	0.088469,NA	0.00452726,NA	0.00696239,NA	0.287743,NA	0.000262383	0.000313839
3	rs6558300	145168086	C,NA	G,NA	0.095427,NA	0.00428623,NA	0.00672949,NA	0.280529,NA	0.000262288	0.000313282
3	rs13248671	145279531	A,A	T,T	0.471173,0.264881	-0.000674645,-0.016064	0.00396089,0.00968721	0.0631079,1.01205	0.000262011	0.000306554
3	rs146355217	144768872	T,NA	C,NA	0.988072,NA	0.00380756,NA	0.0182119,NA	0.0786292,NA	0.000261561	0.000308875
3	rs181605667	144727402	G,NA	A,NA	0.986084,NA	0.0111878,NA	0.0168779,NA	0.294638,NA	0.000261441	0.000304558
3	rs141981344	144734329	C,NA	T,NA	0.985089,NA	-0.0197355,NA	0.0163138,NA	0.645167,NA	0.000261269	0.000319202
3	rs55747119	144561598	A,NA	G,NA	0.954274,NA	0.0036152,NA	0.00946506,NA	0.153356,NA	0.000261239	0.000302217
3	rs1809615	144474002	A,A	G,G	0.899602,0.757937	-0.00861556,-0.0018284	0.00657888,0.00997981	0.720474,0.0682203	0.0002611	0.000297788
3	rs7821781	145179003	T,NA	A,NA	0.918489,NA	-0.00483102,NA	0.00722595,NA	0.297765,NA	0.000261058	0.00031367
3	rs56219673	145173957	A,NA	G,NA	0.918489,NA	-0.00483102,NA	0.00722595,NA	0.297765,NA	0.000261058	0.00031367
3	rs147130851	144880015	A,NA	G,NA	0.983101,NA	0.0189306,NA	0.0153396,NA	0.663205,NA	0.000261051	0.000302702
3	rs11136255	145159099	A,NA	G,NA	0.096421,NA	0.00408131,NA	0.00669839,NA	0.265738,NA	0.000261025	0.000311732
3	rs13262591	144480208	A,A	G,G	0.652087,0.830357	-0.00472172,-0.0132584	0.00415099,0.0113894	0.592894,0.611925	0.000260908	0.000307428
3	rs116843920	144504340	G,NA	C,NA	0.983101,NA	0.00929505,NA	0.0153396,NA	0.263964,NA	0.000260832	0.000325452
3	rs881699	144478004	G,G	A,A	0.900596,0.758929	-0.00854789,-0.00275649	0.00660805,0.00999379	0.708146,0.106412	0.00026012	0.000296046
3	rs117985317	144802849	A,A	G,G	0.978131,0.973214	0.0301182,-0.0291109	0.0135185,0.0264757	1.58694,0.566174	0.000259507	0.000309744
3	rs4874108	144475376	T,T	C,C	0.900596,0.758929	-0.00874968,-0.00169871	0.00660805,0.00999379	0.731722,0.0629695	0.000259472	0.000296196
3	rs6558296	145143802	A,NA	G,NA	0.911531,NA	-0.00435142,NA	0.00696238,NA	0.274106,NA	0.000259263	0.000309876
3	rs7822232	145145687	C,NA	A,NA	0.911531,NA	-0.00435142,NA	0.00696238,NA	0.274106,NA	0.000259263	0.000309876
3	rs34067383	144882744	T,NA	C,NA	0.923459,NA	0.0186149,NA	0.00743677,NA	1.90969,NA	0.000259211	0.000303465
3	rs117906407	144868436	T,NA	C,NA	0.982107,NA	-0.0208324,NA	0.014915,NA	0.78917,NA	0.000259046	0.000306033
3	rs185212438	145092435	T,NA	C,NA	0.921471,NA	0.000948344,NA	0.00734995,NA	0.0470449,NA	0.000258938	0.000301748
3	rs56207585	144779443	G,NA	A,NA	0.987078,NA	-0.00336195,NA	0.0175062,NA	0.0717538,NA	0.000258931	0.000303823
3	rs11782138	144965498	A,NA	G,NA	0.965209,NA	-0.00383889,NA	0.0107893,NA	0.141471,NA	0.0002586	0.000300809
3	rs117735302	144655583	A,NA	G,NA	0.972167,NA	-0.00516701,NA	0.0120196,NA	0.175691,NA	0.000258553	0.00029972
3	rs7462703	145152452	G,NA	A,NA	0.088469,NA	0.00430747,NA	0.00696239,NA	0.270731,NA	0.000258514	0.000308923
3	rs6990354	145282578	T,T	C,C	0.461233,0.264881	-0.000630551,-0.0160169	0.00396624,0.00968721	0.0586452,1.00767	0.000258421	0.000301249
3	rs114634117	145179254	A,NA	G,NA	0.918489,NA	-0.00465879,NA	0.00722595,NA	0.284747,NA	0.000258186	0.000309944
3	rs61544471	144660545	G,G	A,A	0.930418,0.858135	0.0161806,0.0160138	0.00777053,0.0122515	1.42812,0.718556	0.000258184	0.000574114
3	rs4552913	144647005	A,A	G,G	0.228628,0.035714	-0.0097689,-0.0088116	0.00470807,0.0230346	1.42029,0.153624	0.000258142	0.000298928
3	rs113881883	144446741	T,NA	A,NA	0.986084,NA	0.00815713,NA	0.0168779,NA	0.201432,NA	0.000258057	0.000311397
```
