## Supplementary material for "Characterization of shared and ancestry-specific signals driving complex traits using multi-ancestry fine-mapping": susiex_nc3.cs80.snp

```
BP	SNP	PIP(CS1)	LogBF(CS1,Pop1)	LogBF(CS1,Pop2)	PIP(CS2)	LogBF(CS2,Pop1)	LogBF(CS2,Pop2)	PIP(CS3)	LogBF(CS3,Pop1)	LogBF(CS3,Pop2)
144370838	rs6558343	4.31099e-09	-1.20553	-1.18052	1.56175e-05	-1.56039	-1.20023	0.00010322	-1.42622	-1.18158
144371027	rs3829013	4.09401e-09	-1.22118	-1.21653	2.03553e-05	-1.3259	-1.16977	0.000158636	-0.977289	-1.20076
144371139	rs3829014	2.97022e-09	-1.47348	-1.28511	1.28911e-05	-1.67647	-1.27599	7.78564e-05	-1.60474	-1.28506
144371291	rs13264958	3.44922e-09	-1.68941	-0.919671	1.64022e-05	-1.70445	-1.00714	9.55753e-05	-1.76622	-0.918533
144371367	rs66944623	2.91145e-09	-1.5397	-1.23888	1.62707e-05	-1.44793	-1.27171	7.51108e-05	-1.69041	-1.23529
144371671	rs7386691	2.56724e-09	-1.62862	-1.27578	1.16923e-05	-1.78117	-1.26891	6.86685e-05	-1.73984	-1.27554
144371727	rs28529670	2.6205e-09	-1.60808	-1.27578	1.18502e-05	-1.76775	-1.26891	7.0126e-05	-1.71883	-1.27554
144371988	rs57823135	2.74197e-09	-1.61604	-1.2225	1.4639e-05	-1.55551	-1.26981	7.23449e-05	-1.74477	-1.21845
144372201	rs78948047	2.25153e-08	-1.38046e-10	-0.733031	0.000101962	-1.38046e-10	-0.884409	0.000677902	-1.38046e-10	-0.725662
144372319	rs6558344	2.45654e-09	-1.72866	-1.21981	1.28499e-05	-1.68721	-1.26846	6.93119e-05	-1.79037	-1.21568
144372531	rs13282135	2.6165e-09	-1.61199	-1.2734	1.17746e-05	-1.77591	-1.26715	6.95362e-05	-1.73003	-1.27279
144372652	rs2272633	7.16133e-09	-0.658397	-1.22013	3.26094e-05	-0.841126	-1.18328	0.000181649	-0.83766	-1.20493
144373244	rs7460159	2.61452e-09	-1.61199	-1.27415	1.17635e-05	-1.77591	-1.26809	6.94821e-05	-1.73003	-1.27357
144373492	rs4493919	2.64821e-09	-1.59775	-1.27559	1.18001e-05	-1.771	-1.26989	6.99819e-05	-1.72138	-1.27505
144373537	rs4545118	2.60709e-09	-1.61199	-1.277	1.17213e-05	-1.77591	-1.27168	6.92792e-05	-1.73003	-1.27649
144373642	rs77248558	7.81157e-09	-1.79162	-2.2059e-10	5.19181e-05	-1.55934	-2.2059e-10	0.000376232	-1.31446	-2.2059e-10
144373718	rs6558345	2.65769e-09	-1.59388	-1.27589	1.1802e-05	-1.77166	-1.26907	7.00067e-05	-1.72058	-1.27549
144373762	rs13251204	2.62522e-09	-1.77296	-1.1091	1.67905e-05	-1.52649	-1.1617	0.000145928	-1.18789	-1.07366
144374005	rs60180356	2.66795e-09	-1.63812	-1.2278	1.43217e-05	-1.57486	-1.27237	7.11861e-05	-1.75545	-1.22392
144374272	rs111403811	2.4446e-09	-1.71637	-1.23698	1.30102e-05	-1.66814	-1.27513	6.83754e-05	-1.78628	-1.23337
144375503	rs4330705	2.62885e-09	-1.60047	-1.28021	1.16894e-05	-1.77492	-1.2754	6.93495e-05	-1.72571	-1.27979
144375815	rs11774206	2.94374e-09	-1.48275	-1.2848	1.33659e-05	-1.63752	-1.27878	6.77112e-05	-1.74469	-1.28472
144375884	rs11136281	2.60942e-09	-1.60827	-1.27983	1.1671e-05	-1.7765	-1.2754	6.91288e-05	-1.72928	-1.27942
144376014	rs4503113	2.34588e-09	-1.74557	-1.249	1.24649e-05	-1.70498	-1.28111	6.69825e-05	-1.79433	-1.2459
144376065	rs4332150	7.10905e-09	-0.667835	-1.21802	3.36929e-05	-0.811078	-1.18064	0.000187956	-0.805872	-1.20259
144376167	rs11136282	2.78019e-09	-1.53997	-1.28474	1.18306e-05	-1.75367	-1.28464	7.1198e-05	-1.6949	-1.2843
144376492	rs6651419	2.65879e-09	-1.58649	-1.28287	1.17077e-05	-1.76904	-1.27972	6.98281e-05	-1.71603	-1.28259
144376596	rs3889655	2.53959e-09	-1.66491	-1.25032	1.37664e-05	-1.60522	-1.28155	6.86852e-05	-1.76785	-1.24728
144376881	rs6651422	2.64588e-09	-1.59388	-1.28034	1.17195e-05	-1.77166	-1.27609	6.96955e-05	-1.72058	-1.27995
144376938	rs10101286	2.64588e-09	-1.59388	-1.28034	1.17195e-05	-1.77166	-1.27609	6.96955e-05	-1.72058	-1.27995
144377141	rs755097	2.3858e-09	-1.74829	-1.2294	1.22296e-05	-1.78872	-1.21642	7.48109e-05	-1.70227	-1.22743
144377334	rs7388474	2.58379e-09	-1.62212	-1.27585	1.16968e-05	-1.78081	-1.26888	6.88478e-05	-1.73744	-1.27533
144377344	rs7387952	2.58631e-09	-1.61526	-1.28173	1.16085e-05	-1.77872	-1.27855	6.8707e-05	-1.73342	-1.28139
144378184	rs2235115	3.28412e-09	-1.37569	-1.28244	1.29543e-05	-1.66782	-1.27975	8.32864e-05	-1.54004	-1.28234
144378868	rs7386259	6.98684e-09	-0.745412	-1.15778	3.21127e-05	-0.920704	-1.11905	0.000179403	-0.917386	-1.13764
144379252	rs3750217	2.75407e-09	-1.56881	-1.26533	1.18267e-05	-1.78033	-1.25832	7.03636e-05	-1.72578	-1.2652
144379505	rs113892672	2.77463e-09	-1.71266	-1.11405	1.96315e-05	-1.36602	-1.16585	0.000182967	-0.956267	-1.07909
144379689	rs7387702	2.62183e-09	-1.62422	-1.25913	1.1834e-05	-1.7862	-1.25183	6.9519e-05	-1.74424	-1.25883
144379934	rs7386378	2.62763e-09	-1.62201	-1.25913	1.18465e-05	-1.78515	-1.25183	6.96262e-05	-1.7427	-1.25883
144380311	rs71518788	8.96855e-09	-1.6535	-2.2059e-10	4.22699e-05	-1.76493	-2.2059e-10	0.000232615	-1.79528	-2.2059e-10
144381425	rs4389955	2.21894e-09	-1.79589	-1.25431	1.21893e-05	-1.76205	-1.24639	6.7594e-05	-1.77717	-1.25397
144381511	rs7015233	2.54306e-09	-1.66198	-1.25188	1.43005e-05	-1.56829	-1.28042	6.93199e-05	-1.75596	-1.24997
144381744	rs6558346	8.87663e-09	-0.528747	-1.13506	4.0311e-05	-0.722049	-1.09033	0.000224306	-0.718374	-1.11328
144381817	rs142845013	1.41257e-08	-1.38046e-10	-1.19923	8.07534e-05	-1.38046e-10	-1.1176	0.000427163	-1.38046e-10	-1.1875
144382095	rs7386086	2.22185e-09	-1.79585	-1.25304	1.21491e-05	-1.76678	-1.24497	6.74528e-05	-1.78054	-1.2527
144382569	rs7387720	2.22388e-09	-1.79623	-1.25174	1.20738e-05	-1.77444	-1.24353	6.71741e-05	-1.78598	-1.25139
144382640	rs7839193	8.07094e-09	-0.617307	-1.14165	3.83718e-05	-0.763829	-1.09785	0.000213968	-0.7585	-1.12034
144382892	rs117964889	1.35743e-08	-1.38046e-10	-1.23905	6.98104e-05	-1.38046e-10	-1.26322	0.000405188	-1.38046e-10	-1.24031
144383008	rs10105037	2.23138e-09	-1.79432	-1.25029	1.22944e-05	-1.75796	-1.2419	6.80871e-05	-1.77395	-1.24993
144383055	rs116903651	1.38792e-08	-1.38046e-10	-1.21684	7.57455e-05	-1.38046e-10	-1.18163	0.000417849	-1.38046e-10	-1.20955
144383071	rs117362000	3.40827e-08	-1.38046e-10	-0.318434	0.000135157	-1.38046e-10	-0.602566	0.00102308	-1.38046e-10	-0.314094
144383825	rs13263083	6.07784e-09	-0.932474	-1.1101	3.22547e-05	-0.872794	-1.16255	0.000465099	-0.0276514	-1.07476
144383877	rs28617552	2.23042e-09	-1.7961	-1.24894	1.20837e-05	-1.77675	-1.2404	6.72588e-05	-1.78754	-1.24858
144384201	rs28497635	2.24439e-09	-1.79263	-1.24616	1.1987e-05	-1.78786	-1.23733	6.69989e-05	-1.7942	-1.24579
144384206	rs141113184	1.69463e-08	-1.01718	-2.2059e-10	6.47174e-05	-1.33897	-2.2059e-10	0.000332408	-1.4383	-2.2059e-10
144384291	rs34815225	5.89121e-09	-0.950847	-1.12292	3.13113e-05	-0.891794	-1.17323	0.000446681	-0.0539831	-1.08884
144384344	rs111398158	2.09031e-08	-0.807329	-2.2059e-10	0.000230602	-0.0683136	-2.2059e-10	0.000848411	-0.5013	-2.2059e-10
144384417	rs28751962	2.28075e-09	-1.77656	-1.24616	1.18884e-05	-1.79612	-1.23733	6.69435e-05	-1.79503	-1.24579
144384454	rs28695627	2.26559e-09	-1.78338	-1.24601	1.19079e-05	-1.79441	-1.23739	6.68806e-05	-1.79612	-1.24563
144384567	rs28406421	2.24196e-09	-1.79514	-1.24474	1.20869e-05	-1.78113	-1.23575	6.72775e-05	-1.79148	-1.24436
144384671	rs7386943	2.23563e-09	-1.79514	-1.24756	1.20492e-05	-1.78113	-1.23888	6.70868e-05	-1.79148	-1.2472
144384688	rs7844641	2.54099e-09	-1.67198	-1.24269	1.39642e-05	-1.59526	-1.27724	6.92579e-05	-1.76662	-1.24021
144384873	rs2011126	2.23876e-09	-1.79514	-1.24616	1.20679e-05	-1.78113	-1.23733	6.71812e-05	-1.79148	-1.24579
144385531	rs11776460	2.23925e-09	-1.79561	-1.24548	1.21117e-05	-1.7791	-1.23574	6.7309e-05	-1.79031	-1.24506
144385738	rs7829405	2.49716e-09	-1.69217	-1.2399	1.36238e-05	-1.62118	-1.27601	6.88068e-05	-1.77602	-1.23734
144385803	rs878238	9.71597e-09	-0.441053	-1.1324	4.52079e-05	-0.612365	-1.08537	0.000257701	-0.582503	-1.11036
144386271	rs7386885	2.27034e-09	-1.78182	-1.24548	1.1923e-05	-1.7948	-1.23574	6.69282e-05	-1.79599	-1.24506
144386442	rs4416835	1.41457e-08	-0.0395676	-1.15825	6.14635e-05	-0.275463	-1.1151	0.000370128	-0.192723	-1.13809
144387057	rs13282881	2.26592e-09	-1.78182	-1.24743	1.18857e-05	-1.7948	-1.23887	6.67951e-05	-1.79599	-1.24705
144387115	rs13263129	2.26292e-09	-1.78368	-1.24689	1.19123e-05	-1.79412	-1.23731	6.68203e-05	-1.79618	-1.24648
144387485	rs1122242	2.24164e-09	-1.79454	-1.24548	1.20641e-05	-1.78304	-1.23574	6.71604e-05	-1.79252	-1.24506
144387780	rs9644250	2.60759e-09	-1.72818	-1.16062	1.2147e-05	-1.7791	-1.23282	7.8159e-05	-1.72423	-1.16169
144387833	rs9644251	2.49567e-09	-1.76089	-1.17178	1.19223e-05	-1.79265	-1.23794	7.47811e-05	-1.75741	-1.17269
144387919	rs4392912	2.24512e-09	-1.79561	-1.24286	1.21301e-05	-1.7791	-1.23422	6.75069e-05	-1.79031	-1.24212
144388011	rs4524810	2.24649e-09	-1.79381	-1.24404	1.2062e-05	-1.78481	-1.23413	6.71961e-05	-1.79344	-1.24361
144388079	rs4604451	2.24575e-09	-1.79561	-1.24258	1.21509e-05	-1.7791	-1.23251	6.75055e-05	-1.79031	-1.24214
144388546	rs7387474	2.25517e-09	-1.79304	-1.24096	1.20885e-05	-1.78741	-1.22934	6.73656e-05	-1.79395	-1.24058
144388610	rs11785305	1.23019e-08	-1.33747	-2.2059e-10	5.22676e-05	-1.55263	-2.2059e-10	0.000387132	-1.2859	-2.2059e-10
144388669	rs7387487	2.65109e-09	-1.79293	-1.07932	1.42251e-05	-1.79181	-1.06218	7.97865e-05	-1.79579	-1.06953
144388846	rs13275443	2.26096e-09	-1.79342	-1.23802	1.2159e-05	-1.7826	-1.22834	6.7823e-05	-1.7904	-1.23736
144388854	rs13260260	2.24508e-09	-1.79595	-1.24254	1.22145e-05	-1.77307	-1.23331	6.78299e-05	-1.78575	-1.24191
144388860	rs13260269	2.25208e-09	-1.79138	-1.24399	1.20331e-05	-1.78643	-1.23492	6.71397e-05	-1.79451	-1.24338
144389205	rs28549024	2.18699e-09	-1.79522	-1.26947	1.17626e-05	-1.78032	-1.26376	6.56737e-05	-1.79106	-1.26891
144389516	rs11136284	8.9839e-09	-0.51225	-1.13954	3.9246e-05	-0.745609	-1.09355	0.000220638	-0.730138	-1.11801
144390700	rs62524710	2.23395e-09	-1.79381	-1.24964	1.19867e-05	-1.78481	-1.24039	6.6819e-05	-1.79344	-1.24924
144390951	rs11774295	2.22769e-09	-1.78732	-1.25894	1.18045e-05	-1.79277	-1.24775	6.60117e-05	-1.79618	-1.25866
144391001	rs35739827	6.4823e-09	-0.900678	-1.07747	3.40681e-05	-0.845634	-1.13501	0.000499241	0.00755034	-1.03913
144391106	rs6986327	5.28859e-09	-1.08182	-1.09986	2.11545e-05	-1.34021	-1.11694	0.000187519	-0.935539	-1.07525
144391452	rs11136285	4.00455e-09	-1.41191	-1.04788	1.73919e-05	-1.58679	-1.06621	0.000142585	-1.26402	-1.02071
144391728	rs7386475	3.421e-09	-1.43507	-1.18223	1.60775e-05	-1.5588	-1.17278	0.000127257	-1.2345	-1.16396
144391796	rs10088567	2.21255e-09	-1.79446	-1.25863	1.18932e-05	-1.78656	-1.24648	6.61313e-05	-1.79431	-1.25871
144391873	rs10105378	4.15917e-09	-1.37705	-1.04486	1.84568e-05	-1.5292	-1.06437	0.000156276	-1.1761	-1.01694
144392368	rs2293925	2.26259e-09	-1.78963	-1.24109	1.20313e-05	-1.79064	-1.23085	6.72361e-05	-1.79581	-1.24065
144392602	rs13256542	3.91847e-09	-1.44392	-1.0376	1.75511e-05	-1.58916	-1.05473	0.000142028	-1.27959	-1.00905
144393025	rs6997070	1.13919e-08	-0.239926	-1.1744	5.11842e-05	-0.439694	-1.13388	0.000294583	-0.403583	-1.15552
144393055	rs141514788	7.91019e-09	-1.77907	-2.2059e-10	4.15651e-05	-1.78174	-2.2059e-10	0.000233297	-1.79235	-2.2059e-10
144393191	rs7002111	1.15937e-08	-0.239926	-1.15684	5.24217e-05	-0.439694	-1.10999	0.000300277	-0.403583	-1.13638
144393459	rs7002559	8.90379e-09	-0.538112	-1.12264	3.92378e-05	-0.768992	-1.07037	0.000219481	-0.753693	-1.09971
144394292	rs10088412	4.20643e-09	-1.39382	-1.01679	1.86295e-05	-1.55036	-1.0339	0.00015423	-1.21928	-0.986941
144394687	rs6558347	2.39664e-09	-1.76703	-1.20613	1.24398e-05	-1.72988	-1.25823	6.98374e-05	-1.79574	-1.20275
144394845	rs12156025	2.3049e-09	-1.78775	-1.22443	1.22261e-05	-1.79483	-1.21061	6.83478e-05	-1.79624	-1.22382
144394912	rs66613637	7.0533e-09	-0.807415	-1.08631	3.74445e-05	-0.743631	-1.14251	0.000569856	0.149476	-1.04876
144394987	rs34589890	7.56451e-09	-0.737444	-1.08631	4.02462e-05	-0.671476	-1.14251	0.000628323	0.247147	-1.04876
144395504	rs9801717	4.16338e-09	-1.40411	-1.01679	1.84806e-05	-1.55839	-1.0339	0.00015234	-1.23161	-0.986941
144395533	rs143279873	1.30686e-08	-1.27701	-2.2059e-10	7.90468e-05	-1.13896	-2.2059e-10	0.000568021	-0.902506	-2.2059e-10
144395569	rs9801820	4.16338e-09	-1.40411	-1.01679	1.84806e-05	-1.55839	-1.0339	0.00015234	-1.23161	-0.986941
144395853	rs9802022	1.33278e-08	-1.38046e-10	-1.25738	7.16947e-05	-1.38046e-10	-1.23659	0.000399092	-1.38046e-10	-1.25547
144395947	rs11783217	4.52189e-09	-1.32151	-1.01679	1.96944e-05	-1.49477	-1.0339	0.000167611	-1.13608	-0.986941
144396084	rs140792539	1.0214e-08	-1.52347	-2.2059e-10	4.11254e-05	-1.79238	-2.2059e-10	0.000248229	-1.73031	-2.2059e-10
144396396	rs10099996	4.13539e-09	-1.41427	-1.01338	1.83959e-05	-1.56628	-1.0306	0.000151035	-1.24381	-0.983347
144396408	rs191609021	1.55928e-08	-1.38046e-10	-1.10041	8.3268e-05	-1.38046e-10	-1.08694	0.000461561	-1.38046e-10	-1.11005
144396594	rs58116767	2.49524e-09	-1.73921	-1.19363	1.29203e-05	-1.69946	-1.25074	7.07621e-05	-1.79533	-1.19001
144396620	rs34719060	7.04024e-09	-0.816362	-1.07922	3.73244e-05	-0.752862	-1.1365	0.00056711	0.136918	-1.04103
144396633	rs62524727	2.21976e-09	-1.77013	-1.2797	1.2348e-05	-1.71536	-1.28016	7.09007e-05	-1.70363	-1.27976
144396816	rs13275666	4.16338e-09	-1.40411	-1.01679	1.84806e-05	-1.55839	-1.0339	0.00015234	-1.23161	-0.986941
144396960	rs13274388	2.28079e-09	-1.78963	-1.23308	1.21599e-05	-1.79064	-1.22022	6.77854e-05	-1.79581	-1.23251
144396996	rs28459442	2.40576e-09	-1.75367	-1.21569	1.25122e-05	-1.71862	-1.26369	6.91236e-05	-1.79624	-1.21253
144397044	rs13274702	2.28767e-09	-1.78826	-1.23143	1.21684e-05	-1.79178	-1.21839	6.7879e-05	-1.79608	-1.23086
144397065	rs57383258	6.61016e-09	-0.886611	-1.07201	3.49268e-05	-0.825394	-1.13036	0.000517601	0.0377193	-1.03318
144397097	rs13265898	2.2864e-09	-1.78881	-1.23143	1.22234e-05	-1.78727	-1.21839	6.79418e-05	-1.79516	-1.23086
144397172	rs7459839	4.16656e-09	-1.43003	-0.990105	1.88319e-05	-1.57011	-1.00334	0.00015613	-1.23493	-0.959047
144397179	rs13259858	4.3098e-09	-1.40016	-0.986176	1.93558e-05	-1.54651	-0.999503	0.00016266	-1.19809	-0.954917
144397437	rs200017025	1.36975e-08	-1.38046e-10	-1.23002	7.13649e-05	-1.38046e-10	-1.2412	0.000408328	-1.38046e-10	-1.23259
144397461	rs112796609	2.28049e-09	-1.79533	-1.22751	1.16435e-05	-1.78424	-1.27002	6.98971e-05	-1.77302	-1.22463
144397558	rs13260981	2.24759e-09	-1.7908	-1.24657	1.1999e-05	-1.78978	-1.23441	6.69004e-05	-1.79551	-1.24595
144397570	rs13260989	2.24759e-09	-1.7908	-1.24657	1.1999e-05	-1.78978	-1.23441	6.69004e-05	-1.79551	-1.24595
144397688	rs28437861	7.26787e-09	-0.839538	-1.02422	3.82042e-05	-0.776782	-1.08928	0.00058262	0.10431	-0.98144
144397694	rs7815223	2.41405e-09	-1.75367	-1.21225	1.25364e-05	-1.71862	-1.26175	6.9367e-05	-1.79624	-1.20901
144397696	rs28432960	7.49869e-09	-0.816362	-1.01613	3.94046e-05	-0.752862	-1.08226	0.000607205	0.136918	-0.972717
144398029	rs13275896	4.71031e-09	-1.22937	-1.06811	2.07343e-05	-1.39375	-1.08346	0.000177629	-1.02378	-1.04118
144398123	rs2293928	2.25525e-09	-1.78963	-1.24434	1.2007e-05	-1.79064	-1.23287	6.70221e-05	-1.79581	-1.24384
144398132	rs2293927	4.20645e-09	-1.40411	-1.0065	1.86656e-05	-1.55839	-1.02394	0.000154001	-1.23161	-0.976098
144398396	rs2293926	2.25572e-09	-1.79087	-1.24289	1.20419e-05	-1.78938	-1.23123	6.71467e-05	-1.79541	-1.24238
144398988	rs148195350	9.09918e-09	-1.63904	-2.2059e-10	4.19136e-05	-1.77339	-2.2059e-10	0.000232592	-1.79538	-2.2059e-10
144399130	rs7824152	7.52867e-09	-0.816362	-1.01215	3.95414e-05	-0.752862	-1.07879	0.000609821	0.136918	-0.968419
144399147	rs12676285	2.25905e-09	-1.79087	-1.24141	1.2062e-05	-1.78938	-1.22957	6.72464e-05	-1.79541	-1.24089
144399336	rs7845253	4.26119e-09	-1.39382	-1.00385	1.89526e-05	-1.55036	-1.01671	0.000156414	-1.21928	-0.972883
144399419	rs2272638	4.56173e-09	-1.33158	-0.99794	1.99003e-05	-1.50279	-1.01548	0.000168478	-1.14797	-0.969893
144399432	rs4551374	1.25198e-07	0.982674	-2.2059e-10	0.00051341	0.73207	-2.2059e-10	0.00596702	1.44934	-2.2059e-10
144399885	rs2272637	4.37403e-09	-1.39115	-0.980387	1.89878e-05	-1.54827	-1.01694	0.00016008	-1.21608	-0.952909
144399886	rs2272636	4.41948e-09	-1.38082	-0.980387	1.91423e-05	-1.54017	-1.01694	0.000162071	-1.20372	-0.952909
144400036	rs11780593	3.44873e-09	-1.44766	-1.16156	1.3184e-05	-1.69742	-1.23258	8.47508e-05	-1.64598	-1.15897
144400065	rs2272635	2.37851e-09	-1.76703	-1.21372	1.23857e-05	-1.72988	-1.26258	6.92977e-05	-1.79574	-1.21051
144400089	rs2272634	2.26244e-09	-1.79087	-1.23991	1.20824e-05	-1.78938	-1.22788	6.7348e-05	-1.79541	-1.23938
144400926	rs57623971	7.60818e-09	-0.816362	-1.00164	3.99048e-05	-0.752862	-1.06965	0.000616756	0.136918	-0.95711
144400991	rs7388488	9.01938e-09	-0.538112	-1.10974	3.98226e-05	-0.768992	-1.05558	0.000222522	-0.753693	-1.08595
144401272	rs72701713	9.0865e-09	-1.64044	-2.2059e-10	6.28028e-05	-1.36901	-2.2059e-10	0.000302862	-1.53139	-2.2059e-10
144401846	rs724037	4.38996e-09	-1.39115	-0.976753	1.94067e-05	-1.54827	-0.995114	0.000161381	-1.21608	-0.944815
144402153	rs2012294	4.42205e-09	-1.39115	-0.969469	1.95443e-05	-1.54827	-0.988049	0.000162621	-1.21608	-0.937165
144402324	rs190828250	4.65951e-09	-1.79304	-0.515271	2.1779e-05	-1.79289	-0.635171	0.000140272	-1.77447	-0.526611
144402338	rs62524728	8.84348e-09	-0.565047	-1.1025	3.91884e-05	-0.793315	-1.04731	0.000218816	-0.778199	-1.07824
144402446	rs11784916	4.4564e-09	-1.39115	-0.961731	1.96916e-05	-1.54827	-0.98054	0.000163947	-1.21608	-0.929043
144402521	rs111974971	8.00831e-09	-0.76715	-0.999596	4.20577e-05	-0.7021	-1.06786	0.000662188	0.205797	-0.954913
144402781	rs7387093	4.48975e-09	-1.39115	-0.954275	1.98346e-05	-1.54827	-0.973304	0.000165234	-1.21608	-0.921222
144402864	rs72701716	2.35405e-09	-1.78999	-1.2011	1.20037e-05	-1.76853	-1.25526	7.09123e-05	-1.7856	-1.19762
144402966	rs72701718	1.03909e-08	-1.5063	-2.2059e-10	9.77328e-05	-0.926767	-2.2059e-10	0.000427309	-1.18716	-2.2059e-10
144403018	rs1078329	4.43291e-09	-1.41143	-0.946737	1.9667e-05	-1.56408	-0.965984	0.000162544	-1.2404	-0.913318
144403041	rs118030566	8.19494e-09	-1.74371	-2.2059e-10	4.83791e-05	-1.62994	-2.2059e-10	0.000278683	-1.61459	-2.2059e-10
144403292	rs12680237	2.19179e-09	-1.79533	-1.26718	1.18458e-05	-1.7804	-1.25663	6.60881e-05	-1.78799	-1.26569
144403449	rs61631623	7.91131e-09	-0.777293	-1.00164	4.1546e-05	-0.712559	-1.06965	0.000651446	0.19164	-0.95711
144403485	rs11544482	2.41439e-09	-1.77311	-1.19267	1.24241e-05	-1.73922	-1.25015	7.08882e-05	-1.79454	-1.18902
144405946	rs12681973	2.38742e-09	-1.7753	-1.20171	1.23134e-05	-1.74269	-1.25562	7.02837e-05	-1.79388	-1.19825
144406043	rs67074137	8.33506e-09	-0.674888	-1.05187	4.66598e-05	-0.565388	-1.10073	0.000668286	0.272687	-1.01264
144406579	rs3812435	7.89605e-09	-0.777293	-1.00357	4.16455e-05	-0.712559	-1.06725	0.000650554	0.19164	-0.95848
144406627	rs3829018	7.92445e-09	-0.777293	-0.99998	4.17773e-05	-0.712559	-1.06409	0.000653074	0.19164	-0.954615
144406705	rs11544484	2.30395e-09	-1.78871	-1.22389	1.18362e-05	-1.77416	-1.26368	6.95917e-05	-1.78089	-1.22113
144406881	rs12680498	2.50105e-09	-1.75333	-1.17718	1.2846e-05	-1.79596	-1.16001	7.19409e-05	-1.79227	-1.17656
144406926	rs13250865	7.80305e-09	-0.820959	-0.971752	4.07684e-05	-0.757606	-1.04349	0.000632769	0.130459	-0.925018
144407008	rs57772271	2.43975e-09	-1.76101	-1.19432	1.25636e-05	-1.72812	-1.25008	7.06762e-05	-1.79588	-1.19068
144407164	rs7386111	1.24829e-08	-0.239926	-1.08294	5.70681e-05	-0.439694	-1.02506	0.000324936	-0.403583	-1.05745
144407675	rs79138102	8.01706e-09	-1.76565	-2.2059e-10	4.21394e-05	-1.76802	-2.2059e-10	0.000232755	-1.79468	-2.2059e-10
144407861	rs56021206	3.50284e-09	-1.43605	-1.1576	1.35607e-05	-1.67707	-1.22476	8.64071e-05	-1.62984	-1.15575
144408105	rs34617726	2.2179e-09	-1.77425	-1.27641	1.14118e-05	-1.79082	-1.28354	6.50607e-05	-1.79244	-1.2769
144408616	rs3829019	2.35101e-09	-1.78886	-1.20352	1.19084e-05	-1.77167	-1.26009	7.11817e-05	-1.77882	-1.20061
144408781	rs3829020	8.39564e-09	-0.707307	-1.01221	4.41044e-05	-0.640421	-1.08202	0.000711906	0.288932	-0.965651
144408902	rs6558348	2.66903e-09	-1.61544	-1.25007	1.3419e-05	-1.70964	-1.20269	6.65419e-05	-1.79496	-1.25188
144408942	rs6558349	2.70809e-09	-1.59951	-1.25147	1.33783e-05	-1.71224	-1.20313	6.64938e-05	-1.79443	-1.25313
144410501	rs138532889	8.45633e-09	-1.71231	-2.2059e-10	5.23619e-05	-1.55083	-2.2059e-10	0.000343645	-1.40506	-2.2059e-10
144410724	rs74356698	4.00884e-09	-1.40854	-1.05019	1.45585e-05	-1.68211	-1.14872	9.62544e-05	-1.62789	-1.04978
144410749	rs10283197	2.76897e-09	-1.76318	-1.06557	1.4383e-05	-1.79329	-1.04966	8.00032e-05	-1.79428	-1.06832
144410752	rs192946539	1.1542e-08	-1.40123	-2.2059e-10	4.57975e-05	-1.68478	-2.2059e-10	0.000312338	-1.50058	-2.2059e-10
144410798	rs2450771	2.46574e-09	-1.68239	-1.26235	1.2961e-05	-1.72618	-1.22087	6.57083e-05	-1.79564	-1.2638
144410944	rs35643226	2.59758e-09	-1.78684	-1.1058	1.37691e-05	-1.79562	-1.09096	7.67851e-05	-1.79516	-1.1085
144411018	rs2467895	2.47276e-09	-1.67834	-1.26355	1.28665e-05	-1.73147	-1.22291	6.55995e-05	-1.79606	-1.26504
144411338	rs181823995	1.34731e-08	-1.38046e-10	-1.24653	7.10029e-05	-1.38046e-10	-1.24628	0.000401716	-1.38046e-10	-1.24892
144411759	rs3812436	2.52372e-09	-1.76142	-1.16007	1.25099e-05	-1.79345	-1.18904	7.37338e-05	-1.79539	-1.14881
144411767	rs2467894	7.74629e-09	-1.10462	-0.695395	2.72843e-05	-1.47196	-0.730729	0.000179497	-1.36412	-0.69039
144411843	rs2467893	9.99762e-09	-1.54488	-2.2059e-10	4.73467e-05	-1.65151	-2.2059e-10	0.000240781	-1.76078	-2.2059e-10
144412514	rs117650114	1.49048e-08	-1.38046e-10	-1.14554	7.4235e-05	-1.38046e-10	-1.20177	0.000448754	-1.38046e-10	-1.13819
144412774	rs2956267	1.31587e-07	2.03591	-1.00347	0.000746641	2.18753	-1.08095	0.0199264	3.59853	-0.94339
144412905	rs112561432	7.80298e-09	-1.79272	-2.2059e-10	5.00208e-05	-1.59657	-2.2059e-10	0.000248219	-1.73035	-2.2059e-10
144412977	rs56713113	5.22152e-09	-1.0524	-1.14204	2.73765e-05	-1.00384	-1.19548	0.00040134	-0.151481	-1.09838
144413128	rs117790855	3.0481e-09	-1.44902	-1.28369	2.49546e-05	-1.00674	-1.2852	0.000149637	-0.95282	-1.28363
144413416	rs2450772	2.54118e-08	0.315922	-0.927934	7.58378e-05	-0.170133	-1.01028	0.00177017	1.09969	-0.865517
144413757	rs4874143	2.18814e-09	-1.78347	-1.2807	1.14655e-05	-1.79623	-1.27343	6.83712e-05	-1.74101	-1.27871
144414151	rs34012614	2.2637e-09	-1.79575	-1.23448	1.19955e-05	-1.73984	-1.28463	6.80426e-05	-1.79136	-1.23317
144414225	rs13277428	1.05047e-08	-0.39449	-1.10091	5.63953e-05	-0.314236	-1.16238	0.00111316	0.822055	-1.05176
144414439	rs13264140	1.06497e-08	-0.297949	-1.18374	5.89471e-05	-0.211819	-1.22055	0.0011445	0.94384	-1.14578
144414616	rs34268352	1.023e-08	-0.357841	-1.16406	5.56857e-05	-0.27656	-1.21272	0.00108905	0.872056	-1.12366
144415446	rs146751452	6.61614e-09	-1.73972	-0.217995	3.95559e-05	-1.78945	-0.041838	0.000191056	-1.7761	-0.216
144415752	rs140421270	7.77642e-09	-1.79613	-2.2059e-10	4.1041e-05	-1.79443	-2.2059e-10	0.000235465	-1.78311	-2.2059e-10
144415922	rs13275401	1.00025e-08	-0.404567	-1.13983	5.40916e-05	-0.324598	-1.19373	0.00105058	0.808277	-1.09585
144416058	rs150931907	9.40758e-09	-1.60571	-2.2059e-10	4.14258e-05	-1.7851	-2.2059e-10	0.000233927	-1.78966	-2.2059e-10
144416111	rs77183228	2.23291e-09	-1.76141	-1.28251	1.14728e-05	-1.78846	-1.28056	6.56509e-05	-1.77789	-1.28242
144416901	rs2450775	1.95728e-08	0.226234	-1.09932	0.000105214	0.308071	-1.16108	0.00221556	1.50857	-1.04997
144417051	rs2956274	8.62582e-09	-0.458573	-1.23389	3.85809e-05	-0.703072	-1.15318	0.000208069	-0.681906	-1.22489
144417440	rs2450776	2.05028e-08	0.253785	-1.08045	0.000109903	0.336173	-1.14558	0.00234402	1.54376	-1.0288
144417461	rs2450777	8.62582e-09	-0.458573	-1.23389	3.85809e-05	-0.703072	-1.15318	0.000208069	-0.681906	-1.22489
144417786	rs3812438	1.03656e-08	-0.383251	-1.12548	5.59268e-05	-0.30268	-1.18228	0.00109943	0.837408	-1.07953
144418449	rs13251309	1.03813e-08	-0.383251	-1.12397	5.59949e-05	-0.30268	-1.18106	0.00110132	0.837408	-1.07781
144419389	rs34132558	1.03987e-08	-0.383251	-1.1223	5.60702e-05	-0.30268	-1.17972	0.00110341	0.837408	-1.07591
144419432	rs2467944	2.10502e-08	0.280138	-1.08045	0.000112897	0.363048	-1.14558	0.00242415	1.57737	-1.0288
144420030	rs2467943	1.96612e-08	0.193735	-1.06231	0.000105875	0.28379	-1.13054	0.00224859	1.48194	-1.00855
144420052	rs28581182	7.86291e-09	-1.78507	-2.2059e-10	5.22479e-05	-1.553	-2.2059e-10	0.000254741	-1.70442	-2.2059e-10
144420501	rs145132780	7.2769e-09	-1.7427	-0.119818	4.3926e-05	-1.79046	0.0639612	0.000210412	-1.77787	-0.117733
144420597	rs2087219	1.04991e-08	-0.371965	-1.12397	5.66483e-05	-0.291078	-1.18106	0.00111841	0.852808	-1.07781
144420695	rs2101433	1.00353e-08	-0.412633	-1.12849	5.41318e-05	-0.332893	-1.18469	0.00105254	0.797238	-1.08294
144420720	rs2450778	2.02218e-08	0.239986	-1.08045	0.000108367	0.322098	-1.14558	0.00230308	1.52614	-1.0288
144420930	rs10866910	2.15319e-09	-1.79573	-1.28454	1.22734e-05	-1.75766	-1.24392	7.39238e-05	-1.65658	-1.28505
144421504	rs7002579	2.15769e-09	-1.79363	-1.28456	1.21277e-05	-1.76804	-1.24547	7.24237e-05	-1.67706	-1.28507
144421758	rs34858080	1.07694e-08	-0.360633	-1.10988	5.77594e-05	-0.279429	-1.17329	0.00115362	0.868254	-1.06226
144421957	rs55924479	1.61452e-08	-1.0656	-2.2059e-10	0.000142242	-0.551478	-2.2059e-10	0.000586468	-0.870547	-2.2059e-10
144423028	rs13264600	7.78557e-09	-1.79495	-2.2059e-10	4.63062e-05	-1.67373	-2.2059e-10	0.000335356	-1.42947	-2.2059e-10
144423243	rs13272654	1.12634e-08	-0.32751	-1.09816	6.05508e-05	-0.245388	-1.16013	0.0012233	0.91331	-1.04866
144423305	rs113756383	7.83295e-09	-1.78889	-2.2059e-10	5.12512e-05	-1.57227	-2.2059e-10	0.000251783	-1.7161	-2.2059e-10
144423519	rs2980260	2.11641e-08	0.233125	-1.02804	0.00011344	0.324057	-1.10179	0.00245677	1.53245	-0.970511
144425221	rs7817165	2.46025e-09	-1.66183	-1.28514	1.16297e-05	-1.79448	-1.26096	6.62763e-05	-1.7661	-1.28474
144425247	rs7837655	8.88386e-09	-0.536572	-1.12642	3.02851e-05	-1.08561	-1.01274	0.000210865	-0.78462	-1.10883
144425494	rs140622943	7.90182e-09	-1.78013	-2.2059e-10	4.15444e-05	-1.78224	-2.2059e-10	0.000234033	-1.7892	-2.2059e-10
144425801	rs2450782	8.46386e-09	-0.542197	-1.16922	3.71759e-05	-0.830752	-1.06259	0.000195403	-0.813228	-1.15637
144426181	rs117390404	8.69799e-09	-1.68413	-2.2059e-10	4.29393e-05	-1.74922	-2.2059e-10	0.000243536	-1.7494	-2.2059e-10
144426849	rs2467939	1.02794e-08	-0.327053	-1.19003	4.08312e-05	-0.707747	-1.09181	0.0002295	-0.630408	-1.17836
144426958	rs142226855	2.83594e-08	-1.38046e-10	-0.502268	0.000146111	-1.38046e-10	-0.524638	0.00091448	-1.38046e-10	-0.42631
144427022	rs113575292	1.77439e-08	-0.971186	-2.2059e-10	0.000149774	-0.499879	-2.2059e-10	0.0006422	-0.779766	-2.2059e-10
144427181	rs28722081	8.35521e-09	-1.72434	-2.2059e-10	9.6018e-05	-0.944469	-2.2059e-10	0.000385296	-1.29065	-2.2059e-10
144427344	rs72701741	2.2022e-09	-1.78275	-1.27502	1.22231e-05	-1.73568	-1.27	7.89832e-05	-1.59888	-1.27655
144427575	rs72701743	8.86908e-09	-1.75165	0.0869964	4.25753e-05	-1.77139	0.0136634	0.000242256	-1.79402	0.0393514
144427663	rs75051907	1.14634e-08	-0.32751	-1.08055	6.14025e-05	-0.245388	-1.14617	0.00124574	0.91331	-1.03049
144428185	rs2467933	2.4253e-08	0.3489	-1.00758	0.000128653	0.433159	-1.08504	0.00286353	1.66487	-0.949722
144428720	rs2450745	2.06988e-08	0.166779	-0.983931	0.000109985	0.256229	-1.06489	0.00236425	1.44732	-0.923769
144429316	rs13279590	1.15362e-08	-0.338976	-1.06276	6.15839e-05	-0.25717	-1.13143	0.00125102	0.897729	-1.01068
144429413	rs62523662	2.20813e-09	-1.78531	-1.26977	1.14755e-05	-1.78993	-1.27886	6.71941e-05	-1.7681	-1.26898
144429640	rs144428668	1.31907e-08	-1.26772	-2.2059e-10	0.000150142	-0.497425	-2.2059e-10	0.000580978	-0.879952	-2.2059e-10
144429760	rs111279127	2.20612e-09	-1.77486	-1.28113	1.14401e-05	-1.79574	-1.27614	6.48752e-05	-1.79116	-1.28104
144430341	rs71520507	1.18666e-08	-0.30175	-1.07175	6.51982e-05	-0.192681	-1.13889	0.0013713	0.999521	-1.02067
144431857	rs13281276	1.13519e-08	-0.360633	-1.05721	6.05073e-05	-0.279429	-1.12681	0.00122219	0.868254	-1.00452
144432031	rs11990632	1.11068e-08	-0.415719	-1.02395	5.8993e-05	-0.336066	-1.09552	0.00117479	0.793012	-0.968834
144432101	rs149257096	1.46379e-08	-1.38046e-10	-1.16361	7.37544e-05	-1.38046e-10	-1.20826	0.00043653	-1.38046e-10	-1.16581
144432413	rs2931709	2.16185e-08	0.186624	-0.9603	0.000113529	0.267665	-1.04461	0.00245189	1.45788	-0.897929
144433201	rs35168352	1.10137e-08	-0.39449	-1.05359	5.8614e-05	-0.314236	-1.1238	0.00117171	0.822055	-1.0005
144434556	rs2450749	9.52694e-09	-0.550067	-1.04303	3.17267e-05	-1.09346	-0.958384	0.000185204	-0.987252	-1.03595
144436656	rs4875067	2.17615e-09	-1.7883	-1.28137	1.20435e-05	-1.76909	-1.25139	7.28713e-05	-1.67194	-1.28403
144436662	rs2450756	1.17868e-08	-0.240341	-1.1399	4.64715e-05	-0.59726	-1.07291	0.000247171	-0.600179	-1.13441
144437294	rs4875046	2.17103e-09	-1.78952	-1.28251	1.20456e-05	-1.76669	-1.25362	7.32013e-05	-1.66686	-1.28459
144437379	rs143420277	1.84349e-08	-1.38046e-10	-0.93298	9.2671e-05	-1.38046e-10	-0.979949	0.000556768	-1.38046e-10	-0.922517
144437380	rs76380641	2.86342e-08	-1.38046e-10	-0.492622	0.000142098	-1.38046e-10	-0.552484	0.000927515	-1.38046e-10	-0.412156
144438471	rs1017942	2.16373e-09	-1.79064	-1.28475	1.19007e-05	-1.76418	-1.26823	7.3725e-05	-1.66168	-1.28264
144438516	rs1017943	2.33285e-08	0.253785	-0.951336	0.000122521	0.336173	-1.03689	0.00269803	1.54376	-0.888147
144439088	rs4345574	1.14587e-08	-0.268654	-1.13982	4.51924e-05	-0.622098	-1.07598	0.000241199	-0.624987	-1.13406
144440615	rs55949834	1.88556e-08	-0.910413	-2.2059e-10	6.73226e-05	-1.29951	-2.2059e-10	0.000311466	-1.50337	-2.2059e-10
144440856	rs2931710	1.13966e-08	-0.255275	-1.15863	4.63901e-05	-0.610366	-1.06155	0.000239707	-0.613269	-1.15198
144441740	rs35909684	1.41987e-08	-0.219726	-0.974353	6.92257e-05	-0.224202	-1.04743	0.00146146	0.955545	-0.91302
144442937	rs117150555	2.3267e-08	-1.38046e-10	-0.700191	0.000116565	-1.38046e-10	-0.750553	0.000749487	-1.38046e-10	-0.625277
144443212	rs12676064	6.37871e-09	-0.807868	-1.18639	3.45962e-05	-0.829851	-1.13541	0.00017571	-0.894518	-1.18131
144444209	rs13250507	7.93705e-09	-1.77568	-2.2059e-10	4.83438e-05	-1.63067	-2.2059e-10	0.000364108	-1.34722	-2.2059e-10
144444299	rs2977353	3.15167e-08	-0.396707	-2.2059e-10	0.00028695	0.150303	-2.2059e-10	0.00293029	0.73819	-2.2059e-10
144444491	rs141970457	6.31791e-08	-1.38046e-10	0.298748	0.000244883	-1.38046e-10	-0.00822453	0.00191563	-1.38046e-10	0.313134
144444626	rs60713252	1.48263e-08	-0.081094	-1.06973	7.9786e-05	0.00756052	-1.13722	0.00175605	1.24458	-1.01843
144445207	rs72701750	8.78729e-09	-1.67392	-2.2059e-10	5.69621e-05	-1.46662	-2.2059e-10	0.000291024	-1.57126	-2.2059e-10
144445222	rs2467936	3.3225e-08	0.759111	-1.10304	0.000135688	0.565934	-1.16458	0.00311733	1.85571	-1.05564
144445972	rs71520508	1.72106e-08	0.101919	-1.10362	7.25458e-05	-0.05973	-1.16506	0.00156649	1.16823	-1.0563
144446105	rs34930787	1.55335e-08	-0.00790386	-1.09632	6.61392e-05	-0.158138	-1.15911	0.00139314	1.04277	-1.04811
144446285	rs2467938	5.52915e-09	-0.904234	-1.23296	3.09353e-05	-0.920393	-1.15671	0.00015418	-0.982198	-1.22435
144446741	rs113881883	7.90066e-09	-1.78028	-2.2059e-10	5.33451e-05	-1.53222	-2.2059e-10	0.000258057	-1.69148	-2.2059e-10
144446778	rs2450762	2.89621e-08	0.568634	-1.04987	0.00011899	0.390721	-1.12069	0.00266929	1.64128	-0.996382
144447412	rs118078340	8.17917e-09	-1.74564	-2.2059e-10	4.6136e-05	-1.67741	-2.2059e-10	0.000237691	-1.77369	-2.2059e-10
144447560	rs71520509	1.50222e-08	0.00469263	-1.14239	6.15936e-05	-0.19229	-1.19616	0.00123805	0.976742	-1.10011
144447716	rs71520510	1.54196e-08	0.0308026	-1.14239	6.31305e-05	-0.167644	-1.19616	0.00127879	1.00912	-1.10011
144448028	rs114153166	5.71271e-09	-1.69587	-0.408657	2.82862e-05	-1.76293	-0.403703	0.000150669	-1.79623	-0.433354
144448393	rs2450763	7.94735e-09	-1.77439	-2.2059e-10	5.69045e-05	-1.46763	-2.2059e-10	0.000283117	-1.59881	-2.2059e-10
144448563	rs77248569	2.99717e-08	-1.38046e-10	-0.446972	0.00014249	-1.38046e-10	-0.549736	0.000894779	-1.38046e-10	-0.448088
144449191	rs2467950	5.51029e-09	-0.962217	-1.17839	2.36438e-05	-1.22024	-1.12566	0.000133066	-1.18053	-1.17329
144449192	rs2450764	5.27471e-09	-1.00591	-1.17839	2.28029e-05	-1.25646	-1.12566	0.000128174	-1.21799	-1.17329
144449708	rs4874104	2.33628e-09	-1.71365	-1.28501	1.33534e-05	-1.66494	-1.25229	9.18042e-05	-1.43981	-1.2852
144450708	rs139794588	1.14048e-08	-1.41319	-2.2059e-10	4.29767e-05	-1.74835	-2.2059e-10	0.000282852	-1.59974	-2.2059e-10
144451125	rs370192138	1.63321e-08	-1.38046e-10	-1.05409	7.8255e-05	-1.38046e-10	-1.14903	0.000489574	-1.38046e-10	-1.05113
144451368	rs62524011	3.53831e-09	-1.57015	-1.01342	1.56217e-05	-1.72195	-1.03839	8.74216e-05	-1.76918	-1.00474
144452144	rs13268561	2.23557e-09	-1.78982	-1.25291	1.26025e-05	-1.69004	-1.28507	7.80251e-05	-1.6355	-1.25213
144452232	rs2450765	5.70024e-09	-0.84578	-1.26094	2.95194e-05	-0.891175	-1.23278	0.000151304	-0.96618	-1.2592
144452788	rs71520512	1.33093e-08	-0.0328236	-1.22594	5.57947e-05	-0.227684	-1.25964	0.00107063	0.930142	-1.19881
144453351	rs71520513	1.31699e-08	-0.0328236	-1.23647	5.54422e-05	-0.227684	-1.26598	0.00105676	0.930142	-1.21184
144454090	rs35263574	1.21493e-08	-0.13892	-1.21103	4.70118e-05	-0.42372	-1.23489	0.000827099	0.653304	-1.18004
144454327	rs71520514	1.45617e-08	0.0780024	-1.24684	6.54658e-05	-0.0545871	-1.27289	0.00131939	1.16499	-1.22473
144454590	rs34259211	1.50082e-08	0.0957926	-1.23442	6.26813e-05	-0.106253	-1.26469	0.00124245	1.08951	-1.20934
144454657	rs143463441	1.29756e-08	-1.38046e-10	-1.28415	6.83268e-05	-1.38046e-10	-1.2847	0.000387686	-1.38046e-10	-1.28447
144456762	rs2450770	1.17075e-08	-0.158841	-1.22815	5.06147e-05	-0.325212	-1.25955	0.000890177	0.748797	-1.20204
144457328	rs4874105	2.20692e-09	-1.77078	-1.28484	1.22556e-05	-1.74124	-1.26178	8.0189e-05	-1.5761	-1.28418
144457550	rs35052796	1.08453e-08	-0.23202	-1.23148	4.60021e-05	-0.417517	-1.2628	0.000752831	0.584918	-1.20574
144457678	rs72703712	2.32022e-09	-1.79085	-1.21471	1.24043e-05	-1.78646	-1.2045	7.60469e-05	-1.69411	-1.21921
144457746	rs34876718	8.36578e-09	-0.480695	-1.24238	3.62761e-05	-0.648223	-1.26962	0.000596338	0.365281	-1.21914
144458283	rs10105417	1.3804e-08	0.0277007	-1.24996	5.82e-05	-0.173072	-1.27205	0.00101071	0.90303	-1.22929
144458874	rs3812439	4.2444e-09	-1.13686	-1.26476	1.88258e-05	-1.36365	-1.21013	0.000105235	-1.32915	-1.25932
144458964	rs36134466	1.15511e-08	-1.40045	-2.2059e-10	4.94214e-05	-1.60862	-2.2059e-10	0.00025168	-1.71651	-2.2059e-10
144459128	rs111063683	2.14963e-08	-0.779346	-2.2059e-10	0.000139383	-0.571778	-2.2059e-10	0.000740871	-0.636839	-2.2059e-10
144459143	rs112864544	3.91168e-09	-1.3043	-1.17896	2.23064e-05	-1.21793	-1.1862	0.000114814	-1.32172	-1.17963
144459325	rs79095151	8.149e-09	-0.498064	-1.25127	3.5547e-05	-0.664445	-1.27371	0.000576739	0.343001	-1.23028
144459329	rs901760	2.17492e-09	-1.79174	-1.2785	1.14036e-05	-1.79599	-1.27909	6.84062e-05	-1.74281	-1.27639
144460095	rs117605463	2.56362e-07	1.69936	-2.2059e-10	0.00145664	1.77488	-2.2059e-10	0.0140672	2.30694	-2.2059e-10
144460336	rs144558056	1.15179e-08	-1.40332	-2.2059e-10	4.31287e-05	-1.74482	-2.2059e-10	0.000284863	-1.59266	-2.2059e-10
144460651	rs189719319	4.12237e-08	-1.38046e-10	-0.128213	0.00017934	-1.38046e-10	-0.319722	0.00125211	-1.38046e-10	-0.112082
144461046	rs71520515	8.77039e-09	-0.425508	-1.25034	3.802e-05	-0.596633	-1.27426	0.000633594	0.435861	-1.22912
144461413	rs566368414	8.21321e-09	-1.74148	-2.2059e-10	4.17772e-05	-1.77665	-2.2059e-10	0.000257341	-1.69426	-2.2059e-10
144461764	rs62524012	6.15798e-09	-0.745723	-1.28375	2.59141e-05	-0.997511	-1.25671	0.000146629	-0.974602	-1.28216
144462169	rs3812440	6.13131e-09	-0.783469	-1.25035	4.10296e-05	-0.511753	-1.28296	0.000403227	0.011227	-1.25639
144462649	rs10093558	8.87082e-09	-1.66446	-2.2059e-10	4.13545e-05	-1.78682	-2.2059e-10	0.000234611	-1.78674	-2.2059e-10
144463267	rs13275994	1.41813e-08	-0.0035866	-1.19172	6.11496e-05	-0.196388	-1.19929	0.00105573	0.875631	-1.15831
144463643	rs7015558	8.73263e-09	-0.395061	-1.2851	4.54305e-05	-0.430104	-1.26272	0.00022274	-0.554177	-1.28448
144464254	rs6982270	1.38371e-08	0.0151735	-1.23505	5.79868e-05	-0.184889	-1.2639	0.0010144	0.887785	-1.2104
144465045	rs2272755	8.61679e-09	-0.408817	-1.2847	4.49456e-05	-0.443687	-1.25986	0.000220056	-0.567127	-1.28365
144465220	rs139521834	1.20202e-08	-1.36063	-2.2059e-10	4.84224e-05	-1.62904	-2.2059e-10	0.000304127	-1.52722	-2.2059e-10
144465285	rs3814772	9.27577e-09	-0.396112	-1.22371	4.08027e-05	-0.543947	-1.25631	0.000671288	0.461214	-1.19668
144465385	rs3814770	1.3482e-08	-0.00974129	-1.23613	5.66007e-05	-0.208383	-1.2646	0.000982778	0.857439	-1.21172
144465614	rs3814769	1.35038e-08	0.0151735	-1.25943	5.73667e-05	-0.184889	-1.27465	0.000982832	0.887785	-1.24201
144465902	rs111379476	9.98929e-09	-1.79421	0.248502	4.86201e-05	-1.79588	0.170916	0.000297643	-1.74688	0.198107
144465918	rs11785598	2.20668e-08	-0.753151	-2.2059e-10	7.76267e-05	-1.15709	-2.2059e-10	0.000337526	-1.42302	-2.2059e-10
144466014	rs3195664	8.04078e-09	-0.477507	-1.28519	4.17175e-05	-0.511497	-1.26659	0.000206056	-0.631728	-1.28479
144466205	rs1055181	8.04071e-09	-0.477507	-1.2852	4.16738e-05	-0.511497	-1.26764	0.000206027	-0.631728	-1.28493
144466338	rs72703721	2.24776e-09	-1.78123	-1.25606	1.19313e-05	-1.78451	-1.24533	6.7165e-05	-1.77832	-1.2592
144466515	rs116803273	1.85127e-08	-0.928769	-2.2059e-10	7.05383e-05	-1.25285	-2.2059e-10	0.000327302	-1.45378	-2.2059e-10
144466570	rs140727728	8.5531e-09	-1.70093	-2.2059e-10	6.1131e-05	-1.39599	-2.2059e-10	0.000520568	-0.989744	-2.2059e-10
144466737	rs73365860	8.89254e-09	-0.419034	-1.24298	3.94264e-05	-0.56562	-1.26895	0.000636883	0.432083	-1.22016
144467440	rs4874106	2.16358e-09	-1.79597	-1.27949	1.14717e-05	-1.79362	-1.2755	7.07144e-05	-1.70856	-1.27745
144467775	rs34008428	1.00068e-08	-0.320333	-1.22363	4.0917e-05	-0.541204	-1.25625	0.000667754	0.455841	-1.19659
144467929	rs10106828	9.89745e-09	-1.55495	-2.2059e-10	8.00499e-05	-1.12635	-2.2059e-10	0.000348103	-1.39217	-2.2059e-10
144467945	rs10106831	9.82723e-09	-1.56207	-2.2059e-10	7.91031e-05	-1.13825	-2.2059e-10	0.000344905	-1.4014	-2.2059e-10
144468388	rs116849841	9.73355e-09	-1.57165	-2.2059e-10	4.09745e-05	-1.79606	-2.2059e-10	0.000242707	-1.75281	-2.2059e-10
144468438	rs744359	2.43012e-09	-1.7914	-1.16788	1.16495e-05	-1.79266	-1.26108	7.29453e-05	-1.78903	-1.16592
144468611	rs143944319	2.05635e-08	-1.38046e-10	-0.82371	9.43009e-05	-1.38046e-10	-0.962514	0.000615251	-1.38046e-10	-0.822635
144468698	rs118149189	2.21214e-08	-0.750679	-2.2059e-10	0.000219793	-0.116319	-2.2059e-10	0.0021588	0.432642	-2.2059e-10
144469501	rs74748751	6.81515e-09	-0.688286	-1.23979	3.35692e-05	-0.725706	-1.26969	0.000477062	0.139659	-1.21668
144469860	rs148956171	9.16515e-09	-1.63182	-2.2059e-10	4.19229e-05	-1.77317	-2.2059e-10	0.000248135	-1.73069	-2.2059e-10
144469983	rs138822381	7.93554e-09	-1.77587	-2.2059e-10	4.96669e-05	-1.60367	-2.2059e-10	0.000353095	-1.37793	-2.2059e-10
144469993	rs10086661	2.54366e-09	-1.63173	-1.2819	1.77295e-05	-1.3643	-1.26948	7.69078e-05	-1.62082	-1.28124
144470024	rs62524013	9.27137e-09	-1.62029	-2.2059e-10	4.27841e-05	-1.75284	-2.2059e-10	0.000235176	-1.78433	-2.2059e-10
144470340	rs745619	6.85381e-09	-0.656006	-1.26641	3.28228e-05	-0.734936	-1.28295	0.000423599	0.05509	-1.25097
144470426	rs6997726	2.60849e-09	-1.78908	-1.09938	1.49438e-05	-1.77958	-1.02513	7.85482e-05	-1.78151	-1.09944
144470730	rs12676774	7.54372e-09	-0.541586	-1.28492	3.7985e-05	-0.610074	-1.26174	0.000200473	-0.660052	-1.28393
144470943	rs4874107	1.30074e-08	-0.259993	-1.02171	6.08765e-05	-0.361403	-1.03876	0.00092114	0.568091	-0.987145
144472501	rs62524014	7.759e-09	-0.524517	-1.27386	3.93797e-05	-0.624161	-1.21159	0.000208353	-0.63468	-1.27075
144472523	rs12547089	6.35647e-09	-0.861927	-1.13583	2.68194e-05	-1.06696	-1.15292	0.000310681	-0.39749	-1.10841
144473471	rs34154183	3.76416e-09	-1.29716	-1.22454	1.76895e-05	-1.35961	-1.27642	0.000123047	-1.20292	-1.22918
144473554	rs71520517	2.65082e-09	-1.77451	-1.09785	1.24169e-05	-1.78927	-1.20067	7.84764e-05	-1.79402	-1.08785
144474001	rs117886972	8.00851e-09	-1.76672	-2.2059e-10	4.31768e-05	-1.7437	-2.2059e-10	0.00023336	-1.79208	-2.2059e-10
144474002	rs1809615	5.21847e-09	-0.991863	-1.20316	3.66924e-05	-0.639872	-1.26656	0.0002611	-0.468932	-1.21083
144474030	rs112407563	8.2527e-09	-0.454675	-1.28201	2.62781e-05	-0.955341	-1.28493	0.000266252	-0.382089	-1.27813
144474288	rs111206431	8.30021e-09	-1.73094	-2.2059e-10	5.79498e-05	-1.44943	-2.2059e-10	0.000278935	-1.61369	-2.2059e-10
144474324	rs111163533	7.91233e-09	-0.496067	-1.28274	2.5428e-05	-0.988044	-1.28511	0.00025489	-0.424594	-1.27924
144474328	rs111163534	8.51052e-09	-0.423465	-1.28246	2.69333e-05	-0.930594	-1.28505	0.000274735	-0.35005	-1.27881
144474476	rs111206432	5.11952e-09	-1.00381	-1.21036	3.55444e-05	-0.668603	-1.26962	0.000250331	-0.50436	-1.21752
144474810	rs6981894	8.28941e-09	-1.73225	-2.2059e-10	5.77758e-05	-1.45244	-2.2059e-10	0.000278327	-1.61587	-2.2059e-10
144475130	rs117693251	2.18662e-09	-1.78134	-1.28353	1.13985e-05	-1.7959	-1.27963	6.55054e-05	-1.77911	-1.28343
144475136	rs111813285	8.60718e-09	-1.69463	-2.2059e-10	6.67447e-05	-1.30813	-2.2059e-10	0.000310138	-1.50765	-2.2059e-10
144475376	rs4874108	5.26798e-09	-0.976977	-1.2086	3.67285e-05	-0.636642	-1.26881	0.000259472	-0.470166	-1.21585
144475424	rs901764	4.82259e-09	-1.05672	-1.21719	3.38843e-05	-0.713404	-1.27265	0.00023882	-0.544943	-1.22401
144475553	rs2004949	2.43155e-09	-1.75805	-1.20065	1.15193e-05	-1.79605	-1.26893	7.02792e-05	-1.79069	-1.2015
144475702	rs4873791	5.00651e-09	-1.02935	-1.20714	3.45276e-05	-0.699117	-1.26813	0.000243028	-0.537035	-1.21445
144476156	rs901766	2.36578e-09	-1.79022	-1.1959	1.22065e-05	-1.73798	-1.26906	7.12787e-05	-1.78133	-1.19674
144476161	rs1078521	2.45496e-09	-1.68595	-1.26316	1.20354e-05	-1.77872	-1.24243	6.62889e-05	-1.78892	-1.26173
144476430	rs10113635	4.88844e-09	-1.05672	-1.20363	3.40944e-05	-0.713404	-1.26647	0.00024192	-0.544943	-1.21112
144476952	rs36086994	7.97841e-09	-0.485517	-1.28497	2.56537e-05	-0.979722	-1.28459	0.000256605	-0.413759	-1.28337
144477388	rs901768	2.40993e-09	-1.78694	-1.18069	1.21499e-05	-1.75095	-1.26073	7.17856e-05	-1.78913	-1.18185
144477769	rs71520519	7.7372e-09	-0.515991	-1.28519	2.50641e-05	-1.00374	-1.28383	0.000248472	-0.445061	-1.28427
144477853	rs901770	8.66987e-09	-0.406184	-1.28119	2.71576e-05	-0.932816	-1.27453	0.000267383	-0.372063	-1.28392
144478004	rs881699	5.34998e-09	-1.01508	-1.15506	3.59305e-05	-0.682055	-1.24536	0.00026012	-0.518761	-1.16476
144478206	rs74394739	7.73714e-09	-0.515991	-1.2852	2.50694e-05	-1.00374	-1.28362	0.000248433	-0.445061	-1.28443
144478730	rs7813939	2.37405e-09	-1.78826	-1.19437	1.20829e-05	-1.74787	-1.26934	7.09067e-05	-1.78788	-1.19542
144478821	rs7814079	3.98066e-09	-1.26497	-1.2008	2.57774e-05	-0.991758	-1.26775	0.000175391	-0.869187	-1.20846
144479038	rs142467570	8.01956e-09	-1.76534	-2.2059e-10	4.32045e-05	-1.74306	-2.2059e-10	0.000242415	-1.75401	-2.2059e-10
144479162	rs4874110	3.02449e-09	-1.60273	-1.13775	1.48007e-05	-1.73486	-1.07947	7.81681e-05	-1.75276	-1.13304
144479287	rs7845767	8.09508e-09	-1.75597	-2.2059e-10	5.34982e-05	-1.52936	-2.2059e-10	0.000263954	-1.66889	-2.2059e-10
144479678	rs77124234	1.79896e-08	-1.38046e-10	-0.957433	8.47677e-05	-1.38046e-10	-1.06909	0.000540103	-1.38046e-10	-0.952905
144479812	rs141538801	1.66121e-08	-1.38046e-10	-1.03709	9.22832e-05	-1.38046e-10	-0.984143	0.000495337	-1.38046e-10	-1.03943
144479838	rs7018372	3.79282e-09	-1.29484	-1.21928	3.30455e-05	-0.737007	-1.27411	0.000240104	-0.53962	-1.22397
144480036	rs79141651	2.16018e-09	-1.79244	-1.2846	1.13709e-05	-1.79613	-1.28182	6.43092e-05	-1.79602	-1.28494
144480198	rs118172285	8.08388e-09	-1.75735	-2.2059e-10	5.91009e-05	-1.42976	-2.2059e-10	0.00034809	-1.3922	-2.2059e-10
144480208	rs13262591	7.17401e-09	-1.25195	-0.624806	4.65252e-05	-1.01655	-0.652458	0.000260908	-1.0493	-0.631198
144480682	rs80261050	1.31557e-08	-1.38046e-10	-1.27037	7.04454e-05	-1.38046e-10	-1.25417	0.000394584	-1.38046e-10	-1.26683
144480794	rs7008609	6.81607e-09	-0.651165	-1.27678	3.0616e-05	-0.803636	-1.28385	0.000254247	-0.430714	-1.27565
144481262	rs116941157	7.90505e-09	-1.77972	-2.2059e-10	4.10217e-05	-1.7949	-2.2059e-10	0.000235788	-1.78173	-2.2059e-10
144481489	rs7832564	6.27113e-09	-0.977852	-1.03342	2.56265e-05	-1.1509	-1.11448	0.000215804	-0.844441	-1.02585
144482010	rs73717547	4.60915e-09	-1.26427	-1.05491	2.02047e-05	-1.37178	-1.13131	0.000156392	-1.14532	-1.04698
144482507	rs73717549	4.27725e-09	-1.31804	-1.07587	1.89634e-05	-1.41966	-1.14683	0.000144086	-1.20496	-1.0693
144482856	rs4873792	2.68293e-09	-1.58409	-1.27622	2.04717e-05	-1.28426	-1.2057	8.16734e-05	-1.56992	-1.27202
144483256	rs12675897	2.25453e-09	-1.79259	-1.24169	1.21286e-05	-1.7291	-1.28433	6.70944e-05	-1.79131	-1.24726
144483292	rs12681225	2.51207e-09	-1.65768	-1.26843	1.88929e-05	-1.38762	-1.1826	7.7298e-05	-1.63435	-1.26265
144483302	rs35751832	4.55472e-09	-1.29186	-1.0392	1.99394e-05	-1.39639	-1.11992	0.000154016	-1.17588	-1.03173
144483386	rs62524034	2.71152e-09	-1.65778	-1.19194	2.00576e-05	-1.44923	-1.06117	0.000113058	-1.33282	-1.18394
144483431	rs34650305	5.37641e-09	-1.14102	-1.02418	2.24789e-05	-1.29215	-1.10428	0.000172982	-1.07463	-1.01685
144483550	rs34276152	5.64332e-09	-1.09601	-1.02074	2.38217e-05	-1.23368	-1.10473	0.000190099	-0.984119	-1.013
144483703	rs4336628	3.72477e-09	-1.62999	-0.902233	1.54101e-05	-1.73184	-1.04214	0.000145001	-1.36053	-0.907397
144484051	rs34796425	2.1872e-09	-1.79624	-1.26837	1.27903e-05	-1.68605	-1.27426	6.66025e-05	-1.77644	-1.26948
144484355	rs78110088	4.65927e-08	1.09776	-1.10354	0.000172858	0.811611	-1.16814	0.00146391	1.14236	-1.09816
144484505	rs11775134	1.79503e-08	-1.63453	0.674908	0.000110353	-1.45564	0.650324	0.000452017	-1.7524	0.621453
144484673	rs879740	2.22476e-09	-1.7661	-1.28148	1.41644e-05	-1.58589	-1.27238	6.93397e-05	-1.72477	-1.28088
144485240	rs10111533	2.16367e-09	-1.79046	-1.28496	1.2812e-05	-1.74679	-1.21183	6.43411e-05	-1.79618	-1.28429
144485710	rs185929003	8.57889e-09	-1.69792	-2.2059e-10	4.49595e-05	-1.70324	-2.2059e-10	0.000250039	-1.72305	-2.2059e-10
144485789	rs35626439	2.37879e-09	-1.70939	-1.27124	1.47727e-05	-1.62965	-1.18657	7.11953e-05	-1.71384	-1.2654
144486252	rs118080004	7.94874e-09	-1.77421	-2.2059e-10	6.60899e-05	-1.31799	-2.2059e-10	0.000262831	-1.67315	-2.2059e-10
144486409	rs73717550	2.13912e-08	0.301089	-1.08534	9.01977e-05	0.150301	-1.1573	0.000827715	0.552599	-1.0786
144486539	rs34119466	2.34048e-09	-1.73012	-1.26675	1.46825e-05	-1.6472	-1.17515	7.17293e-05	-1.71166	-1.26011
144486609	rs73717551	2.19139e-08	0.323184	-1.08329	9.22895e-05	0.171588	-1.15566	0.000849059	0.575978	-1.07651
144486653	rs4874111	2.39576e-09	-1.69462	-1.2789	1.77372e-05	-1.41515	-1.21819	7.6683e-05	-1.62971	-1.27528
144486729	rs151162565	1.9492e-08	-0.877223	-2.2059e-10	0.000118165	-0.736923	-2.2059e-10	0.00104215	-0.295625	-2.2059e-10
144487050	rs10099538	2.0729e-08	0.267598	-1.08329	8.74776e-05	0.11804	-1.15566	0.00080055	0.517148	-1.07651
144488057	rs57557330	2.45821e-09	-1.69358	-1.25422	1.59431e-05	-1.59179	-1.14819	7.60413e-05	-1.66758	-1.24581
144488312	rs34745666	2.59868e-09	-1.63112	-1.2611	1.23561e-05	-1.71896	-1.27589	7.8997e-05	-1.60922	-1.26604
144488371	rs62524130	2.76093e-09	-1.56948	-1.26217	1.27185e-05	-1.69074	-1.27521	8.46924e-05	-1.53865	-1.26699
144488440	rs28501553	2.00488e-08	0.207161	-1.05622	7.82194e-05	-0.0156792	-1.13381	0.000707612	0.366236	-1.04901
144488744	rs901759	2.46749e-09	-1.68087	-1.26315	1.88395e-05	-1.3961	-1.17695	7.95515e-05	-1.61178	-1.25648
144489224	rs11136289	2.49108e-09	-1.6992	-1.23531	1.64008e-05	-1.60226	-1.10941	7.69221e-05	-1.67707	-1.2248
144489439	rs72703732	1.48725e-08	-1.14771	-2.2059e-10	5.42689e-05	-1.51505	-2.2059e-10	0.00025621	-1.69867	-2.2059e-10
144489599	rs187530824	1.22976e-07	0.964764	-2.2059e-10	0.000289544	0.159302	-2.2059e-10	0.0027984	0.692138	-2.2059e-10
144490273	rs13267017	2.49552e-09	-1.69925	-1.23348	1.65583e-05	-1.60077	-1.10135	7.72085e-05	-1.67534	-1.22281
144490357	rs111900927	2.25996e-09	-1.78758	-1.2443	1.38412e-05	-1.65602	-1.22533	6.96517e-05	-1.75875	-1.24241
144491088	rs12335313	1.87656e-08	0.169026	-1.08423	7.94989e-05	0.0231512	-1.15641	0.000720477	0.412716	-1.07747
144491811	rs11776876	2.38148e-09	-1.74134	-1.23816	1.63836e-05	-1.58025	-1.13248	7.28634e-05	-1.72753	-1.22855
144492136	rs9886592	2.55599e-09	-1.66423	-1.24455	1.73451e-05	-1.52458	-1.13112	8.08006e-05	-1.61688	-1.2358
144492225	rs13251580	5.24481e-09	-1.25221	-0.937777	6.94878e-05	-0.389698	-0.878155	0.000220851	-0.915242	-0.931937
144492310	rs13274480	2.67223e-09	-1.60391	-1.2604	2.19845e-05	-1.24787	-1.17079	8.91566e-05	-1.50137	-1.25291
144492607	rs57681929	2.39409e-09	-1.77963	-1.19459	1.51431e-05	-1.62492	-1.16654	7.37757e-05	-1.74669	-1.19695
144493504	rs117063685	1.71253e-08	-1.00667	-2.2059e-10	8.77436e-05	-1.03459	-2.2059e-10	0.000689401	-0.708842	-2.2059e-10
144493675	rs74569082	5.3192e-08	0.0944223	0.0322599	0.000167132	-0.0486025	-0.341616	0.00207234	0.333579	0.0581911
144493837	rs141337105	2.45476e-08	-0.646612	-2.2059e-10	0.000119943	-0.721984	-2.2059e-10	0.000666034	-0.743325	-2.2059e-10
144494710	rs73717554	5.52573e-08	0.147556	0.0172184	0.000175621	0.00249584	-0.343173	0.0021588	0.38995	0.04269
144494963	rs875859	3.15539e-09	-1.72966	-0.968458	2.013e-05	-1.61192	-0.89487	9.94975e-05	-1.70565	-0.938878
144495262	rs35323180	3.03342e-09	-1.54505	-1.19249	1.2386e-05	-1.7175	-1.27494	8.94215e-05	-1.54808	-1.20322
144495409	rs36037988	1.18832e-08	-1.3721	-2.2059e-10	0.000134799	-0.605219	-2.2059e-10	0.000487011	-1.05638	-2.2059e-10
144495756	rs73717555	4.91595e-08	0.0845447	-0.0367011	0.0001579	-0.0580987	-0.388944	0.00191218	0.323095	-0.0117598
144496003	rs9650461	2.94407e-09	-1.59271	-1.17472	1.22372e-05	-1.73601	-1.26851	8.75166e-05	-1.58637	-1.18647
144496115	rs9650462	2.97911e-09	-1.57854	-1.17706	1.23221e-05	-1.7282	-1.26941	8.85887e-05	-1.57198	-1.18868
144496124	rs9650463	2.96483e-09	-1.58568	-1.17472	1.22844e-05	-1.73217	-1.26851	8.81431e-05	-1.57923	-1.18647
144496459	rs35781109	3.11403e-09	-1.57128	-1.14003	1.257e-05	-1.72411	-1.25358	9.24354e-05	-1.56461	-1.15354
144496772	rs4875043	2.5304e-09	-1.68977	-1.22908	1.37092e-05	-1.63341	-1.25752	6.8002e-05	-1.78983	-1.2353
144496779	rs62521864	3.08431e-09	-1.5553	-1.16559	1.26695e-05	-1.70496	-1.26485	9.33354e-05	-1.53064	-1.17783
144496831	rs34007749	3.00986e-09	-1.58466	-1.16067	1.24586e-05	-1.72266	-1.26394	9.09344e-05	-1.5615	-1.17303
144496990	rs35721681	3.01781e-09	-1.57468	-1.16801	1.23817e-05	-1.72694	-1.26584	8.91669e-05	-1.57404	-1.18012
144497615	rs73717558	4.66173e-08	0.201508	-0.206762	0.000153137	0.0544099	-0.532082	0.001823	0.447145	-0.183573
144497848	rs13273107	2.74393e-09	-1.73939	-1.09844	1.7156e-05	-1.62807	-1.03858	8.55988e-05	-1.71951	-1.07549
144497988	rs57320778	5.52808e-08	0.374057	-0.208857	0.000174651	0.182286	-0.528501	0.00216069	0.619033	-0.185516
144498057	rs34473470	2.20322e-09	-1.78817	-1.26913	1.39713e-05	-1.62345	-1.24856	6.87663e-05	-1.74377	-1.27018
144498147	rs6993887	2.76191e-09	-1.71949	-1.11181	1.74633e-05	-1.59492	-1.05399	8.63465e-05	-1.69662	-1.08967
144498346	rs13272805	2.67908e-09	-1.72772	-1.13403	1.70953e-05	-1.58981	-1.08039	8.42362e-05	-1.69801	-1.11303
144498535	rs116920224	1.36194e-08	-1.38046e-10	-1.23573	7.06436e-05	-1.38046e-10	-1.25136	0.000405977	-1.38046e-10	-1.23837
144498630	rs138585303	8.2359e-08	-1.38046e-10	0.563862	0.000537254	-1.38046e-10	0.777467	0.00257366	-1.38046e-10	0.608419
144498678	rs35264981	2.29206e-09	-1.73268	-1.28509	1.59474e-05	-1.45713	-1.28258	7.47763e-05	-1.64509	-1.28508
144498825	rs147141032	8.28496e-09	-1.73278	-2.2059e-10	4.20532e-05	-1.77007	-2.2059e-10	0.000232403	-1.79619	-2.2059e-10
144498950	rs182584519	1.98817e-07	-1.38046e-10	1.44516	0.000760646	-1.38046e-10	1.12516	0.00634219	-1.38046e-10	1.51031
144499054	rs62521866	1.53091e-08	-1.67812	0.559346	0.000128386	-1.40842	0.754457	0.000724047	-1.27086	0.611055
144499131	rs11778587	1.45288e-08	-1.17109	-2.2059e-10	6.18779e-05	-1.38384	-2.2059e-10	0.000276096	-1.62392	-2.2059e-10
144499558	rs76011971	1.42419e-08	-1.38046e-10	-1.19104	8.28724e-05	-1.38046e-10	-1.0917	0.000426957	-1.38046e-10	-1.18798
144499835	rs62521868	3.58362e-09	-1.40449	-1.16637	2.39007e-05	-1.33196	-1.00314	0.00013036	-1.21104	-1.16332
144500196	rs72703742	2.2121e-09	-1.78757	-1.26572	1.19484e-05	-1.74639	-1.28202	6.62465e-05	-1.78053	-1.27075
144500947	rs11782698	3.95177e-09	-1.49235	-0.980712	2.23503e-05	-1.33498	-1.06719	0.000147582	-1.24708	-1.0032
144501198	rs4874112	2.34058e-09	-1.78537	-1.21145	1.31566e-05	-1.73833	-1.19375	6.94249e-05	-1.79078	-1.21364
144501349	rs4874113	3.68098e-09	-1.69343	-0.850621	2.90852e-05	-1.63487	-0.503908	0.00011263	-1.67903	-0.841532
144501463	rs78809179	2.17582e-09	-1.7878	-1.28202	1.20735e-05	-1.74414	-1.27385	6.47546e-05	-1.79245	-1.28161
144501490	rs78152584	1.69363e-08	-1.38046e-10	-1.01777	0.000124524	-1.38046e-10	-0.684506	0.000506287	-1.38046e-10	-1.01756
144501530	rs7015344	3.62146e-09	-1.66608	-0.894272	2.81139e-05	-1.60522	-0.567521	0.00011129	-1.64632	-0.886201
144501681	rs72703745	3.85552e-09	-1.52185	-0.975867	2.05958e-05	-1.414	-1.06992	0.000136498	-1.32903	-0.999318
144501832	rs4333616	3.16118e-09	-1.74622	-0.95006	2.15387e-05	-1.79412	-0.645037	9.20458e-05	-1.77603	-0.946353
144501845	rs12546431	2.28997e-09	-1.75239	-1.2663	1.41381e-05	-1.58811	-1.27202	7.20337e-05	-1.70202	-1.26551
144501989	rs79049793	2.18331e-09	-1.78424	-1.28215	1.21724e-05	-1.73575	-1.27409	6.49075e-05	-1.78996	-1.28174
144502334	rs56222824	3.35916e-09	-1.72009	-0.91545	2.40174e-05	-1.79021	-0.540011	9.92121e-05	-1.73869	-0.908717
144502429	rs12547045	3.77602e-09	-1.61387	-0.904682	2.9382e-05	-1.54697	-0.581651	0.000114925	-1.60367	-0.896719
144502649	rs62521870	3.25334e-09	-1.74112	-0.92643	2.36178e-05	-1.79586	-0.55114	9.55098e-05	-1.7662	-0.919237
144502675	rs12545195	3.44585e-09	-1.67655	-0.933505	2.6502e-05	-1.61525	-0.616534	0.000106197	-1.65405	-0.925324
144502865	rs72703751	4.63448e-09	-1.51542	-0.798285	2.3949e-05	-1.4064	-0.926673	0.000163584	-1.32065	-0.826692
144502917	rs12545240	3.1954e-09	-1.73495	-0.950568	2.34305e-05	-1.73104	-0.623932	9.65358e-05	-1.73312	-0.941628
144502947	rs13265269	2.26666e-09	-1.75896	-1.26995	1.33918e-05	-1.64749	-1.26687	6.85605e-05	-1.74799	-1.26896
144502965	rs12716573	5.69112e-09	-1.09434	-1.01398	3.5802e-05	-1.19157	-0.739433	0.000177873	-1.05706	-1.00653
144503209	rs56743114	3.28705e-09	-1.58585	-1.07139	1.80146e-05	-1.46967	-1.14815	0.000116923	-1.39234	-1.09081
144503571	rs111265027	2.29541e-09	-1.76342	-1.2529	1.35523e-05	-1.66192	-1.24053	6.83832e-05	-1.76353	-1.25601
144503650	rs116900648	2.23703e-09	-1.7637	-1.27838	1.2797e-05	-1.68438	-1.27542	6.66921e-05	-1.76657	-1.27801
144503720	rs13281883	2.37666e-09	-1.72325	-1.25828	1.57069e-05	-1.50031	-1.2546	7.459e-05	-1.6766	-1.25606
144503816	rs13282182	3.98274e-09	-1.3895	-1.07575	4.08681e-05	-0.748159	-1.05049	0.000147143	-1.17165	-1.08162
144504103	rs7833311	3.05611e-09	-1.66599	-1.06409	1.9932e-05	-1.77332	-0.74336	9.06145e-05	-1.67867	-1.05938
144504117	rs7812379	2.70938e-09	-1.62054	-1.22997	2.06896e-05	-1.2261	-1.25327	9.69111e-05	-1.43386	-1.23701
144504245	rs7833564	2.80446e-09	-1.58653	-1.22948	2.19468e-05	-1.16606	-1.25433	0.000101729	-1.38569	-1.23667
144504340	rs116843920	7.86488e-09	-1.78482	-2.2059e-10	6.46291e-05	-1.34034	-2.2059e-10	0.000260832	-1.68079	-2.2059e-10
144504380	rs7819729	2.591e-09	-1.72253	-1.17265	1.61409e-05	-1.79553	-0.932121	7.62013e-05	-1.74134	-1.16994
144504609	rs10089299	2.80419e-09	-1.70509	-1.11102	1.62066e-05	-1.54826	-1.17533	0.000117358	-1.35425	-1.12519
144505036	rs150669949	1.71158e-08	-1.00722	-2.2059e-10	0.000190571	-0.258978	-2.2059e-10	0.00174144	0.217801	-2.2059e-10
144505445	rs77799659	3.22102e-09	-1.53846	-1.13906	1.70354e-05	-1.79096	-0.882757	7.59354e-05	-1.77835	-1.13643
144505726	rs78741802	3.70214e-09	-1.79348	-0.744831	1.85626e-05	-1.77111	-0.816747	0.000125698	-1.6253	-0.78548
144505780	rs112197016	3.57876e-09	-1.79063	-0.781579	1.78484e-05	-1.77617	-0.850917	0.000122869	-1.61275	-0.820794
144505785	rs72703757	3.34889e-09	-1.72611	-0.912484	1.84076e-05	-1.62157	-0.974674	0.000111642	-1.59455	-0.934823
144505786	rs115038157	3.68165e-09	-1.77689	-0.766973	1.85004e-05	-1.75386	-0.837347	0.000132193	-1.55364	-0.806764
144506133	rs13267937	2.91712e-09	-1.72482	-1.05181	1.97361e-05	-1.79461	-0.731942	8.68546e-05	-1.73359	-1.04684
144507518	rs66470449	2.90977e-09	-1.4955	-1.28366	1.72142e-05	-1.44577	-1.2175	8.33355e-05	-1.53889	-1.2829
144507668	rs7014671	2.79154e-09	-1.54025	-1.28038	2.77923e-05	-0.979722	-1.20452	0.000184572	-0.745226	-1.2814
144507892	rs35123647	2.36794e-09	-1.72275	-1.26245	1.56588e-05	-1.49674	-1.26124	7.41407e-05	-1.67788	-1.26083
144508342	rs4873793	4.56187e-09	-1.27662	-1.05287	3.76368e-05	-1.07724	-0.803781	0.000124967	-1.36491	-1.05171
144508678	rs56276803	2.26106e-09	-1.79083	-1.24056	1.30885e-05	-1.71898	-1.21829	8.64029e-05	-1.54691	-1.23874
144508768	rs11783095	3.97079e-09	-1.3392	-1.12906	3.19041e-05	-1.18262	-0.863648	0.000105483	-1.46043	-1.12569
144508828	rs185088599	2.36078e-08	-0.685647	-2.2059e-10	0.000208652	-0.168336	-2.2059e-10	0.00175311	0.224479	-2.2059e-10
144508927	rs79091800	5.24801e-09	-1.79374	-0.39564	5.08695e-05	-1.29714	-0.282598	0.000207185	-1.50859	-0.402465
144509169	rs13258820	7.96255e-09	-1.77248	-2.2059e-10	4.37486e-05	-1.73054	-2.2059e-10	0.000232905	-1.79404	-2.2059e-10
144509342	rs117306706	7.80852e-09	-1.79201	-2.2059e-10	4.39367e-05	-1.72625	-2.2059e-10	0.000326158	-1.45728	-2.2059e-10
144509536	rs10448086	3.465e-09	-1.79581	-0.808708	1.70371e-05	-1.78855	-0.885065	0.000114653	-1.65605	-0.846701
144509707	rs56344153	4.1348e-09	-1.15018	-1.27761	3.36253e-05	-0.826445	-1.16728	0.000174637	-0.807129	-1.27482
144509784	rs55981035	3.86047e-09	-1.2135	-1.28294	3.10196e-05	-0.904387	-1.17	0.000160501	-0.885859	-1.2805
144510023	rs2280930	4.06628e-09	-1.16122	-1.28327	3.30592e-05	-0.838237	-1.17247	0.000171116	-0.821328	-1.28099
144510132	rs2280929	2.4129e-09	-1.68937	-1.27703	1.61345e-05	-1.45487	-1.27317	7.48991e-05	-1.65212	-1.2764
144510504	rs142745642	8.5224e-09	-1.70453	-2.2059e-10	9.86338e-05	-0.91759	-2.2059e-10	0.000426465	-1.18913	-2.2059e-10
144510683	rs191860674	1.11358e-08	-1.43706	-2.2059e-10	4.30315e-05	-1.74707	-2.2059e-10	0.000249531	-1.72508	-2.2059e-10
144511199	rs4874114	3.8895e-09	-1.20428	-1.28467	3.10713e-05	-0.886947	-1.18577	0.000162572	-0.870473	-1.28307
144511285	rs4874115	4.06865e-09	-1.16078	-1.28313	3.30612e-05	-0.839443	-1.1712	0.000171382	-0.820256	-1.28051
144511538	rs62521874	2.2459e-09	-1.79316	-1.24496	1.23196e-05	-1.77411	-1.22371	7.68776e-05	-1.65922	-1.24323
144513010	rs142135070	7.89982e-09	-1.78039	-2.2059e-10	4.12519e-05	-1.78931	-2.2059e-10	0.000263481	-1.67068	-2.2059e-10
144513087	rs114471912	2.26393e-09	-1.79189	-1.23823	1.23193e-05	-1.73571	-1.26213	6.72974e-05	-1.78993	-1.24561
144514114	rs35541709	1.65575e-08	-1.04038	-2.2059e-10	7.93099e-05	-1.13564	-2.2059e-10	0.000339043	-1.41854	-2.2059e-10
144514116	rs11774314	2.97611e-09	-1.79545	-0.961155	1.47549e-05	-1.79389	-1.02354	9.62272e-05	-1.68561	-0.992348
144514383	rs1994448	4.60379e-09	-1.17688	-1.14346	3.44344e-05	-1.03832	-0.931627	0.000116085	-1.34924	-1.1411
144514567	rs57665510	4.64309e-09	-1.18595	-1.12589	3.55443e-05	-1.03405	-0.904172	0.000117682	-1.35329	-1.12339
144514616	rs60099982	4.36797e-09	-1.19771	-1.17522	3.24023e-05	-1.0472	-0.983578	0.000110851	-1.3633	-1.17318
144514743	rs187348455	1.62015e-08	-1.38046e-10	-1.06212	9.6352e-05	-1.38046e-10	-0.940997	0.000480591	-1.38046e-10	-1.06965
144514962	rs12676067	4.49482e-09	-1.20935	-1.13495	3.41419e-05	-1.06023	-0.918251	0.000114315	-1.37319	-1.13252
144515099	rs117141831	1.34259e-08	-1.38046e-10	-1.25004	6.83464e-05	-1.38046e-10	-1.28442	0.000401279	-1.38046e-10	-1.25001
144515169	rs76683761	1.50866e-08	-1.38046e-10	-1.13342	0.000105463	-1.38046e-10	-0.850645	0.000452469	-1.38046e-10	-1.12995
144515342	rs4874116	4.74936e-09	-1.15164	-1.13757	3.57382e-05	-1.01043	-0.922357	0.000119312	-1.32776	-1.13516
144515367	rs4874117	4.73597e-09	-1.15164	-1.1404	3.558e-05	-1.01043	-0.926793	0.000118973	-1.32776	-1.13801
144515567	rs55994096	4.8002e-09	-1.12714	-1.15143	3.59215e-05	-0.9834	-0.944269	0.000120145	-1.30684	-1.14913
144515639	rs4874118	4.02783e-09	-1.21207	-1.24193	2.77006e-05	-1.0773	-1.11025	0.000102027	-1.37906	-1.24037
144515799	rs146365319	8.32264e-09	-1.72825	-2.2059e-10	4.10405e-05	-1.79445	-2.2059e-10	0.000246315	-1.73805	-2.2059e-10
144515885	rs1076074	1.58502e-08	-1.08405	-2.2059e-10	8.43545e-05	-1.07398	-2.2059e-10	0.000952568	-0.385504	-2.2059e-10
144516075	rs60804328	4.67548e-09	-1.18608	-1.11882	3.74235e-05	-0.98773	-0.898976	0.000121542	-1.32813	-1.11627
144516134	rs59529665	4.85626e-09	-1.2211	-1.04586	3.60908e-05	-1.09066	-0.832309	0.000122148	-1.39507	-1.04437
144516167	rs80142837	5.45521e-09	-1.43941	-0.711248	2.31323e-05	-1.52593	-0.841851	0.000115132	-1.74918	-0.749405
144516333	rs12677645	3.97426e-09	-1.33721	-1.13018	2.52391e-05	-1.31025	-0.970362	9.66939e-05	-1.54066	-1.13246
144516422	rs12674728	3.28129e-09	-1.56717	-1.09182	2.15252e-05	-1.54047	-0.899308	8.36464e-05	-1.72613	-1.09193
144516485	rs12676325	2.80671e-09	-1.69564	-1.11958	1.78603e-05	-1.66744	-0.95898	7.69661e-05	-1.78378	-1.11752
144516728	rs4874120	3.18943e-09	-1.58251	-1.10487	1.95724e-05	-1.56887	-0.96601	9.2674e-05	-1.61401	-1.10156
144516749	rs4874121	2.55923e-09	-1.74977	-1.15775	1.23327e-05	-1.74195	-1.2548	0.000102641	-1.45476	-1.15866
144517126	rs67557491	5.47364e-09	-1.69999	-0.44729	3.57125e-05	-1.76047	-0.173037	0.000161811	-1.73084	-0.427401
144517248	rs28754324	8.51589e-09	-1.70529	-2.2059e-10	4.19714e-05	-1.77202	-2.2059e-10	0.000251024	-1.71912	-2.2059e-10
144517333	rs144615355	9.66728e-09	-1.57848	-2.2059e-10	0.000140825	-0.561483	-2.2059e-10	0.000566431	-0.90531	-2.2059e-10
144517461	rs1532037	3.86084e-09	-1.26258	-1.23376	2.6042e-05	-1.25787	-0.991427	0.00013425	-1.11891	-1.22605
144517475	rs1077657	3.16173e-09	-1.45959	-1.23652	1.65903e-05	-1.65588	-1.04431	6.931e-05	-1.76791	-1.23817
144517501	rs138554198	1.65584e-08	-1.04033	-2.2059e-10	4.92094e-05	-1.61292	-2.2059e-10	0.000389985	-1.27856	-2.2059e-10
144517562	rs901772	2.51067e-09	-1.69835	-1.22832	1.72913e-05	-1.72417	-0.934637	6.82292e-05	-1.79326	-1.22853
144517660	rs11136294	3.41607e-09	-1.44293	-1.1758	1.63234e-05	-1.55171	-1.16469	8.43132e-05	-1.64403	-1.1661
144517745	rs6994534	2.19269e-09	-1.77783	-1.28427	1.28099e-05	-1.67773	-1.28105	6.43815e-05	-1.79604	-1.2838
144517892	rs4490854	3.56818e-09	-1.31289	-1.26227	1.2532e-05	-1.74907	-1.23165	8.99606e-05	-1.4941	-1.2512
144518049	rs11136295	2.61636e-09	-1.78166	-1.10378	2.04428e-05	-1.73468	-0.756696	7.86682e-05	-1.78204	-1.09738
144518084	rs72691410	4.92397e-09	-1.01197	-1.24114	5.77206e-05	-0.545893	-0.907497	0.0001816	-0.810848	-1.23201
144518348	rs4874122	2.79687e-09	-1.57025	-1.24848	1.86948e-05	-1.61783	-0.962929	6.76378e-05	-1.78174	-1.24876
144518647	rs11776073	3.65166e-09	-1.40854	-1.1435	1.76989e-05	-1.51166	-1.12384	9.01368e-05	-1.61147	-1.13187
144518660	rs11773918	2.7784e-09	-1.57025	-1.2551	1.83626e-05	-1.61783	-0.980862	6.71831e-05	-1.78174	-1.2555
144518721	rs11776099	2.79512e-09	-1.56291	-1.25644	1.84035e-05	-1.6113	-0.985169	6.72214e-05	-1.77984	-1.25684
144518792	rs11775278	2.82459e-09	-1.55477	-1.2541	1.88627e-05	-1.59054	-0.981282	6.7798e-05	-1.77362	-1.25451
144518826	rs11784978	2.7737e-09	-1.57295	-1.2541	1.88348e-05	-1.59202	-0.981282	6.76644e-05	-1.77559	-1.25451
144518829	rs11773959	2.77758e-09	-1.57295	-1.2527	1.89167e-05	-1.59202	-0.976946	6.77584e-05	-1.77559	-1.25312
144519154	rs34232350	3.57626e-09	-1.44085	-1.13206	2.0828e-05	-1.68377	-0.788934	9.12353e-05	-1.60317	-1.12805
144519157	rs56106036	2.90347e-09	-1.53496	-1.24636	2.55076e-05	-1.38572	-0.884305	9.29052e-05	-1.47452	-1.23857
144519190	rs28525624	2.97386e-09	-1.50908	-1.24828	2.36156e-05	-1.45359	-0.89351	8.97022e-05	-1.50745	-1.24072
144519237	rs35736975	3.63557e-09	-1.4244	-1.13206	2.10234e-05	-1.67444	-0.788934	9.23527e-05	-1.591	-1.12805
144519276	rs74759592	1.32282e-08	-1.38046e-10	-1.26488	8.69689e-05	-1.38046e-10	-1.04345	0.000394544	-1.38046e-10	-1.26693
144520147	rs2294117	3.94422e-09	-1.28914	-1.18583	1.56367e-05	-1.65869	-1.10069	9.00453e-05	-1.55409	-1.19027
144520668	rs13267988	3.6112e-09	-1.45865	-1.10454	1.76117e-05	-1.55434	-1.0861	9.08283e-05	-1.64552	-1.09017
144520710	rs13255491	3.70219e-09	-1.45865	-1.07965	1.83644e-05	-1.55434	-1.04425	9.30799e-05	-1.64552	-1.06568
144522185	rs117239159	9.49511e-09	-1.59645	-2.2059e-10	4.22673e-05	-1.76499	-2.2059e-10	0.000239732	-1.76514	-2.2059e-10
144522387	rs2272754	9.85578e-09	-0.29117	-1.268	2.8184e-05	-1.09144	-1.07881	0.000139909	-1.03485	-1.26882
144522388	rs2272753	9.69603e-09	-0.305801	-1.26971	2.77357e-05	-1.10144	-1.08484	0.000138231	-1.04525	-1.27049
144522457	rs36083358	2.47329e-08	-0.639092	-2.2059e-10	7.60889e-05	-1.1771	-2.2059e-10	0.000396373	-1.26231	-2.2059e-10
144522975	rs2294116	3.06615e-09	-1.57341	-1.15339	2.34805e-05	-1.62943	-0.723404	7.41042e-05	-1.78572	-1.15347
144523018	rs2294115	3.13504e-09	-1.5161	-1.18848	2.29029e-05	-1.58145	-0.796286	7.26954e-05	-1.76999	-1.1884
144523323	rs2294114	3.18874e-09	-1.49945	-1.18815	2.32573e-05	-1.56684	-0.795544	7.31034e-05	-1.76472	-1.18807
144523434	rs2294113	1.37166e-08	-1.38046e-10	-1.22862	9.34538e-05	-1.38046e-10	-0.971538	0.000414338	-1.38046e-10	-1.21798
144523437	rs2294112	3.11524e-09	-1.54319	-1.16773	2.34522e-05	-1.60315	-0.750889	7.35983e-05	-1.7784	-1.16764
144523489	rs2294111	3.06577e-09	-1.54361	-1.18332	2.26627e-05	-1.60352	-0.784768	7.24513e-05	-1.77851	-1.18324
144524474	rs13272031	3.12808e-09	-1.52431	-1.18249	2.29298e-05	-1.59252	-0.784049	7.27806e-05	-1.77428	-1.18293
144525138	rs117833489	7.86131e-09	-1.78527	-2.2059e-10	4.5266e-05	-1.69645	-2.2059e-10	0.000240386	-1.76242	-2.2059e-10
144525212	rs181197428	1.41407e-08	-1.38046e-10	-1.19817	7.4384e-05	-1.38046e-10	-1.19976	0.000421254	-1.38046e-10	-1.20143
144526269	rs10089146	2.42934e-09	-1.75158	-1.20803	1.34141e-05	-1.79444	-1.11826	7.08946e-05	-1.771	-1.21247
144526905	rs10464952	3.12522e-09	-1.53593	-1.17179	2.33703e-05	-1.59681	-0.760733	7.34034e-05	-1.77644	-1.17226
144528091	rs11777600	3.1412e-09	-1.51944	-1.18318	2.30532e-05	-1.58234	-0.788857	7.29098e-05	-1.77171	-1.18374
144528380	rs140782569	8.25564e-09	-1.73633	-2.2059e-10	4.41571e-05	-1.72125	-2.2059e-10	0.000240694	-1.76114	-2.2059e-10
144528909	rs57799549	3.97237e-09	-1.29759	-1.17027	2.22484e-05	-1.56947	-0.837262	9.988e-05	-1.47394	-1.16676
144529174	rs901758	2.15223e-09	-1.79552	-1.2852	1.1599e-05	-1.78662	-1.27146	6.92402e-05	-1.72194	-1.28514
144529196	rs901757	2.1558e-09	-1.79475	-1.28431	1.15264e-05	-1.7868	-1.27756	6.9304e-05	-1.72236	-1.2838
144529228	rs11776571	3.1972e-09	-1.51764	-1.16731	2.3685e-05	-1.59452	-0.749642	7.38272e-05	-1.77508	-1.16785
144529555	rs112860645	5.51247e-08	0.162373	-2.2059e-10	6.65431e-05	-1.31116	-2.2059e-10	0.000574644	-0.890915	-2.2059e-10
144529814	rs74471282	2.04867e-08	0.270902	-1.09835	0.000133563	0.421002	-1.03543	0.000629969	0.274461	-1.07346
144529888	rs77027527	2.86034e-09	-1.51243	-1.28386	1.1465e-05	-1.78625	-1.28346	6.54401e-05	-1.78004	-1.28349
144529893	rs12543096	3.37501e-09	-1.52851	-1.10232	3.67274e-05	-1.37766	-0.527824	0.000109093	-1.46737	-1.0851
144530651	rs7835012	3.23701e-09	-1.50353	-1.16905	2.43063e-05	-1.56833	-0.749944	7.43203e-05	-1.76681	-1.16947
144530825	rs13267385	2.18462e-09	-1.7845	-1.28128	1.18359e-05	-1.79094	-1.24693	7.10186e-05	-1.69963	-1.28209
144530857	rs13280062	2.17235e-09	-1.7863	-1.28511	1.15036e-05	-1.79278	-1.27357	7.10349e-05	-1.69658	-1.28491
144530908	rs59795540	3.68342e-09	-1.46867	-1.07472	1.81952e-05	-1.56281	-1.04504	9.29579e-05	-1.65219	-1.06033
144530941	rs13252596	3.18887e-09	-1.5103	-1.17726	2.33444e-05	-1.58139	-0.77726	7.32407e-05	-1.77288	-1.17803
144531726	rs4874123	3.29015e-09	-1.49348	-1.16282	2.44724e-05	-1.56677	-0.744691	7.47168e-05	-1.7679	-1.16306
144532267	rs112631898	1.03977e-08	-0.257825	-1.24782	3.12148e-05	-1.05873	-1.00939	0.000146273	-1.01057	-1.24862
144532411	rs4874125	3.05272e-09	-1.51333	-1.21787	2.11808e-05	-1.58108	-0.874834	7.03974e-05	-1.77171	-1.2188
144532797	rs148624538	1.30674e-08	-1.38046e-10	-1.2771	7.0119e-05	-1.38046e-10	-1.25881	0.000390159	-1.38046e-10	-1.27811
144532815	rs4874126	3.23533e-09	-1.52151	-1.15158	2.45189e-05	-1.58821	-0.721351	7.50954e-05	-1.77407	-1.15183
144532836	rs4874127	3.17713e-09	-1.53674	-1.15451	2.40514e-05	-1.60143	-0.727383	7.45645e-05	-1.77824	-1.15476
144532931	rs4874128	3.31063e-09	-1.51333	-1.13676	2.54474e-05	-1.58108	-0.691313	7.63965e-05	-1.77171	-1.13702
144533230	rs4874129	3.24879e-09	-1.52878	-1.14016	2.50858e-05	-1.59453	-0.692179	7.58244e-05	-1.7761	-1.14014
144533382	rs118102305	3.18759e-08	-0.385377	-2.2059e-10	0.000272169	0.097419	-2.2059e-10	0.000671903	-0.734551	-2.2059e-10
144533433	rs7828812	3.13127e-09	-1.55988	-1.1459	2.4137e-05	-1.62141	-0.703846	7.48017e-05	-1.78394	-1.14588
144533437	rs1532039	3.10803e-09	-1.56727	-1.14597	2.39812e-05	-1.62776	-0.703977	7.46743e-05	-1.78558	-1.14595
144533941	rs147732557	9.81939e-08	0.739718	-2.2059e-10	0.00012892	-0.649816	-2.2059e-10	0.0011631	-0.185817	-2.2059e-10
144534125	rs72691427	3.11348e-09	-1.77557	-0.935918	1.65802e-05	-1.79625	-0.90455	9.95327e-05	-1.70677	-0.937413
144534254	rs77211695	2.17297e-09	-1.78647	-1.28466	1.15875e-05	-1.78347	-1.2756	7.82395e-05	-1.60309	-1.2818
144534282	rs150281165	7.96461e-09	-1.77222	-2.2059e-10	4.15692e-05	-1.78164	-2.2059e-10	0.000235156	-1.78442	-2.2059e-10
144534352	rs72691428	3.29482e-09	-1.75754	-0.897338	1.70613e-05	-1.79598	-0.876207	0.00010114	-1.72462	-0.903539
144534417	rs74528256	9.17675e-09	-0.349898	-1.28065	2.55498e-05	-1.14932	-1.11906	0.000128488	-1.10802	-1.28081
144534592	rs28668626	2.17792e-09	-1.78681	-1.28205	1.17966e-05	-1.79288	-1.24831	7.08007e-05	-1.70191	-1.28288
144534745	rs28540888	2.16585e-09	-1.78927	-1.28514	1.21478e-05	-1.73778	-1.27408	6.52046e-05	-1.78218	-1.28495
144534811	rs10100594	3.2121e-09	-1.55229	-1.12801	2.51856e-05	-1.61487	-0.667861	7.62876e-05	-1.78216	-1.12799
144534880	rs11785686	3.31857e-09	-1.52665	-1.12105	2.60327e-05	-1.59552	-0.65413	7.71889e-05	-1.77738	-1.12103
144535285	rs7009039	3.24695e-09	-1.53242	-1.13709	2.49466e-05	-1.60628	-0.685991	7.58693e-05	-1.77858	-1.13707
144535498	rs4874130	3.26713e-09	-1.54172	-1.12159	2.56695e-05	-1.6085	-0.655197	7.68521e-05	-1.78121	-1.12157
144535562	rs4874131	3.27779e-09	-1.54172	-1.11833	2.58339e-05	-1.6085	-0.648815	7.71031e-05	-1.78121	-1.11831
144535785	rs4874132	2.55636e-09	-1.73338	-1.17526	1.41186e-05	-1.79577	-1.06574	7.37833e-05	-1.76257	-1.18096
144536789	rs71520522	3.726e-09	-1.34225	-1.18964	2.01266e-05	-1.62002	-0.88694	9.08347e-05	-1.54692	-1.18871
144537580	rs35241038	3.39853e-09	-1.49237	-1.13151	1.62056e-05	-1.58275	-1.14089	8.60566e-05	-1.66776	-1.1219
144537887	rs530881	2.86956e-09	-1.57387	-1.21919	1.91446e-05	-1.64404	-0.912942	6.8937e-05	-1.79052	-1.22096
144538113	rs143382159	8.04493e-09	-1.76218	-2.2059e-10	5.03733e-05	-1.58954	-2.2059e-10	0.000353484	-1.37683	-2.2059e-10
144540065	rs13261258	3.36072e-09	-1.50143	-1.13364	1.60501e-05	-1.59033	-1.14295	8.53657e-05	-1.67363	-1.12409
144540156	rs72691434	1.61467e-08	-1.06551	-2.2059e-10	0.000224186	-0.0965297	-2.2059e-10	0.000909322	-0.431966	-2.2059e-10
144540456	rs13262652	8.57324e-09	-1.69858	-2.2059e-10	4.32543e-05	-1.74191	-2.2059e-10	0.000238097	-1.77199	-2.2059e-10
144541018	rs113025548	1.23418e-08	-1.33424	-2.2059e-10	0.000120523	-0.717164	-2.2059e-10	0.000365816	-1.34253	-2.2059e-10
144541547	rs13265464	3.02367e-09	-1.55781	-1.18294	1.46066e-05	-1.63696	-1.19057	7.8309e-05	-1.70893	-1.17507
144542096	rs4874134	2.61043e-09	-1.75751	-1.1302	1.32417e-05	-1.78432	-1.14132	7.804e-05	-1.75538	-1.13206
144542628	rs4874136	2.27858e-09	-1.7589	-1.26477	1.22415e-05	-1.79563	-1.20855	7.63012e-05	-1.64359	-1.26638
144542790	rs187416048	1.37566e-08	-1.38046e-10	-1.2257	6.87294e-05	-1.38046e-10	-1.27883	0.000412769	-1.38046e-10	-1.22178
144542804	rs34791886	2.39142e-09	-1.76028	-1.21506	1.3846e-05	-1.78021	-1.1008	6.96283e-05	-1.79588	-1.20561
144542830	rs35310129	3.21351e-09	-1.516	-1.16386	1.53795e-05	-1.60379	-1.17218	8.1818e-05	-1.68487	-1.1553
144543009	rs113383821	8.13766e-09	-1.75072	-2.2059e-10	4.31327e-05	-1.74472	-2.2059e-10	0.000280137	-1.60939	-2.2059e-10
144543160	rs4874137	2.22106e-09	-1.78712	-1.26212	1.23512e-05	-1.79124	-1.20401	7.15373e-05	-1.71028	-1.26416
144543171	rs57560188	3.28526e-09	-1.49484	-1.16294	1.57296e-05	-1.58217	-1.17129	8.31667e-05	-1.66947	-1.15435
144543265	rs12675867	2.7026e-09	-1.66701	-1.186	1.97036e-05	-1.71639	-0.811814	7.08663e-05	-1.79546	-1.18841
144543976	rs13259078	2.8558e-09	-1.66375	-1.13412	1.51039e-05	-1.763	-1.03105	8.4778e-05	-1.66424	-1.14039
144544138	rs418865	2.28331e-09	-1.76083	-1.26077	1.23814e-05	-1.78747	-1.20533	8.08128e-05	-1.58961	-1.26292
144544195	rs4874138	2.72991e-09	-1.56765	-1.27531	1.24055e-05	-1.77251	-1.21835	9.81553e-05	-1.38117	-1.27695
144544877	rs141179846	2.34327e-08	-0.693092	-2.2059e-10	5.21789e-05	-1.55433	-2.2059e-10	0.000321909	-1.4704	-2.2059e-10
144545053	rs10108410	2.15999e-09	-1.79502	-1.2821	1.20468e-05	-1.77096	-1.24924	6.74253e-05	-1.75094	-1.28271
144545195	rs10111294	2.15613e-09	-1.79588	-1.28303	1.19487e-05	-1.77578	-1.2526	6.78458e-05	-1.7439	-1.28353
144545447	rs10111556	2.73829e-09	-1.71925	-1.12064	1.50828e-05	-1.79566	-0.999793	7.88757e-05	-1.74941	-1.12738
144546584	rs4873794	2.84357e-09	-1.52322	-1.27894	1.20548e-05	-1.73553	-1.28401	0.000100003	-1.36184	-1.27762
144547067	rs147141058	8.50496e-09	-1.70658	-2.2059e-10	4.65364e-05	-1.66877	-2.2059e-10	0.000232396	-1.79622	-2.2059e-10
144547104	rs11985039	2.3454e-09	-1.71138	-1.28339	1.14023e-05	-1.79557	-1.27962	8.34336e-05	-1.53793	-1.28269
144547158	rs117239240	9.49379e-09	-1.59659	-2.2059e-10	4.09731e-05	-1.79609	-2.2059e-10	0.000234373	-1.78775	-2.2059e-10
144548103	rs140181481	9.12123e-09	-1.63662	-2.2059e-10	4.89267e-05	-1.61868	-2.2059e-10	0.000356282	-1.36894	-2.2059e-10
144548806	rs369051	3.08245e-09	-1.65015	-1.07135	1.51348e-05	-1.7956	-0.996415	9.10636e-05	-1.6986	-1.0345
144549496	rs188342475	3.61063e-08	-1.38046e-10	-0.260757	0.000201387	-1.38046e-10	-0.203776	0.00108402	-1.38046e-10	-0.256237
144549617	rs923326	3.12208e-09	-1.43779	-1.27094	1.41085e-05	-1.63767	-1.22456	0.000131163	-1.09556	-1.27267
144550160	rs11786665	3.86177e-09	-1.567	-0.929097	1.61236e-05	-1.78527	-0.943454	9.35444e-05	-1.79169	-0.914539
144550947	rs117920443	8.05182e-09	-1.76133	-2.2059e-10	5.26305e-05	-1.54571	-2.2059e-10	0.000253884	-1.70779	-2.2059e-10
144551142	rs2294118	3.7888e-09	-1.25239	-1.26279	1.41273e-05	-1.65011	-1.21079	0.000121764	-1.17759	-1.26498
144552033	rs61386175	2.42473e-09	-1.7269	-1.2346	1.57386e-05	-1.56109	-1.1918	0.000113067	-1.29931	-1.21737
144552076	rs4873795	2.97815e-09	-1.60587	-1.15006	1.4123e-05	-1.68479	-1.17641	7.55836e-05	-1.76792	-1.15151
144552092	rs117814230	1.39076e-08	-1.38046e-10	-1.21479	7.5594e-05	-1.38046e-10	-1.18363	0.000417964	-1.38046e-10	-1.20927
144552520	rs150313979	8.14386e-09	-1.74996	-2.2059e-10	4.34708e-05	-1.73691	-2.2059e-10	0.00023241	-1.79616	-2.2059e-10
144552610	rs28549005	9.02867e-09	-0.573653	-1.07317	2.43704e-05	-1.36608	-0.949557	0.000208765	-0.821777	-1.08168
144552718	rs76578854	3.19278e-09	-1.75584	-0.930488	1.62318e-05	-1.78986	-0.932178	9.56188e-05	-1.75278	-0.931517
144552936	rs118092529	7.88726e-09	-1.78198	-2.2059e-10	7.8052e-05	-1.15163	-2.2059e-10	0.000304662	-1.52546	-2.2059e-10
144553138	rs374534	4.87125e-09	-1.36419	-0.89969	6.73866e-05	-1.16137	-0.137185	0.000125193	-1.53935	-0.87546
144553201	rs35110652	6.45611e-09	-1.47676	-0.505434	4.33704e-05	-1.21248	-0.52675	0.000191195	-1.50741	-0.483961
144553465	rs11136296	4.20937e-09	-1.32799	-1.08192	4.51843e-05	-1.16899	-0.529267	0.000106247	-1.51467	-1.06423
144553478	rs2956378	3.05415e-09	-1.53868	-1.19205	2.07524e-05	-1.68086	-0.795484	7.06327e-05	-1.79467	-1.1925
144553566	rs180737806	7.90162e-09	-1.78016	-2.2059e-10	7.67671e-05	-1.16823	-2.2059e-10	0.000338435	-1.42033	-2.2059e-10
144554143	rs59809057	1.62734e-08	-0.622395	-0.435301	4.37973e-05	-1.52316	-0.206277	0.000323626	-1.0198	-0.445277
144554364	rs28557071	7.82233e-09	-1.79024	-2.2059e-10	4.40777e-05	-1.72305	-2.2059e-10	0.000238537	-1.77014	-2.2059e-10
144554573	rs117879931	8.12291e-09	-1.75254	-2.2059e-10	8.32943e-05	-1.08662	-2.2059e-10	0.000329723	-1.44641	-2.2059e-10
144554731	rs2004100	8.21207e-09	-1.19787	-0.543752	0.000113779	-1.2788	0.504045	0.000193084	-1.47723	-0.504307
144554746	rs2004099	2.55933e-09	-1.72575	-1.18173	1.40313e-05	-1.79047	-1.07724	9.40945e-05	-1.51315	-1.18722
144555129	rs2005246	3.79223e-09	-1.54792	-0.966354	2.85657e-05	-1.2398	-0.916999	0.000119322	-1.51038	-0.95246
144555316	rs13253331	2.5084e-09	-1.76005	-1.16753	1.30281e-05	-1.77299	-1.1689	7.39088e-05	-1.77512	-1.16671
144555453	rs187905949	2.89138e-08	-1.38046e-10	-0.482905	0.000244721	-1.38046e-10	-0.00888688	0.000885403	-1.38046e-10	-0.458623
144555482	rs403939	3.14298e-09	-1.49572	-1.20633	1.52831e-05	-1.62267	-1.15959	8.20889e-05	-1.62834	-1.20853
144555491	rs364417	1.06908e-08	-1.17345	-0.304391	4.27139e-05	-1.30271	-0.451772	0.000251288	-1.43503	-0.283036
144556009	rs76429698	1.29656e-08	-1.38046e-10	-1.28493	7.90572e-05	-1.38046e-10	-1.13883	0.000387554	-1.38046e-10	-1.28481
144556036	rs75394007	4.94356e-09	-1.7911	-0.458037	3.20434e-05	-1.73604	-0.30587	0.000157819	-1.77541	-0.407811
144556690	rs12544706	2.15396e-08	0.0188602	-0.796193	7.38819e-05	-0.321798	-0.884739	0.000458467	-0.334849	-0.781928
144556739	rs34668069	4.15849e-09	-1.79562	-0.626451	2.43446e-05	-1.73998	-0.576715	0.000152202	-1.66005	-0.559408
144556836	rs61251648	1.89891e-08	-0.124799	-0.778562	4.06652e-05	-1.30971	-0.493927	0.000227721	-1.0792	-0.737338
144556941	rs12547588	1.38136e-08	-0.278595	-0.942976	4.7244e-05	-0.650596	-1.00308	0.00024965	-0.795744	-0.928863
144557036	rs11136297	1.03691e-08	-0.361983	-1.14641	2.9916e-05	-0.944318	-1.16629	0.000216664	-0.7211	-1.14522
144557227	rs118179553	1.71717e-08	-1.38046e-10	-1.00396	7.54161e-05	-1.38046e-10	-1.18598	0.000511712	-1.38046e-10	-1.0069
144557264	rs62521920	3.59551e-09	-1.74508	-0.822461	3.11651e-05	-1.74626	-0.323451	0.000104489	-1.79532	-0.800267
144557328	rs117345617	1.36048e-08	-1.38046e-10	-1.2368	6.83001e-05	-1.38046e-10	-1.28509	0.000406084	-1.38046e-10	-1.23811
144557739	rs71520524	1.82198e-08	-1.19102	0.246303	0.000135941	-0.821335	0.224553	0.000542939	-1.21842	0.270754
144557944	rs35609832	4.35018e-09	-1.25067	-1.12634	3.58965e-05	-0.809043	-1.11932	0.000130628	-1.25896	-1.11335
144558158	rs11986221	7.24848e-09	-1.78454	-0.0818985	5.34247e-05	-1.79139	0.260663	0.000231744	-1.76703	-0.0320022
144558385	rs4873796	1.1716e-08	-0.102479	-1.28379	2.32623e-05	-1.09423	-1.26794	0.000153366	-0.928333	-1.28351
144558595	rs78472917	4.17181e-09	-1.69505	-0.723829	2.27303e-05	-1.79475	-0.590554	0.000120776	-1.78337	-0.667362
144558724	rs184296558	1.5793e-08	-1.38046e-10	-1.08766	7.64241e-05	-1.38046e-10	-1.17271	0.000475829	-1.38046e-10	-1.07961
144559105	rs116692788	2.16182e-09	-1.79371	-1.28256	1.32126e-05	-1.651	-1.27683	6.81867e-05	-1.73838	-1.28403
144559165	rs11780582	1.6153e-08	0.0821392	-1.14726	4.0716e-05	-0.592952	-1.20943	0.000269992	-0.506362	-1.13991
144559235	rs372513	1.34166e-08	-0.136313	-1.11442	2.53144e-05	-1.10481	-1.17283	0.000173468	-0.981228	-1.10745
144559861	rs35457004	2.26198e-09	-1.76773	-1.26325	1.7913e-05	-1.376	-1.24748	7.53077e-05	-1.66305	-1.26003
144560049	rs13257849	7.90545e-09	-0.552871	-1.2268	0.000375873	1.40138	-0.981134	0.000392983	-0.0422286	-1.22867
144560217	rs192597556	1.30652e-08	-1.38046e-10	-1.27727	7.32774e-05	-1.38046e-10	-1.21475	0.000390661	-1.38046e-10	-1.27683
144560433	rs117645175	9.27941e-09	-1.61943	-2.2059e-10	6.76345e-05	-1.29489	-2.2059e-10	0.000498956	-1.03215	-2.2059e-10
144560483	rs730051	4.17207e-09	-1.70428	-0.714532	2.59518e-05	-1.77164	-0.481127	0.00011459	-1.79621	-0.707097
144560640	rs412488	2.6459e-09	-1.66664	-1.20757	1.36492e-05	-1.73066	-1.16466	6.9481e-05	-1.79005	-1.21356
144560956	rs112468018	1.03087e-08	-1.51424	-2.2059e-10	4.16472e-05	-1.77977	-2.2059e-10	0.00026423	-1.66785	-2.2059e-10
144561183	rs60861229	5.29811e-09	-1.78918	-0.390694	3.18327e-05	-1.74839	-0.300118	0.000157345	-1.79562	-0.390605
144561339	rs117906287	1.55628e-08	-1.38046e-10	-1.10234	7.42581e-05	-1.38046e-10	-1.20146	0.000461026	-1.38046e-10	-1.11121
144561422	rs180677082	1.33622e-08	-1.38046e-10	-1.25479	7.10497e-05	-1.38046e-10	-1.24563	0.000398045	-1.38046e-10	-1.2581
144561598	rs55747119	1.04612e-08	-1.49955	-2.2059e-10	4.09785e-05	-1.79596	-2.2059e-10	0.000261239	-1.67923	-2.2059e-10
144562110	rs405035	3.8853e-08	-1.7575	1.57006	0.000426234	-1.35515	1.90114	0.00127919	-1.75713	1.66645
144562245	rs118076041	9.5039e-09	-1.59552	-2.2059e-10	4.0996e-05	-1.79553	-2.2059e-10	0.000244543	-1.74527	-2.2059e-10
144562603	rs1487888	5.29222e-09	-1.63219	-0.548796	7.5918e-05	-1.56215	0.382796	0.000138784	-1.79376	-0.517989
144562926	rs150334386	2.01441e-08	-1.38046e-10	-0.844314	9.3415e-05	-1.38046e-10	-0.971953	0.000605663	-1.38046e-10	-0.838342
144563143	rs11782442	4.89936e-08	-1.77484	1.81931	0.000325577	-1.78581	2.0624	0.00188183	-1.69849	1.99382
144563464	rs402011	3.44694e-09	-1.32608	-1.28366	2.36858e-05	-1.16454	-1.17959	0.000145343	-0.982552	-1.28302
144563528	rs60625971	3.25666e-09	-1.65373	-1.0128	3.92073e-05	-0.901382	-0.938759	0.000111767	-1.51019	-1.01806
144563622	rs76551337	3.375e-09	-1.6303	-1.00053	4.20997e-05	-0.844017	-0.924946	0.000116908	-1.47736	-1.00592
144563758	rs62521922	5.35382e-08	-1.77484	1.90801	0.000349491	-1.78581	2.13328	0.00204922	-1.69849	2.07904
144563803	rs12678438	4.37423e-09	-1.73747	-0.634023	7.50552e-05	-1.39888	0.208101	0.000131319	-1.75163	-0.615407
144564745	rs6988822	3.30961e-09	-1.64008	-1.01032	4.0666e-05	-0.86765	-0.935962	0.000114215	-1.49098	-1.0156
144565421	rs61206940	3.6837e-09	-1.73433	-0.808979	5.07396e-05	-0.864058	-0.71824	0.000129402	-1.56624	-0.815508
144565680	rs391615	3.5153e-09	-1.74743	-0.842666	1.25335e-05	-1.77879	-1.2018	0.000101767	-1.79233	-0.829655
144565798	rs79792035	3.71609e-09	-1.72466	-0.809898	5.28759e-05	-0.827535	-0.713523	0.000131616	-1.54792	-0.816857
144565905	rs380904	3.77979e-09	-1.24974	-1.26782	2.00527e-05	-1.27748	-1.23316	0.000149908	-0.968933	-1.26571
144565969	rs11785340	1.18456e-08	-1.37527	-2.2059e-10	4.18789e-05	-1.77422	-2.2059e-10	0.000239356	-1.76671	-2.2059e-10
144566036	rs146022756	7.92656e-09	-1.77701	-2.2059e-10	5.54773e-05	-1.49303	-2.2059e-10	0.000273781	-1.63234	-2.2059e-10
144566944	rs11786237	2.41764e-08	-1.77803	1.11618	0.000170563	-1.788	1.4181	0.000904805	-1.70545	1.2685
144566969	rs2294119	4.55557e-09	-1.73944	-0.591431	8.85478e-05	-1.37304	0.347582	0.000139084	-1.74934	-0.560252
144568375	rs12542047	1.30175e-08	-0.620008	-0.660921	4.70904e-05	-0.874338	-0.782598	0.000282881	-0.946072	-0.653567
144568452	rs11778113	2.30285e-08	-1.77157	1.06108	0.000160787	-1.78854	1.35961	0.000852348	-1.70834	1.21167
144568463	rs147945359	1.2963e-08	-1.38046e-10	-1.28513	6.96482e-05	-1.38046e-10	-1.26555	0.000387405	-1.38046e-10	-1.28519
144568585	rs79579992	2.1737e-08	-1.76013	0.991922	0.00015043	-1.78166	1.28616	0.00081019	-1.68771	1.14031
144568825	rs111679420	3.69687e-09	-1.71416	-0.825579	5.15447e-05	-0.835822	-0.730733	0.000128844	-1.55364	-0.832422
144570737	rs4874139	1.01058e-08	-0.914775	-0.61934	3.42413e-05	-1.23035	-0.745219	0.000209237	-1.28945	-0.611745
144571187	rs4873797	3.57734e-09	-1.76658	-0.806024	4.02292e-05	-1.10514	-0.709276	0.000116246	-1.67595	-0.813012
144571431	rs7013633	3.57229e-09	-1.76437	-0.809646	4.04927e-05	-1.09464	-0.713246	0.00011634	-1.67155	-0.816607
144571547	rs58587385	2.23738e-08	-1.76981	1.03048	0.000155802	-1.78754	1.32712	0.000828583	-1.70505	1.1801
144571600	rs10104402	3.57229e-09	-1.76437	-0.809646	4.04927e-05	-1.09464	-0.713246	0.00011634	-1.67155	-0.816607
144571710	rs383439	3.41373e-08	-1.79623	1.47939	0.000384494	-1.46243	1.90535	0.00114757	-1.79426	1.595
144571841	rs4874140	3.57639e-09	-1.76658	-0.806291	4.02175e-05	-1.10514	-0.709568	0.000116215	-1.67595	-0.813277
144572725	rs7007286	2.80653e-08	-0.512691	-2.2059e-10	0.00085213	1.23873	-2.2059e-10	0.00315486	0.812033	-2.2059e-10
144572758	rs392131	5.52927e-09	-1.74856	-0.388606	3.17056e-05	-1.79461	-0.257901	0.000160721	-1.76682	-0.398174
144572978	rs59672514	1.32178e-08	-1.62586	0.360199	0.000203256	-0.80619	0.611652	0.000446401	-1.63013	0.486686
144573055	rs4873798	3.80021e-09	-1.24182	-1.27035	1.97011e-05	-1.2991	-1.22923	0.000144852	-1.00045	-1.26851
144573123	rs11779488	5.61459e-09	-1.74545	-0.376405	3.16665e-05	-1.7938	-0.259943	0.000162523	-1.76952	-0.384327
144573455	rs13258375	6.51355e-09	-1.12891	-0.844429	2.39967e-05	-1.38567	-0.94542	0.000141523	-1.45489	-0.837305
144573530	rs57658017	1.87535e-08	-1.72821	0.812371	0.000122325	-1.75955	1.05723	0.000702852	-1.63605	0.946536
144573675	rs448340	3.63541e-09	-1.53082	-1.02568	2.69375e-05	-1.42344	-0.792051	0.000105587	-1.55076	-1.03437
144573910	rs388357	5.14886e-08	-1.44169	1.53582	0.000192321	-1.65147	1.40163	0.00115332	-1.75084	1.55657
144573931	rs7841755	1.22072e-08	-1.60917	0.263968	7.85735e-05	-1.54533	0.400358	0.000599621	-1.23272	0.384353
144573932	rs1532038	7.92453e-09	-1.77726	-2.2059e-10	5.07598e-05	-1.5819	-2.2059e-10	0.00030569	-1.52209	-2.2059e-10
144574111	rs4873799	8.57311e-09	-1.02983	-0.668764	3.10981e-05	-1.29482	-0.77704	0.000185665	-1.35132	-0.669406
144574131	rs409529	8.63111e-09	-1.00234	-0.68951	3.03491e-05	-1.2901	-0.806139	0.000183696	-1.34316	-0.688225
144574219	rs117169455	1.02208e-08	-1.5228	-2.2059e-10	4.25544e-05	-1.75822	-2.2059e-10	0.000241989	-1.75577	-2.2059e-10
144574611	rs410822	3.86564e-09	-1.22014	-1.27496	2.06177e-05	-1.26729	-1.21556	0.000151979	-0.947579	-1.27334
144576277	rs116886343	8.16823e-09	-1.74697	-2.2059e-10	4.60357e-05	-1.67959	-2.2059e-10	0.0002916	-1.56928	-2.2059e-10
144576526	rs181517022	1.31601e-08	-1.38046e-10	-1.27004	6.95392e-05	-1.38046e-10	-1.26711	0.000393366	-1.38046e-10	-1.26992
144576706	rs188638133	1.29739e-08	-1.38046e-10	-1.28429	7.05919e-05	-1.38046e-10	-1.25209	0.000387553	-1.38046e-10	-1.28481
144576849	rs410836	3.53269e-09	-1.39027	-1.19489	1.96025e-05	-1.34873	-1.18462	0.00014536	-1.07482	-1.19063
144577148	rs372099	2.24317e-08	-1.768	1.03125	0.00015603	-1.78649	1.32753	0.000832753	-1.7017	1.18177
144578253	rs145683272	1.31937e-08	-1.38046e-10	-1.26749	7.40644e-05	-1.38046e-10	-1.20407	0.000393268	-1.38046e-10	-1.27017
144578300	rs12678078	4.77428e-09	-1.75013	-0.533849	0.000105922	-1.31786	0.471552	0.000150904	-1.72752	-0.500498
144578319	rs378184	2.91544e-09	-1.79453	-0.982675	1.16377e-05	-1.79489	-1.25986	9.31125e-05	-1.73557	-0.975285
144578727	rs113284351	4.48265e-08	-0.0444255	-2.2059e-10	5.41161e-05	-1.51787	-2.2059e-10	0.000457444	-1.11901	-2.2059e-10
144578765	rs62521928	1.1878e-07	0.930047	-2.2059e-10	0.00244012	2.2908	-2.2059e-10	0.00433119	1.12893	-2.2059e-10
144579215	rs744781	2.78293e-09	-1.79523	-1.0285	1.14984e-05	-1.79458	-1.27222	8.94292e-05	-1.72954	-1.02167
144579523	rs744780	4.6864e-09	-1.68713	-0.615432	7.83878e-05	-1.46812	0.320784	0.000132416	-1.77444	-0.584276
144579744	rs440379	2.87599e-09	-1.79205	-0.998776	1.15718e-05	-1.79606	-1.26437	9.06101e-05	-1.74652	-0.991585
144581382	rs4874141	2.83213e-09	-1.79564	-1.01056	1.15527e-05	-1.79464	-1.26745	9.07372e-05	-1.73318	-1.00352
144581596	rs190646489	1.32065e-08	-1.38046e-10	-1.26652	6.92141e-05	-1.38046e-10	-1.2718	0.000395916	-1.38046e-10	-1.26346
144581948	rs4873801	2.81178e-09	-1.79513	-1.01827	1.15351e-05	-1.79424	-1.26937	9.01783e-05	-1.73155	-1.01133
144582235	rs192922246	1.32265e-08	-1.38046e-10	-1.26501	6.99199e-05	-1.38046e-10	-1.26165	0.000395356	-1.38046e-10	-1.26488
144582799	rs9886386	2.82183e-09	-1.79453	-1.01531	1.1561e-05	-1.79489	-1.26648	9.01393e-05	-1.73557	-1.00774
144583188	rs9314409	2.81102e-09	-1.79453	-1.01915	1.15494e-05	-1.79489	-1.26748	8.97891e-05	-1.73557	-1.01163
144584780	rs896945	2.82012e-09	-1.79602	-1.01443	1.16072e-05	-1.78895	-1.26843	9.31361e-05	-1.70317	-1.00744
144585412	rs10102644	4.45065e-09	-1.77392	-0.580253	0.000109346	-1.22323	0.408743	0.000149736	-1.689	-0.546785
144585507	rs11786779	1.99567e-08	-1.74033	0.886666	0.000137678	-1.76849	1.1844	0.000763106	-1.64243	1.03516
144585511	rs2980269	2.83117e-09	-1.79598	-1.01056	1.1678e-05	-1.78384	-1.26745	9.45262e-05	-1.69227	-1.00352
144585582	rs181830027	1.35847e-08	-1.38046e-10	-1.23828	6.90654e-05	-1.38046e-10	-1.27395	0.00040661	-1.38046e-10	-1.23681
144585677	rs190987773	7.97798e-09	-1.77054	-2.2059e-10	4.11719e-05	-1.79125	-2.2059e-10	0.000244618	-1.74497	-2.2059e-10
144586669	rs13265427	8.20418e-09	-1.17248	-0.570098	3.03864e-05	-1.38124	-0.713767	0.000186711	-1.44561	-0.569488
144587790	rs143035739	1.67823e-08	-1.0269	-2.2059e-10	7.96294e-05	-1.13162	-2.2059e-10	0.000323987	-1.46396	-2.2059e-10
144587849	rs118013367	1.72237e-08	-1.00094	-2.2059e-10	7.82203e-05	-1.14948	-2.2059e-10	0.000701707	-0.691149	-2.2059e-10
144588167	rs146162466	1.32132e-08	-1.38046e-10	-1.26601	6.92438e-05	-1.38046e-10	-1.27137	0.000396132	-1.38046e-10	-1.26292
144588342	rs139312283	8.15099e-09	-1.74909	-2.2059e-10	5.03508e-05	-1.58999	-2.2059e-10	0.000235513	-1.7829	-2.2059e-10
144589212	rs2980274	2.85598e-09	-1.79596	-1.00185	1.16061e-05	-1.79229	-1.26519	9.26582e-05	-1.72105	-0.994699
144590112	rs11774714	8.87039e-08	0.638079	-2.2059e-10	0.000304751	0.210492	-2.2059e-10	0.000568589	-0.901508	-2.2059e-10
144590584	rs117707603	8.89256e-08	0.640575	-2.2059e-10	0.000397745	0.476807	-2.2059e-10	0.00111335	-0.229541	-2.2059e-10
144591618	rs11776480	1.80561e-08	-1.7536	0.799853	0.000124382	-1.77741	1.09177	0.000674173	-1.67658	0.945402
144591940	rs12542952	9.38115e-09	-1.04931	-0.559217	3.38362e-05	-1.28344	-0.704036	0.000206057	-1.35791	-0.558602
144592259	rs968557	2.88732e-09	-1.79304	-0.993857	1.15869e-05	-1.79611	-1.26302	9.11362e-05	-1.74571	-0.986604
144592591	rs13249589	9.27284e-09	-1.06092	-0.559217	3.35124e-05	-1.29305	-0.704036	0.000204234	-1.36679	-0.558602
144592677	rs148520947	9.38922e-09	-1.60766	-2.2059e-10	4.69405e-05	-1.66012	-2.2059e-10	0.000368623	-1.33489	-2.2059e-10
144593238	rs7824592	2.85884e-09	-1.791	-1.00581	1.15488e-05	-1.79619	-1.26623	8.97982e-05	-1.7484	-0.998704
144593796	rs1869441	2.81556e-09	-1.79456	-1.0175	1.15314e-05	-1.79474	-1.26918	9.00552e-05	-1.73369	-1.01055
144594426	rs149757754	2.06724e-08	-1.38046e-10	-0.818427	0.00010632	-1.38046e-10	-0.842556	0.00062457	-1.38046e-10	-0.807602
144594910	rs117126994	1.03884e-08	-1.50653	-2.2059e-10	4.23107e-05	-1.76397	-2.2059e-10	0.000243543	-1.74937	-2.2059e-10
144595042	rs12543128	3.9256e-09	-1.19459	-1.28511	2.1437e-05	-1.28029	-1.16359	0.0001482	-0.961214	-1.28489
144595189	rs12545647	9.67948e-09	-1.03643	-0.540789	3.47684e-05	-1.27276	-0.687536	0.000211975	-1.34803	-0.540167
144595244	rs117974186	4.21595e-09	-1.75728	-0.651073	8.68393e-05	-1.32437	0.279423	0.000134027	-1.72621	-0.620409
144596722	rs28569868	2.7601e-09	-1.75545	-1.07651	2.47732e-05	-1.79048	-0.508764	8.10563e-05	-1.79623	-1.05329
144596903	rs11783695	1.55721e-08	-1.79059	0.688845	0.000112584	-1.79607	1.01077	0.000559759	-1.749	0.83184
144597472	rs7846152	2.72525e-09	-1.76149	-1.08318	2.50562e-05	-1.7926	-0.495282	8.05865e-05	-1.79585	-1.05948
144597730	rs13254347	9.10618e-09	-1.09786	-0.540415	3.36402e-05	-1.30608	-0.687201	0.000204536	-1.38413	-0.539793
144597806	rs10099676	2.76357e-09	-1.75228	-1.07843	2.537e-05	-1.78953	-0.485907	8.09602e-05	-1.79625	-1.05446
144598765	rs76987135	1.45954e-08	-1.38046e-10	-1.16652	9.22359e-05	-1.38046e-10	-0.984656	0.000437662	-1.38046e-10	-1.16322
144599009	rs10103957	4.03542e-09	-1.7814	-0.670711	9.76497e-05	-1.19698	0.269365	0.000138591	-1.6729	-0.640236
144599126	rs7841795	1.07102e-08	-1.25482	-0.221201	0.000223122	-0.11049	0.00920329	0.000336417	-1.30807	-0.118241
144599178	rs7464822	7.02315e-09	-1.20776	-0.690252	2.66474e-05	-1.40074	-0.825568	0.000161039	-1.47271	-0.690306
144599219	rs117920286	9.05889e-09	-1.64348	-2.2059e-10	4.55919e-05	-1.68927	-2.2059e-10	0.000233503	-1.79147	-2.2059e-10
144599320	rs72691462	9.50064e-09	-1.59587	-2.2059e-10	4.11977e-05	-1.79062	-2.2059e-10	0.000233387	-1.79197	-2.2059e-10
144599329	rs111397184	4.61262e-08	-0.0158454	-2.2059e-10	5.47399e-05	-1.50641	-2.2059e-10	0.000465666	-1.1012	-2.2059e-10
144600514	rs139085494	1.37775e-08	-1.38046e-10	-1.22419	8.17012e-05	-1.38046e-10	-1.10594	0.000412284	-1.38046e-10	-1.22295
144600543	rs11777351	1.43622e-08	-1.75801	0.575384	0.000101187	-1.7803	0.88827	0.000531068	-1.68406	0.714282
144600768	rs7826922	2.65276e-09	-1.76589	-1.10574	2.39127e-05	-1.79406	-0.540538	7.87046e-05	-1.7956	-1.08337
144600902	rs11777483	1.47499e-08	-1.73891	0.582922	0.000103351	-1.76729	0.896417	0.000552275	-1.65271	0.722096
144601083	rs182951419	1.31747e-08	-1.38046e-10	-1.26893	7.38345e-05	-1.38046e-10	-1.20718	0.000392749	-1.38046e-10	-1.27149
144601299	rs1563152	2.80004e-09	-1.79625	-1.02135	1.15916e-05	-1.78861	-1.27011	9.20423e-05	-1.70798	-1.01444
144601816	rs76419451	3.90211e-09	-1.78148	-0.704224	9.3813e-05	-1.19937	0.231668	0.000133044	-1.6798	-0.674193
144601896	rs7842979	4.06487e-09	-1.16048	-1.28436	2.29433e-05	-1.21	-1.16598	0.000158529	-0.894832	-1.2839
144603486	rs2060968	2.80031e-09	-1.79178	-1.02571	2.71126e-05	-1.25734	-0.951661	8.80026e-05	-1.73261	-1.03469
144604360	rs2060965	1.21905e-08	-1.78972	0.443158	8.63378e-05	-1.7959	0.745161	0.000434949	-1.74656	0.57712
144604682	rs192047695	4.08749e-08	-0.136708	-2.2059e-10	5.22007e-05	-1.55391	-2.2059e-10	0.00043214	-1.17592	-2.2059e-10
144604947	rs59330917	1.31494e-08	-1.77616	0.505308	9.29051e-05	-1.7899	0.812477	0.000478482	-1.71566	0.641613
144605598	rs7837369	8.71094e-09	-1.11316	-0.569483	3.30595e-05	-1.30528	-0.705418	0.000199066	-1.37983	-0.571197
144606172	rs12681624	3.83754e-09	-1.7872	-0.715193	9.58532e-05	-1.15789	0.211701	0.000134124	-1.66108	-0.684816
144606212	rs141235116	1.46608e-08	-1.38046e-10	-1.16205	7.99248e-05	-1.38046e-10	-1.12792	0.000431742	-1.38046e-10	-1.17684
144606567	rs28539132	2.8408e-09	-1.79032	-1.01282	1.15275e-05	-1.79625	-1.26803	8.86165e-05	-1.75454	-1.00581
144607145	rs7834306	2.79405e-09	-1.79149	-1.02824	1.14855e-05	-1.79619	-1.27173	8.75358e-05	-1.75119	-1.02143
144607859	rs545104420	3.84268e-08	-1.38046e-10	-0.198471	0.000166637	-1.38046e-10	-0.393185	0.00118846	-1.38046e-10	-0.16425
144608018	rs113959366	3.85149e-09	-1.78933	-0.709433	9.86323e-05	-1.13863	0.221026	0.000136131	-1.65215	-0.678905
144608166	rs57454270	1.23332e-08	-1.77918	0.444246	8.68167e-05	-1.79155	0.74634	0.000446342	-1.72183	0.578249
144608418	rs4874144	2.85891e-09	-1.78031	-1.01648	3.07202e-05	-1.14288	-0.941202	9.20952e-05	-1.69623	-1.02561
144608634	rs4242487	2.64734e-09	-1.75484	-1.11883	2.33406e-05	-1.79134	-0.56747	7.75773e-05	-1.79612	-1.09727
144609148	rs11782873	1.23332e-08	-1.77918	0.444246	8.68167e-05	-1.79155	0.74634	0.000446342	-1.72183	0.578249
144609192	rs11780836	8.22427e-09	-1.12778	-0.612358	3.03974e-05	-1.35071	-0.743941	0.000180844	-1.43301	-0.61402
144609227	rs11780840	1.22439e-08	-1.77918	0.436981	8.61358e-05	-1.79155	0.738466	0.000442989	-1.72183	0.570708
144609437	rs11783681	1.25472e-08	-1.78972	0.471998	8.90783e-05	-1.7959	0.776409	0.000448164	-1.74656	0.607052
144609557	rs10103541	2.78043e-09	-1.79259	-1.03203	1.14803e-05	-1.79579	-1.27258	8.80935e-05	-1.741	-1.02526
144609852	rs117271198	1.50917e-08	-1.38046e-10	-1.13308	8.30302e-05	-1.38046e-10	-1.0898	0.000457229	-1.38046e-10	-1.11948
144609952	rs921668	2.74827e-09	-1.79342	-1.04284	1.14579e-05	-1.79542	-1.27491	8.7435e-05	-1.73755	-1.03622
144610033	rs921667	1.26137e-08	-1.78565	0.473207	8.93129e-05	-1.79458	0.777719	0.000453409	-1.73618	0.608307
144610870	rs147170489	6.77832e-08	0.369088	-2.2059e-10	0.000111438	-0.795533	-2.2059e-10	0.00131599	-0.0623182	-2.2059e-10
144611412	rs11782859	1.29559e-08	-1.7729	0.487226	9.12762e-05	-1.78802	0.792901	0.00047261	-1.70925	0.622854
144611729	rs4242488	2.80163e-09	-1.79259	-1.02443	1.15003e-05	-1.79579	-1.27085	8.87741e-05	-1.741	-1.01757
144612154	rs367952505	1.33475e-08	-1.38046e-10	-1.2559	7.01529e-05	-1.38046e-10	-1.25833	0.000399673	-1.38046e-10	-1.25402
144613084	rs2382954	1.30071e-08	-1.78972	0.507993	9.26185e-05	-1.7959	0.815382	0.000465218	-1.74656	0.644398
144613172	rs2382955	2.5505e-09	-1.75766	-1.15327	2.14124e-05	-1.79225	-0.65279	7.47495e-05	-1.79615	-1.13437
144613193	rs2382956	2.54362e-09	-1.76036	-1.15327	2.13945e-05	-1.79308	-0.65279	7.47428e-05	-1.79624	-1.13437
144613515	rs116950180	1.05939e-08	-1.48694	-2.2059e-10	4.20529e-05	-1.77008	-2.2059e-10	0.000245517	-1.7413	-2.2059e-10
144613680	rs3889129	2.65129e-09	-1.76029	-1.11189	2.34353e-05	-1.7938	-0.560964	7.81632e-05	-1.79573	-1.09014
144613917	rs1077272	1.31125e-08	-1.76754	0.493887	9.22399e-05	-1.78473	0.800113	0.000480707	-1.69917	0.629765
144614413	rs183681711	8.27074e-09	-1.7345	-2.2059e-10	0.000107013	-0.836054	-2.2059e-10	0.000426397	-1.18929	-2.2059e-10
144614515	rs7834418	4.01796e-09	-1.22388	-1.23257	0.000118051	0.487114	-1.22501	0.00167429	1.41403	-1.23555
144614590	rs2382959	4.21531e-09	-1.77138	-0.637125	2.44834e-05	-1.7664	-0.544604	0.000121404	-1.79538	-0.650159
144614836	rs183611872	8.1014e-09	-1.75519	-2.2059e-10	9.80213e-05	-0.92382	-2.2059e-10	0.00039783	-1.25864	-2.2059e-10
144615195	rs746383	2.41594e-09	-1.79545	-1.16968	1.16074e-05	-1.77462	-1.28274	7.25944e-05	-1.79617	-1.1636
144615201	rs896933	2.41439e-09	-1.7961	-1.16968	1.16647e-05	-1.76969	-1.28274	7.26326e-05	-1.79565	-1.1636
144615404	rs62521948	1.27286e-08	-1.75273	0.449358	9.76096e-05	-1.77205	0.844021	0.000468488	-1.67318	0.578023
144615549	rs34971859	1.30342e-08	-1.77276	0.493111	0.000101015	-1.7862	0.892467	0.000472994	-1.70894	0.62336
144616380	rs79374845	1.28024e-08	-1.76147	0.463879	9.85601e-05	-1.77844	0.860106	0.000468494	-1.68821	0.593072
144616743	rs117480737	7.32776e-09	-1.79102	-0.0645389	4.53337e-05	-1.57865	-0.116307	0.000304221	-1.42418	-0.102726
144616884	rs34935688	1.28024e-08	-1.76147	0.463879	9.85601e-05	-1.77844	0.860106	0.000468494	-1.68821	0.593072
144616902	rs4874146	2.8049e-09	-1.78691	-1.02895	1.14839e-05	-1.79617	-1.27189	8.69434e-05	-1.75727	-1.02214
144617029	rs143376687	4.77954e-08	0.0197042	-2.2059e-10	0.00023701	-0.0409004	-2.2059e-10	0.000670365	-0.736843	-2.2059e-10
144617159	rs35726397	1.24094e-08	-1.7728	0.444026	9.56683e-05	-1.78623	0.838113	0.000449502	-1.70902	0.572497
144617691	rs6558370	2.79619e-09	-1.79002	-1.02895	1.14905e-05	-1.79559	-1.27189	8.8301e-05	-1.74177	-1.02214
144617923	rs10098046	3.04683e-09	-1.7036	-1.02952	3.78623e-05	-0.875087	-0.999962	0.000100621	-1.59372	-1.03958
144618232	rs10101193	2.714e-09	-1.79051	-1.05829	1.14517e-05	-1.79612	-1.27475	8.52665e-05	-1.74926	-1.04963
144618480	rs11548254	1.94464e-08	-0.879564	-2.2059e-10	0.000476772	0.658034	-2.2059e-10	0.0018457	0.275947	-2.2059e-10
144619299	rs117714976	8.37665e-09	-1.72178	-2.2059e-10	4.27025e-05	-1.75475	-2.2059e-10	0.000283854	-1.5962	-2.2059e-10
144619926	rs896965	1.21066e-08	-1.74927	0.395797	9.30163e-05	-1.75991	0.783676	0.000455415	-1.64599	0.522529
144619985	rs896964	1.18805e-08	-1.74711	0.374782	9.09617e-05	-1.75892	0.760355	0.000446361	-1.64427	0.500734
144620183	rs4874147	1.85879e-08	-0.633734	-0.290983	8.04712e-05	-0.671786	-0.44932	0.000590571	-0.566716	-0.29686
144620246	rs72691463	8.57228e-09	-1.69869	-2.2059e-10	4.10645e-05	-1.79386	-2.2059e-10	0.000235533	-1.78281	-2.2059e-10
144620342	rs1318196	1.50401e-08	-1.7932	0.656696	0.000171158	-1.42064	1.05422	0.000493961	-1.79083	0.748621
144620584	rs80351785	8.18166e-09	-1.74533	-2.2059e-10	4.19786e-05	-1.77184	-2.2059e-10	0.000238797	-1.76905	-2.2059e-10
144620855	rs4873802	2.83077e-09	-1.75908	-1.04759	3.13644e-05	-1.04426	-1.01907	9.22175e-05	-1.66323	-1.05728
144620871	rs3750209	1.24827e-08	-1.7565	0.433624	9.63109e-05	-1.76704	0.825617	0.000466497	-1.66116	0.561748
144621035	rs3750208	1.09011e-08	-1.7295	0.271132	8.14527e-05	-1.75409	0.645111	0.00040425	-1.63579	0.393161
144621084	rs3750207	1.53033e-08	-1.79465	0.675495	0.000171526	-1.43912	1.07485	0.000502542	-1.79284	0.767858
144621091	rs3750206	1.16397e-08	-1.74711	0.354306	8.89168e-05	-1.75892	0.737617	0.00043698	-1.64427	0.479492
144621839	rs964196	1.22113e-08	-1.74955	0.404692	9.38317e-05	-1.76104	0.793542	0.000458441	-1.64859	0.531752
144621931	rs964195	1.50183e-08	-1.79465	0.656696	0.000168024	-1.43912	1.05422	0.000492967	-1.79284	0.748621
144623299	rs62523568	1.20408e-08	-1.73701	0.378086	9.12691e-05	-1.75006	0.754865	0.000455402	-1.62687	0.503382
144623304	rs2242094	2.82379e-09	-1.73357	-1.07557	3.37562e-05	-0.941109	-1.04873	9.38848e-05	-1.61793	-1.08467
144623574	rs2242093	4.14397e-09	-1.79086	-0.634707	0.0001175	-1.08305	0.340481	0.000151009	-1.62504	-0.602283
144623735	rs2242092	2.6721e-09	-1.79399	-1.07037	1.14255e-05	-1.793	-1.28016	8.59733e-05	-1.72615	-1.06448
144623775	rs191463603	1.50485e-08	-1.38046e-10	-1.13595	8.45004e-05	-1.38046e-10	-1.07225	0.000448032	-1.38046e-10	-1.1398
144623796	rs182541009	3.64381e-08	-1.38046e-10	-0.251612	0.000277288	-1.38046e-10	0.116053	0.00109409	-1.38046e-10	-0.246985
144623845	rs2242091	1.11134e-08	-1.73701	0.297937	8.42592e-05	-1.75006	0.674951	0.000419386	-1.62687	0.420993
144623852	rs59151473	2.85377e-09	-1.74872	-1.04986	3.27089e-05	-0.999887	-1.02147	9.37808e-05	-1.6442	-1.0595
144623918	rs11779871	1.05998e-08	-1.74301	0.256628	7.93033e-05	-1.76468	0.628954	0.000389784	-1.65717	0.378097
144624128	rs6998917	1.30808e-08	-1.78265	0.506572	0.000122615	-1.58911	0.889154	0.000424151	-1.78949	0.594914
144624438	rs6991958	2.79926e-09	-1.77028	-1.04759	3.06433e-05	-1.06752	-1.01907	9.14184e-05	-1.67194	-1.05728
144624492	rs62523569	8.83617e-09	-1.79121	0.122843	6.6196e-05	-1.79593	0.479542	0.000308856	-1.75082	0.239025
144624643	rs11779379	9.28651e-09	-1.78927	0.170605	7.08864e-05	-1.79321	0.545288	0.000330601	-1.73289	0.289132
144624817	rs11780770	1.02168e-08	-1.79509	0.271898	7.91585e-05	-1.79622	0.658664	0.000359136	-1.75536	0.3944
144624917	rs60649827	2.78663e-09	-1.77028	-1.05212	3.04968e-05	-1.06752	-1.02386	9.10142e-05	-1.67194	-1.06171
144625433	rs11780288	1.23371e-08	-1.74729	0.412676	9.61135e-05	-1.75907	0.8156	0.000464322	-1.64458	0.540493
144625439	rs7814064	2.83015e-09	-1.76594	-1.04095	3.15531e-05	-1.04529	-1.01204	9.28729e-05	-1.66265	-1.05078
144625677	rs12679647	4.22744e-09	-1.79245	-0.613179	0.000119305	-1.10325	0.375928	0.000152779	-1.63534	-0.580334
144625793	rs56972823	2.90902e-09	-1.74865	-1.03076	3.31394e-05	-1.00701	-1.00127	9.58468e-05	-1.64113	-1.04079
144625867	rs7005579	1.30481e-08	-1.77872	0.500133	0.000103164	-1.78544	0.912759	0.000478143	-1.7059	0.631142
144626191	rs11778459	1.22793e-08	-1.76492	0.425605	9.60435e-05	-1.77418	0.829978	0.000455534	-1.67709	0.553899
144626320	rs11781228	1.18846e-08	-1.74799	0.376012	9.14062e-05	-1.76849	0.774794	0.000437833	-1.6653	0.502467
144626372	rs11782616	1.21284e-08	-1.76293	0.41125	9.46807e-05	-1.77251	0.814013	0.000450536	-1.67324	0.539014
144626533	rs35065687	1.21533e-08	-1.76088	0.41125	9.48452e-05	-1.77077	0.814013	0.000452302	-1.66933	0.539014
144626708	rs59378841	2.78601e-09	-1.75391	-1.06871	3.24007e-05	-0.989383	-1.04144	9.25936e-05	-1.63849	-1.07795
144626721	rs73715668	4.82437e-09	-1.17748	-1.09607	2.85764e-05	-1.04109	-1.11533	0.000310502	-0.416509	-1.08997
144626891	rs58372186	1.21284e-08	-1.76293	0.41125	9.46807e-05	-1.77251	0.814013	0.000450536	-1.67324	0.539014
144627034	rs76883515	1.21284e-08	-1.76293	0.41125	9.46807e-05	-1.77251	0.814013	0.000450536	-1.67324	0.539014
144627241	rs12543282	3.00103e-09	-1.48616	-1.26211	1.40279e-05	-1.64074	-1.22722	7.45486e-05	-1.67217	-1.26104
144628078	rs28665893	2.75882e-09	-1.75391	-1.07851	3.2065e-05	-0.989383	-1.05186	9.17096e-05	-1.63849	-1.08754
144628079	rs11774601	1.20545e-08	-1.74799	0.390211	9.28626e-05	-1.76849	0.790602	0.000444329	-1.6653	0.517195
144628208	rs28708516	2.75303e-09	-1.75391	-1.08061	3.19936e-05	-0.989383	-1.05408	9.15216e-05	-1.63849	-1.0896
144628514	rs12716574	1.44316e-08	-1.79622	0.618416	0.000161854	-1.44646	1.02416	0.000473757	-1.794	0.710033
144629116	rs118110124	9.77624e-09	-1.56727	-2.2059e-10	4.17037e-05	-1.77841	-2.2059e-10	0.000243915	-1.74785	-2.2059e-10
144629194	rs58774177	1.5006e-08	-1.79397	0.655199	0.000174711	-1.41052	1.06465	0.000494188	-1.78944	0.747687
144629346	rs57652216	2.76965e-09	-1.75121	-1.0773	3.24311e-05	-0.977724	-1.05216	9.23326e-05	-1.63332	-1.08595
144629402	rs57993781	2.50314e-09	-1.79506	-1.13462	1.13663e-05	-1.79321	-1.28514	8.09298e-05	-1.72105	-1.13004
144629422	rs118062821	1.15837e-08	-1.39762	-2.2059e-10	0.000149759	-0.499979	-2.2059e-10	0.00141383	0.00939261	-2.2059e-10
144629589	rs117700085	1.39097e-08	-1.21464	-2.2059e-10	6.69412e-05	-1.30519	-2.2059e-10	0.00028767	-1.58285	-2.2059e-10
144629898	rs76858516	1.15375e-08	-1.76669	0.365066	8.95178e-05	-1.77117	0.756606	0.0004298	-1.67299	0.491646
144630846	rs139989385	5.42629e-07	2.4492	-2.2059e-10	0.000384236	0.442252	-2.2059e-10	0.0059097	1.43968	-2.2059e-10
144630847	rs10100461	2.68958e-09	-1.74259	-1.11525	3.23228e-05	-0.942237	-1.091	9.03749e-05	-1.61727	-1.12342
144630901	rs59401474	1.11075e-08	-1.76395	0.324348	8.4922e-05	-1.78449	0.717215	0.000401441	-1.69846	0.448857
144631093	rs77318762	1.12588e-08	-1.75771	0.331635	8.59475e-05	-1.78061	0.725342	0.000408824	-1.6878	0.45642
144631338	rs56671711	2.4395e-09	-1.79478	-1.16066	1.13733e-05	-1.79389	-1.28384	7.81262e-05	-1.73021	-1.15613
144631342	rs113990650	4.55674e-09	-1.79584	-0.534774	0.000148772	-1.00455	0.497959	0.000172715	-1.59293	-0.500089
144631474	rs35228013	2.44314e-09	-1.79328	-1.16066	1.13585e-05	-1.7952	-1.28384	7.75033e-05	-1.73821	-1.15613
144631953	rs4874148	2.58419e-09	-1.73088	-1.16693	3.03204e-05	-0.946076	-1.15111	8.6736e-05	-1.60796	-1.17384
144631986	rs12679598	4.68187e-09	-1.79515	-0.50838	0.00015719	-0.99007	0.538521	0.000179466	-1.58158	-0.473097
144631988	rs4874149	2.51459e-09	-1.76795	-1.15716	2.75604e-05	-1.05544	-1.13719	8.25432e-05	-1.66692	-1.16443
144632006	rs28665475	2.52387e-09	-1.76112	-1.16031	2.82957e-05	-1.02199	-1.14431	8.3447e-05	-1.65272	-1.16773
144632591	rs35846341	1.21333e-08	-1.72251	0.371244	9.42051e-05	-1.75899	0.795459	0.000448997	-1.63482	0.497171
144633556	rs2085018	2.38076e-09	-1.79497	-1.18483	1.14338e-05	-1.79255	-1.27988	7.68385e-05	-1.72219	-1.18077
144633728	rs2100423	2.38624e-09	-1.79267	-1.18483	1.1407e-05	-1.7949	-1.27988	7.58806e-05	-1.73474	-1.18077
144633748	rs79580053	1.03061e-08	-1.51449	-2.2059e-10	9.43143e-05	-0.962372	-2.2059e-10	0.000845369	-0.504892	-2.2059e-10
144633957	rs112487331	1.00293e-08	-1.54171	-2.2059e-10	8.99552e-05	-1.00969	-2.2059e-10	0.000796891	-0.563948	-2.2059e-10
144635394	rs34146789	2.01548e-08	-1.79423	0.950451	9.04192e-05	-1.78772	0.783176	0.000704969	-1.74672	1.06021
144636272	rs4874150	4.32174e-09	-1.51441	-0.86916	2.05061e-05	-1.5903	-0.897981	0.000151364	-1.36484	-0.860137
144636466	rs112323826	1.14843e-08	-1.40625	-2.2059e-10	0.000112903	-0.782475	-2.2059e-10	0.00105521	-0.283168	-2.2059e-10
144636596	rs117666709	1.18497e-08	-1.37493	-2.2059e-10	0.000231718	-0.0634826	-2.2059e-10	0.000674375	-0.730879	-2.2059e-10
144636949	rs7844860	2.39649e-09	-1.79434	-1.17889	1.14118e-05	-1.79346	-1.28089	7.69918e-05	-1.7265	-1.17446
144637257	rs7834318	2.55982e-09	-1.6298	-1.27749	3.49579e-05	-0.751526	-1.20333	0.000132593	-1.0821	-1.27528
144637408	rs1971213	1.34036e-08	-1.38046e-10	-1.2517	7.04955e-05	-1.38046e-10	-1.25346	0.000399542	-1.38046e-10	-1.25435
144638273	rs13439498	2.46391e-09	-1.76563	-1.17985	2.61947e-05	-1.07442	-1.16903	8.0117e-05	-1.67437	-1.18681
144638679	rs60079230	1.14451e-08	-1.40966	-2.2059e-10	0.000161308	-0.42569	-2.2059e-10	0.000449202	-1.13719	-2.2059e-10
144638734	rs10099546	4.20327e-09	-1.75495	-0.656416	0.000159802	-0.746325	0.311253	0.000182264	-1.41377	-0.625438
144638839	rs11782753	1.36809e-08	-1.70696	0.47573	0.000106952	-1.75557	0.91894	0.000503445	-1.62882	0.605626
144638888	rs116962724	2.30911e-09	-1.76098	-1.24938	2.48674e-05	-1.05248	-1.24296	7.56423e-05	-1.66526	-1.25339
144639363	rs72691465	1.29815e-08	-1.2837	-2.2059e-10	4.50033e-05	-1.70227	-2.2059e-10	0.000232502	-1.79577	-2.2059e-10
144639895	rs138281819	8.09423e-09	-1.75607	-2.2059e-10	4.34372e-05	-1.73769	-2.2059e-10	0.000232417	-1.79613	-2.2059e-10
144639952	rs7813970	1.54094e-08	-0.0780772	-1.03417	4.25333e-05	-0.735597	-1.02312	0.000296886	-0.52331	-1.02801
144639954	rs4266665	1.17512e-08	-0.655144	-0.728125	0.000250922	-0.228125	0.244264	0.000190829	-1.29226	-0.701023
144640037	rs143264137	2.18077e-08	-1.38046e-10	-0.764963	9.80067e-05	-1.38046e-10	-0.923969	0.000667946	-1.38046e-10	-0.740458
144640506	rs80346174	2.54536e-09	-1.68972	-1.22323	2.70749e-05	-0.997871	-1.21253	8.17751e-05	-1.61263	-1.22806
144641161	rs4292703	1.58657e-08	-0.317017	-0.766051	0.000580783	0.546497	0.308876	0.000185663	-1.28331	-0.73742
144641313	rs7840166	2.6323e-09	-1.66356	-1.2158	2.93683e-05	-0.928762	-1.20033	8.51409e-05	-1.57874	-1.22162
144641370	rs2305492	2.14953e-08	-0.185175	-0.594217	0.000963987	0.732961	0.629112	0.00023769	-1.21164	-0.562053
144641753	rs4874151	2.77132e-09	-1.62238	-1.20552	3.30053e-05	-0.823347	-1.18899	9.01482e-05	-1.53145	-1.21175
144642240	rs117862780	1.32705e-08	-1.38046e-10	-1.26169	6.83438e-05	-1.38046e-10	-1.28445	0.000397179	-1.38046e-10	-1.26028
144642244	rs73375262	2.58777e-09	-1.6682	-1.22823	2.86224e-05	-0.94068	-1.21413	8.36376e-05	-1.58469	-1.23348
144642281	rs146277165	1.08208e-08	-1.46576	-2.2059e-10	0.000102419	-0.879931	-2.2059e-10	0.000936258	-0.402774	-2.2059e-10
144642490	rs73375263	2.59699e-09	-1.66356	-1.22931	2.89307e-05	-0.928762	-1.21534	8.40501e-05	-1.57874	-1.23451
144642596	rs7835865	1.17319e-08	-0.119419	-1.2655	0.000103155	0.377543	-1.25032	0.000249183	-0.456944	-1.26953
144642815	rs11551200	1.35708e-08	-1.2393	-2.2059e-10	5.30856e-05	-1.5371	-2.2059e-10	0.0002545	-1.70536	-2.2059e-10
144642854	rs11551202	2.6111e-09	-1.65404	-1.23341	2.95001e-05	-0.904675	-1.21994	8.47454e-05	-1.5666	-1.23842
144642881	rs112103340	1.10101e-08	-1.44842	-2.2059e-10	0.000105404	-0.8512	-2.2059e-10	0.000969975	-0.367395	-2.2059e-10
144642932	rs62000422	1.10101e-08	-1.44842	-2.2059e-10	0.000105404	-0.8512	-2.2059e-10	0.000969975	-0.367395	-2.2059e-10
144642944	rs141790883	8.34462e-09	-1.72561	-2.2059e-10	4.30141e-05	-1.74748	-2.2059e-10	0.000232743	-1.79473	-2.2059e-10
144643169	rs1545536	3.8661e-09	-1.78427	-0.71071	7.14342e-05	-1.58791	0.347684	0.000119511	-1.79567	-0.665586
144643321	rs12541790	1.1368e-08	-0.132255	-1.28417	2.91698e-05	-0.855865	-1.28	0.000188077	-0.7231	-1.28471
144643603	rs2290414	4.80996e-09	-1.76708	-0.509455	0.000141419	-1.26375	0.706475	0.000146608	-1.78801	-0.468896
144644085	rs112002155	1.15716e-08	-1.39867	-2.2059e-10	0.000114288	-0.77028	-2.2059e-10	0.00107104	-0.268277	-2.2059e-10
144644405	rs11551198	9.79989e-09	-0.279676	-1.28518	2.57426e-05	-0.977663	-1.2832	0.000168208	-0.834287	-1.28518
144644583	rs1349806	1.12257e-08	-0.148701	-1.28032	2.901e-05	-0.868218	-1.27315	0.000186186	-0.736299	-1.28162
144644787	rs1377663	1.10015e-08	-0.166699	-1.2825	2.85183e-05	-0.881713	-1.27675	0.000183186	-0.750725	-1.28344
144645460	rs10099003	5.86016e-09	-0.801037	-1.27801	1.34131e-05	-1.62929	-1.28349	7.68887e-05	-1.62619	-1.27612
144645513	rs13266821	2.71725e-09	-1.59198	-1.25563	2.27583e-05	-1.45459	-0.929489	9.9284e-05	-1.39228	-1.2544
144645785	rs112484283	1.1516e-08	-1.40349	-2.2059e-10	0.000108956	-0.818059	-2.2059e-10	0.000872152	-0.473702	-2.2059e-10
144645959	rs59629369	2.46603e-09	-1.68971	-1.25491	2.75427e-05	-0.95247	-1.2408	7.96952e-05	-1.60745	-1.259
144646201	rs56949579	4.02199e-09	-1.63917	-0.816279	0.000168708	-0.500833	0.119995	0.000108277	-1.77161	-0.788353
144646254	rs111351952	1.08464e-08	-1.46339	-2.2059e-10	9.97262e-05	-0.906576	-2.2059e-10	0.000849887	-0.499562	-2.2059e-10
144646687	rs28600201	2.27048e-09	-1.79426	-1.23298	1.79896e-05	-1.40209	-1.21712	6.86918e-05	-1.77619	-1.23885
144646865	rs116884752	1.30031e-08	-1.38046e-10	-1.28204	7.06796e-05	-1.38046e-10	-1.25085	0.000388957	-1.38046e-10	-1.2812
144646890	rs967699	1.70154e-08	0.222245	-1.23535	3.9027e-05	-0.628829	-1.21592	0.000246515	-0.497526	-1.23972
144646903	rs56126614	1.41469e-08	0.0604481	-1.25818	3.31558e-05	-0.764338	-1.24345	0.000213549	-0.619436	-1.26136
144646958	rs55750403	1.39468e-08	0.0443474	-1.25633	3.22471e-05	-0.794419	-1.24116	0.000203323	-0.670244	-1.25963
144647005	rs4552913	1.80176e-08	0.278796	-1.23467	4.07785e-05	-0.585728	-1.21512	0.000258142	-0.452087	-1.23907
144647167	rs967701	2.23269e-09	-1.79479	-1.24923	1.75472e-05	-1.41014	-1.23397	6.75582e-05	-1.77797	-1.2537
144647410	rs116635484	1.08173e-08	-1.46608	-2.2059e-10	0.000104115	-0.863511	-2.2059e-10	0.00093524	-0.403862	-2.2059e-10
144647694	rs10089672	1.27951e-08	-0.0407697	-1.25739	3.19029e-05	-0.803827	-1.24248	0.000205675	-0.657739	-1.26063
144647928	rs12541647	2.30683e-09	-1.74196	-1.26939	1.78558e-05	-1.65298	-0.973691	7.67218e-05	-1.6353	-1.26917
144647964	rs4471056	1.61871e-08	0.176443	-1.23945	3.98366e-05	-0.603444	-1.22078	0.000247713	-0.488761	-1.24363
144647991	rs28507938	2.22001e-09	-1.79426	-1.25546	1.7557e-05	-1.40209	-1.24146	6.72866e-05	-1.77619	-1.25951
144648071	rs117415206	1.09317e-08	-1.45556	-2.2059e-10	0.000105967	-0.845874	-2.2059e-10	0.000955595	-0.382331	-2.2059e-10
144648184	rs73375272	2.21478e-09	-1.79561	-1.25646	1.71213e-05	-1.426	-1.24268	6.68816e-05	-1.78129	-1.26045
144648193	rs73375273	2.21659e-09	-1.79479	-1.25646	1.73949e-05	-1.41014	-1.24268	6.7104e-05	-1.77797	-1.26045
144648281	rs72691469	1.33501e-08	-0.00260889	-1.25309	3.36724e-05	-0.755144	-1.23718	0.000213059	-0.626519	-1.25658
144648339	rs143204830	1.31148e-08	-1.38046e-10	-1.27348	6.85511e-05	-1.38046e-10	-1.28143	0.000391061	-1.38046e-10	-1.2758
144648509	rs12168	1.3619e-08	0.0152562	-1.25101	3.42208e-05	-0.741522	-1.23465	0.000216582	-0.612083	-1.25461
144648642	rs896946	1.54174e-08	0.121287	-1.23301	3.84587e-05	-0.646247	-1.21317	0.000238314	-0.533592	-1.23748
144648697	rs117709970	2.85192e-08	-1.38046e-10	-0.496648	0.00014628	-1.38046e-10	-0.523479	0.000868781	-1.38046e-10	-0.477575
144648723	rs147366849	6.45697e-08	-1.38046e-10	0.320519	0.000467246	-1.38046e-10	0.637852	0.00198743	-1.38046e-10	0.349933
144649156	rs10102146	1.32302e-08	-0.000431185	-1.2643	3.32604e-05	-0.753484	-1.25115	0.000211202	-0.62476	-1.26709
144649157	rs10097065	1.34613e-08	0.0172824	-1.26469	3.36959e-05	-0.739976	-1.25165	0.00021417	-0.610445	-1.26745
144649192	rs11775744	1.58806e-08	0.175148	-1.25728	3.89476e-05	-0.604451	-1.24234	0.000243308	-0.489815	-1.26052
144649650	rs13254352	3.62455e-09	-1.79557	-0.763921	5.3134e-05	-1.77849	0.242307	0.000130184	-1.65453	-0.721189
144649690	rs13254590	1.90834e-08	0.355311	-1.25372	4.7321e-05	-0.414096	-1.23795	0.00029453	-0.302115	-1.25717
144649968	rs13255489	1.60864e-08	0.186708	-1.25596	4.12542e-05	-0.548548	-1.2407	0.000255531	-0.442044	-1.25928
144650342	rs116873797	1.42892e-08	-1.38046e-10	-1.18772	0.000127035	-1.38046e-10	-0.664541	0.00043139	-1.38046e-10	-1.17765
144650503	rs13271361	4.45688e-09	-1.79449	-0.558286	0.00011726	-1.38288	0.638275	0.00014286	-1.76145	-0.521352
144650510	rs11136301	1.72019e-08	-0.333299	-0.668908	0.000852579	0.728686	0.510575	0.000212949	-1.24404	-0.639576
144650547	rs11136302	2.09419e-08	-0.299497	-0.505978	0.00111029	0.714261	0.789112	0.000249358	-1.25159	-0.474185
144650925	rs13279011	2.21222e-09	-1.78816	-1.26507	1.87552e-05	-1.3227	-1.25484	6.77299e-05	-1.76083	-1.26831
144651062	rs80190095	2.19422e-09	-1.79596	-1.26544	1.705e-05	-1.42033	-1.25253	6.62977e-05	-1.7819	-1.26861
144652281	rs11990325	4.76031e-09	-1.18493	-1.10198	0.000110419	0.14853	-0.95325	0.00012682	-1.31972	-1.08218
144653397	rs11986259	3.51097e-09	-1.79591	-0.795427	6.89161e-05	-1.44332	0.167201	0.000111375	-1.73609	-0.795665
144654249	rs10866911	6.80926e-09	-1.41017	-0.518768	0.00165126	0.685783	1.21451	0.000157712	-1.70463	-0.479265
144654255	rs4874153	3.01213e-09	-1.64148	-1.1031	1.69351e-05	-1.5084	-1.17121	7.97797e-05	-1.76984	-1.09555
144654483	rs28667790	9.14432e-09	-1.63409	-2.2059e-10	0.000136038	-0.59607	-2.2059e-10	0.000341286	-1.41194	-2.2059e-10
144654582	rs4874154	2.31041e-09	-1.74786	-1.26194	1.30177e-05	-1.67469	-1.268	6.61092e-05	-1.79586	-1.2575
144654594	rs4873803	7.34647e-09	-1.35699	-0.496021	0.00193027	0.797108	1.2593	0.000165759	-1.67838	-0.455751
144654693	rs4873804	7.33366e-09	-1.36087	-0.493883	0.00182747	0.742394	1.25929	0.000164267	-1.68942	-0.453753
144655315	rs10866912	5.08104e-09	-1.42468	-0.797024	0.000746207	0.487927	0.618072	0.000115757	-1.72145	-0.771717
144655583	rs117735302	1.18385e-08	-1.37587	-2.2059e-10	4.11653e-05	-1.79141	-2.2059e-10	0.000258553	-1.68956	-2.2059e-10
144655697	rs140042125	1.01815e-08	-1.52665	-2.2059e-10	4.25378e-05	-1.75861	-2.2059e-10	0.000234637	-1.78663	-2.2059e-10
144656187	rs12546272	5.29091e-09	-0.898118	-1.28312	0.000133296	0.583526	-1.19996	0.000129698	-1.09896	-1.2805
144656344	rs4873805	3.80452e-09	-1.44076	-1.07027	2.22709e-05	-1.26679	-1.13894	9.12412e-05	-1.67003	-1.06113
144656754	rs4606077	5.95379e-09	-0.79922	-1.26398	0.000164284	0.724138	-1.13155	0.000141621	-1.03473	-1.25678
144656764	rs58774517	4.80577e-09	-1.27484	-1.00257	0.000201039	0.512035	-0.717542	0.000186664	-1.05157	-0.963783
144656765	rs1869434	6.3133e-09	-0.743321	-1.26124	0.00018089	0.812562	-1.12368	0.000149219	-0.985782	-1.25347
144656977	rs78452615	8.95066e-09	-1.6555	-2.2059e-10	7.46634e-05	-1.19601	-2.2059e-10	0.000606004	-0.837778	-2.2059e-10
144657152	rs77951814	6.18782e-09	-1.01085	-1.01379	0.000334704	1.03774	-0.733495	0.000251531	-0.74134	-0.97576
144657269	rs2290417	4.44064e-09	-1.07248	-1.28395	5.60975e-05	-0.276072	-1.20584	8.14338e-05	-1.56307	-1.2818
144657525	rs75601593	1.08583e-07	-1.38046e-10	0.840287	0.000750946	-1.38046e-10	1.11233	0.00330253	-1.38046e-10	0.857779
144657600	rs2290416	5.22229e-09	-1.21242	-0.981867	0.000232464	0.634501	-0.694769	0.000212264	-0.942449	-0.944386
144657801	rs9771743	4.00851e-09	-1.40265	-1.05616	2.56197e-05	-1.13839	-1.12725	9.83818e-05	-1.60909	-1.04672
144658370	rs896955	3.19474e-09	-1.66445	-1.02126	3.12873e-05	-1.78635	-0.27944	0.00013613	-1.31456	-1.01649
144658505	rs114291348	1.38718e-08	-1.21737	-2.2059e-10	0.000117679	-0.741048	-2.2059e-10	0.00118331	-0.168595	-2.2059e-10
144658711	rs872935	6.43786e-09	-1.45356	-0.53147	0.000575084	-0.19112	1.03663	0.000151011	-1.73379	-0.493521
144658730	rs744650	4.82663e-08	0.0295088	-2.2059e-10	0.000157998	-0.446424	-2.2059e-10	0.000617546	-0.818911	-2.2059e-10
144659608	rs12678314	5.42617e-09	-0.874838	-1.28115	0.000138214	0.60303	-1.18323	0.00012983	-1.10063	-1.27781
144659949	rs2305496	2.8668e-09	-1.77881	-1.01522	3.86116e-05	-1.60465	-0.250804	8.59337e-05	-1.77977	-1.01132
144660046	rs896954	5.29415e-09	-1.17222	-1.0084	3.31133e-05	-0.919519	-1.08955	0.000119069	-1.46745	-0.997507
144660189	rs896953	3.71219e-09	-1.25574	-1.27986	0.000187737	0.907758	-1.18172	0.000198598	-0.677723	-1.27566
144660257	rs2015562	2.51497e-09	-1.79602	-1.12895	3.29656e-05	-1.48088	-0.532664	7.52013e-05	-1.79619	-1.12831
144660545	rs61544471	6.16211e-09	-1.16318	-0.865631	0.000316005	0.789947	-0.543194	0.000258184	-0.87014	-0.820852
144660575	rs896949	4.14698e-09	-1.19789	-1.22696	8.22684e-05	-0.0728199	-1.0262	9.20385e-05	-1.50649	-1.21597
144661395	rs10095885	7.35573e-09	-0.566662	-1.28508	0.000362253	1.61007	-1.22673	0.00026257	-0.389093	-1.28506
144661564	rs4874156	2.88947e-09	-1.78693	-0.999221	4.07504e-05	-1.55373	-0.247812	8.61544e-05	-1.79269	-0.995838
144662230	rs10090485	1.21987e-08	-1.3459	-2.2059e-10	0.000331457	0.294493	-2.2059e-10	0.00091057	-0.430594	-2.2059e-10
144662308	rs117055111	1.55733e-08	-1.38046e-10	-1.10167	8.97331e-05	-1.38046e-10	-1.01216	0.000464638	-1.38046e-10	-1.10341
144662353	rs1062391	7.41024e-09	-1.25505	-0.589318	0.00129538	0.677453	0.980104	0.000174307	-1.52999	-0.553853
144663019	rs150016304	1.27918e-08	-1.29842	-2.2059e-10	4.8079e-05	-1.63616	-2.2059e-10	0.000292546	-1.56604	-2.2059e-10
144663075	rs1809148	3.53088e-09	-1.63919	-0.946485	3.6504e-05	-1.77863	-0.132956	0.000153544	-1.26728	-0.9434
144663118	rs145556475	2.15543e-08	-0.77665	-2.2059e-10	0.000122582	-0.700225	-2.2059e-10	0.000428134	-1.18523	-2.2059e-10
144663361	rs191973341	2.23895e-08	-1.38046e-10	-0.738634	9.90192e-05	-1.38046e-10	-0.913691	0.000655078	-1.38046e-10	-0.759911
144663661	rs2123758	7.64996e-09	-1.24099	-0.571536	0.00149003	0.782821	1.01473	0.000182791	-1.50124	-0.535081
144663710	rs147641853	1.32588e-08	-1.26256	-2.2059e-10	6.44045e-05	-1.34382	-2.2059e-10	0.000263039	-1.67236	-2.2059e-10
144664233	rs3793372	4.39329e-09	-1.32677	-1.04037	0.000187044	0.401257	-0.678916	0.000167997	-1.1139	-1.00681
144664299	rs3793371	5.6998e-09	-1.28034	-0.826454	0.000256675	0.500444	-0.461639	0.00022343	-1.05815	-0.777419
144664319	rs1563148	8.00016e-09	-1.21618	-0.551585	0.00165377	0.854028	1.04778	0.000191376	-1.47524	-0.515184
144664335	rs3793369	5.60543e-09	-1.31567	-0.807822	0.000244027	0.425209	-0.436934	0.000218555	-1.10053	-0.757098
144664594	rs3793368	6.67472e-09	-0.955056	-0.993843	7.65519e-05	-0.0859449	-1.08509	0.000189434	-1.01783	-0.982798
144664624	rs3793367	5.5357e-09	-1.15815	-0.977856	5.81924e-05	-0.381506	-1.06374	0.000158478	-1.21266	-0.966384
144664656	rs3829012	5.61041e-09	-1.33874	-0.783864	0.000226455	0.318638	-0.405097	0.000207019	-1.17994	-0.731915
144664687	rs34178175	6.14187e-09	-1.25663	-0.775464	0.000288644	0.550167	-0.393978	0.000242676	-1.02985	-0.723092
144664808	rs10099131	9.23339e-09	-0.368026	-1.25637	0.000689877	2.12962	-1.10211	0.000303481	-0.28132	-1.24803
144664818	rs10099134	5.15966e-09	-1.26722	-0.939136	2.74507e-05	-1.16591	-1.0307	0.000103552	-1.67762	-0.92697
144664877	rs116668352	7.77649e-09	-1.79612	-2.2059e-10	5.26045e-05	-1.5462	-2.2059e-10	0.000347117	-1.395	-2.2059e-10
144664975	rs77370907	5.58825e-09	-1.32677	-0.799785	0.000246331	0.401257	-0.403586	0.00021774	-1.1139	-0.747459
144665111	rs73379021	6.29584e-09	-1.01665	-0.990685	6.63186e-05	-0.23992	-1.07461	0.00017399	-1.10621	-0.979453
144665569	rs11136303	5.32157e-09	-1.37658	-0.798881	4.63108e-05	-1.78749	0.113864	0.000141545	-1.49634	-0.795706
144665680	rs28606985	9.13621e-09	-0.360224	-1.27476	0.000222458	1.04773	-1.152	0.000155384	-0.929332	-1.26943
144665762	rs4874157	4.4302e-09	-1.51927	-0.839512	4.47574e-05	-1.75208	0.0443327	0.000120574	-1.61593	-0.836472
144665799	rs117750587	1.86421e-08	-1.38046e-10	-0.921804	8.56948e-05	-1.38046e-10	-1.05821	0.000545155	-1.38046e-10	-0.943595
144666052	rs76225457	5.60482e-09	-1.32095	-0.802653	0.000243981	0.413846	-0.425763	0.000218347	-1.10688	-0.751697
144666122	rs7841183	4.49709e-09	-1.51463	-0.829166	4.54792e-05	-1.75391	0.0621575	0.00012229	-1.61218	-0.826092
144666622	rs144665228	3.09855e-08	-1.38046e-10	-0.413706	0.000148138	-1.38046e-10	-0.510861	0.000926943	-1.38046e-10	-0.412773
144666641	rs10112312	5.12748e-09	-1.44827	-0.764343	4.83562e-05	-1.78764	0.157228	0.000139196	-1.54277	-0.766018
144666697	rs58472315	3.88862e-09	-1.74115	-0.748024	3.94191e-05	-1.45666	-0.378098	0.000115409	-1.79359	-0.702595
144666895	rs2382961	5.34136e-09	-1.3662	-0.805542	4.49178e-05	-1.79175	0.0875783	0.000140307	-1.49795	-0.802881
144666960	rs4874158	3.57457e-09	-1.61053	-0.962848	3.476e-05	-1.69478	-0.26576	9.64739e-05	-1.71354	-0.961855
144667267	rs13256702	3.93482e-08	-0.174775	-2.2059e-10	0.00021388	-0.143592	-2.2059e-10	0.000598716	-0.849877	-2.2059e-10
144667385	rs73718108	5.90818e-09	-1.56417	-0.506721	8.07035e-05	-1.71643	0.598208	0.000159988	-1.67474	-0.494823
144667432	rs62523607	5.7867e-09	-1.36051	-0.731158	0.00023516	0.283789	-0.332529	0.000214633	-1.19986	-0.675873
144667484	rs76573527	1.57225e-08	-1.38046e-10	-1.09213	6.98269e-05	-1.38046e-10	-1.26299	0.000463525	-1.38046e-10	-1.1058
144667755	rs3793366	7.16076e-09	-1.4533	-0.425311	8.73608e-05	-1.76267	0.723711	0.00018904	-1.5899	-0.412809
144668590	rs11780087	7.45592e-09	-1.42696	-0.41126	8.85786e-05	-1.77027	0.745158	0.000195714	-1.56936	-0.398656
144668756	rs58477175	5.75771e-09	-1.36553	-0.731158	0.00023259	0.272802	-0.332529	0.000213375	-1.20574	-0.675873
144668811	rs113484128	8.05578e-09	-1.76084	-2.2059e-10	4.17629e-05	-1.777	-2.2059e-10	0.00025274	-1.71231	-2.2059e-10
144668844	rs189677305	8.46756e-09	-1.71098	-2.2059e-10	5.21452e-05	-1.55497	-2.2059e-10	0.000254615	-1.70491	-2.2059e-10
144669164	rs61652493	5.42815e-09	-1.41254	-0.743086	0.000207144	0.168138	-0.343727	0.000199372	-1.26102	-0.688471
144669392	rs2382962	8.12821e-09	-1.38276	-0.369128	9.34762e-05	-1.78041	0.809116	0.000211452	-1.53444	-0.356225
144669512	rs61005957	4.43659e-09	-1.71682	-0.640522	0.000147356	-0.324505	-0.191651	0.000159959	-1.59208	-0.577667
144669573	rs2085019	1.88812e-08	-1.77712	0.868061	0.00231928	-0.808344	3.04835	0.000607599	-1.79464	0.959491
144669636	rs6996863	6.43184e-09	-0.987484	-0.998481	7.03479e-05	-0.169026	-1.08653	0.000176318	-1.084	-0.988377
144670451	rs10109931	1.92648e-08	-1.79232	0.903371	0.00285014	-0.652266	3.09838	0.000637369	-1.78286	0.99554
144670640	rs10110174	8.09251e-09	-1.39404	-0.362242	9.46716e-05	-1.77811	0.819521	0.000211023	-1.54341	-0.349291
144670950	rs4874159	1.881e-08	-1.793	0.880167	0.00279207	-0.639984	3.06552	0.000623294	-1.7815	0.971851
144671922	rs3812448	1.93337e-08	-1.79157	0.906193	0.00286781	-0.664483	3.11678	0.000637172	-1.78415	0.996524
144671956	rs3812447	5.62668e-09	-1.41518	-0.704527	0.000241216	0.269813	-0.293124	0.000214985	-1.22605	-0.648049
144672035	rs112907282	3.6359e-08	-0.253784	-2.2059e-10	8.38484e-05	-1.07999	-2.2059e-10	0.000806108	-0.552447	-2.2059e-10
144672541	rs751932	8.27863e-09	-1.38842	-0.345127	9.7147e-05	-1.77928	0.846504	0.000214669	-1.53894	-0.336623
144672938	rs4495441	7.06719e-09	-1.49635	-0.395414	9.27695e-05	-1.74932	0.770429	0.000187364	-1.62447	-0.387141
144673042	rs2010898	9.42308e-09	-1.37131	-0.232753	0.00010534	-1.78256	0.930749	0.000241673	-1.52532	-0.231765
144673065	rs58016285	7.77857e-09	-1.79585	-2.2059e-10	5.38696e-05	-1.52244	-2.2059e-10	0.000362815	-1.35077	-2.2059e-10
144673097	rs60401352	5.92424e-09	-1.35511	-0.713064	0.000244759	0.295562	-0.304292	0.000220108	-1.19355	-0.656993
144673533	rs76108894	5.73335e-09	-1.39235	-0.708579	0.000226805	0.213507	-0.298423	0.000211697	-1.23722	-0.652294
144673722	rs1466219	1.95503e-08	-1.79598	0.921748	0.00323234	-0.550934	3.12289	0.000653441	-1.76998	1.00756
144673956	rs79185314	7.7897e-09	-1.79442	-2.2059e-10	5.52027e-05	-1.49799	-2.2059e-10	0.000374252	-1.31974	-2.2059e-10
144674097	rs78369219	3.95531e-08	-1.38046e-10	-0.169582	0.000249271	-1.38046e-10	0.00953507	0.00120313	-1.38046e-10	-0.151981
144674516	rs7830957	8.22813e-09	-1.39963	-0.340038	9.80116e-05	-1.7769	0.852984	0.000214842	-1.54783	-0.326933
144674558	rs7821226	8.24364e-09	-1.39963	-0.338154	9.84057e-05	-1.7769	0.856997	0.000214266	-1.54783	-0.329619
144674772	rs4874163	1.93129e-08	-1.79598	0.90953	0.00317699	-0.550934	3.10562	0.000645354	-1.76998	0.995111
144675048	rs4874164	1.93646e-08	-1.79458	0.910803	0.00301719	-0.605054	3.10813	0.000641993	-1.77732	0.997235
144675379	rs62522165	5.84265e-09	-1.36051	-0.721536	0.000239224	0.283789	-0.315395	0.00021679	-1.19986	-0.665872
144675491	rs117583565	1.60702e-08	-1.38046e-10	-1.07026	7.48154e-05	-1.38046e-10	-1.19398	0.000473023	-1.38046e-10	-1.08552
144675672	rs117289224	1.27887e-08	-1.29867	-2.2059e-10	4.09731e-05	-1.79609	-2.2059e-10	0.000269241	-1.64906	-2.2059e-10
144676025	rs6995338	8.18636e-09	-1.39963	-0.345127	9.73785e-05	-1.7769	0.846504	0.00021277	-1.54783	-0.336623
144676059	rs143093965	1.35147e-08	-1.38046e-10	-1.24344	6.87858e-05	-1.38046e-10	-1.27801	0.000403788	-1.38046e-10	-1.24377
144676098	rs1057556	8.18636e-09	-1.39963	-0.345127	9.73785e-05	-1.7769	0.846504	0.00021277	-1.54783	-0.336623
144676151	rs118043961	2.9267e-08	-0.470763	-2.2059e-10	0.000773008	1.14128	-2.2059e-10	0.00892335	1.85176	-2.2059e-10
144676234	rs59742520	6.01252e-09	-1.34032	-0.713064	0.000234543	0.252925	-0.304292	0.000214896	-1.21752	-0.656993
144676403	rs4874165	8.18636e-09	-1.39963	-0.345127	9.73785e-05	-1.7769	0.846504	0.00021277	-1.54783	-0.336623
144676736	rs9314410	8.12405e-09	-1.39963	-0.352768	9.62637e-05	-1.7769	0.83499	0.000211143	-1.54783	-0.344299
144676862	rs9657360	1.57457e-08	-1.79448	0.703818	0.00106276	-1.35294	2.81256	0.000537944	-1.74224	0.78533
144677083	rs56842426	7.77606e-09	-1.79618	-2.2059e-10	5.32358e-05	-1.53427	-2.2059e-10	0.000357365	-1.36591	-2.2059e-10
144677103	rs60390250	5.95639e-09	-0.974442	-1.08832	6.66651e-05	-0.150549	-1.15877	0.000162301	-1.07176	-1.08346
144677222	rs10097491	8.18636e-09	-1.39963	-0.345127	9.73785e-05	-1.7769	0.846504	0.00021277	-1.54783	-0.336623
144677565	rs113122933	6.78715e-09	-1.50114	-0.431058	8.80296e-05	-1.7474	0.716063	0.00018012	-1.62809	-0.422951
144677925	rs7844940	8.08991e-09	-1.38842	-0.368187	9.38247e-05	-1.77928	0.811706	0.000209754	-1.53894	-0.359788
144677941	rs7814045	7.95551e-09	-1.40517	-0.368187	9.41657e-05	-1.77565	0.811706	0.000206989	-1.55221	-0.359788
144678034	rs62522167	6.10733e-09	-1.30985	-0.727886	0.000264565	0.392814	-0.32373	0.000228445	-1.14084	-0.672529
144678346	rs75547282	6.14133e-09	-1.47682	-0.555368	7.13484e-05	-1.75661	0.515183	0.000161997	-1.60962	-0.547471
144678874	rs2242095	5.5597e-09	-1.04955	-1.08213	5.53109e-05	-0.342229	-1.15381	0.000142417	-1.20871	-1.07719
144679299	rs112147940	7.77811e-09	-1.79591	-2.2059e-10	5.18377e-05	-1.56089	-2.2059e-10	0.000345312	-1.40022	-2.2059e-10
144679776	rs62522168	6.16913e-09	-1.2871	-0.740566	0.000272975	0.440785	-0.340408	0.00023145	-1.11447	-0.685828
144680857	rs141914327	6.06815e-08	0.258413	-2.2059e-10	5.65404e-05	-1.47405	-2.2059e-10	0.000736917	-0.642191	-2.2059e-10
144681714	rs58573550	6.39897e-09	-1.2632	-0.727886	0.000291737	0.490578	-0.32373	0.000241115	-1.08686	-0.672529
144681777	rs10282929	1.53424e-08	-1.79625	0.679642	0.00105644	-1.26397	2.71762	0.000512489	-1.76656	0.761179
144682004	rs111956838	2.07395e-08	-0.815186	-2.2059e-10	9.10575e-05	-0.997514	-2.2059e-10	0.000870891	-0.475149	-2.2059e-10
144682311	rs3210186	1.44195e-08	-1.28046	0.101816	0.00543944	1.02776	2.06466	0.000385857	-1.45071	0.161506
144682428	rs112637095	7.78398e-09	-1.79516	-2.2059e-10	4.09777e-05	-1.79598	-2.2059e-10	0.000236636	-1.77814	-2.2059e-10
144682748	rs6558375	4.19402e-09	-1.15754	-1.25603	4.77515e-05	-0.359197	-1.2838	8.09594e-05	-1.59828	-1.25244
144683265	rs6558376	6.47114e-09	-0.887238	-1.09263	7.40196e-05	-0.0432362	-1.16144	0.000169382	-1.02463	-1.08788
144683672	rs141052452	2.72953e-09	-1.74996	-1.09314	2.97024e-05	-1.03368	-1.0841	9.79967e-05	-1.57648	-1.08326
144683686	rs10866913	1.90391e-08	-1.79486	0.894125	0.00307538	-0.499206	3.02139	0.000640817	-1.76187	0.979953
144683934	rs10112966	1.6288e-08	-1.79224	0.735438	0.00108214	-1.3194	2.79709	0.000551316	-1.75047	0.818112
144683967	rs115791742	7.77985e-09	-1.79569	-2.2059e-10	5.40845e-05	-1.51846	-2.2059e-10	0.00036466	-1.3457	-2.2059e-10
144683975	rs10090650	1.65941e-08	-1.79593	0.757753	0.00119192	-1.25447	2.82879	0.000554279	-1.76788	0.840879
144684150	rs10094377	1.39978e-08	-1.79224	0.583913	0.000896963	-1.3194	2.60941	0.00047231	-1.75047	0.66344
144684215	rs10093709	1.29438e-08	-1.79619	0.509576	0.000860152	-1.25367	2.50177	0.000428442	-1.77203	0.587522
144684445	rs147034183	1.08841e-07	0.842659	-2.2059e-10	0.000633814	0.942751	-2.2059e-10	0.00130963	-0.0671674	-2.2059e-10
144684474	rs4874167	4.44098e-09	-1.51833	-0.838022	4.74503e-05	-1.17903	-0.470288	0.000109427	-1.76111	-0.788299
144684514	rs73367293	7.06194e-09	-0.772184	-1.12032	9.17013e-05	0.192953	-1.18342	0.000195942	-0.85093	-1.11592
144684702	rs73718114	1.01826e-08	-0.520969	-1.00558	0.000151166	0.606861	-1.09749	0.000294746	-0.556895	-1.00165
144684947	rs115968937	7.77551e-09	-1.79625	-2.2059e-10	5.1765e-05	-1.56229	-2.2059e-10	0.000343692	-1.40492	-2.2059e-10
144685271	rs3816477	4.44951e-09	-1.47058	-0.88385	4.6049e-05	-1.15173	-0.527565	0.000104239	-1.75549	-0.842488
144685272	rs4874168	1.12202e-08	-1.54458	0.11507	0.000242955	-1.59649	1.58037	0.000308783	-1.6327	0.12067
144685577	rs13271996	2.92852e-08	-0.470144	-2.2059e-10	0.00016781	-0.386175	-2.2059e-10	0.000487845	-1.05467	-2.2059e-10
144685685	rs116872670	8.07132e-09	-1.75891	-2.2059e-10	6.65589e-05	-1.31092	-2.2059e-10	0.000471258	-1.08926	-2.2059e-10
144686051	rs77799023	2.40084e-08	-1.38046e-10	-0.668823	0.000308008	-1.38046e-10	0.22112	0.00071111	-1.38046e-10	-0.677838
144686512	rs755217	9.13488e-09	-1.66246	0.0273397	0.000301659	-1.35184	1.55213	0.000250845	-1.75111	0.0312803
144686619	rs75498349	4.11544e-08	-1.38046e-10	-0.129894	0.000306158	-1.38046e-10	0.215097	0.00126087	-1.38046e-10	-0.105105
144686998	rs114073802	7.77985e-09	-1.79569	-2.2059e-10	5.40845e-05	-1.51846	-2.2059e-10	0.00036466	-1.3457	-2.2059e-10
144687092	rs896962	8.432e-09	-1.62845	-0.0867432	0.000223378	-1.4084	1.30826	0.000228244	-1.73054	-0.0837063
144687721	rs896961	1.02809e-08	-1.78559	0.268653	0.000568723	-1.06624	1.90063	0.000307043	-1.79268	0.275007
144688348	rs118119099	8.17282e-09	-1.74641	-2.2059e-10	6.94633e-05	-1.26821	-2.2059e-10	0.000496096	-1.0379	-2.2059e-10
144688736	rs2242090	3.47581e-08	-1.17226	0.873452	0.0750308	2.22107	3.49558	0.000905123	-1.37557	0.938979
144689146	rs2242089	1.01501e-08	-1.77986	0.250121	0.000531221	-1.10795	1.87412	0.000300758	-1.79503	0.256667
144689289	rs11549789	7.77586e-09	-1.7962	-2.2059e-10	5.13694e-05	-1.56996	-2.2059e-10	0.000335247	-1.4298	-2.2059e-10
144689464	rs2242088	3.50791e-08	-1.69338	1.40376	0.0128452	-0.0908947	4.04262	0.00108164	-1.75083	1.4924
144689588	rs7818082	1.07099e-08	-1.75737	0.281317	0.000497643	-1.21792	1.9188	0.000310294	-1.79508	0.287929
144689686	rs4874169	7.79401e-09	-0.966775	-0.827094	0.000461145	1.06774	-0.443034	0.000295945	-0.776772	-0.77772
144689771	rs28405113	4.11883e-09	-1.32698	-1.10467	4.32052e-05	-0.568668	-1.17438	0.000113636	-1.41358	-1.09809
144689914	rs11136305	3.7575e-08	-1.71531	1.49442	0.0132896	-0.184185	4.16992	0.00116939	-1.76496	1.58453
144690402	rs117427411	8.58543e-09	-1.69716	-2.2059e-10	8.70259e-05	-1.0428	-2.2059e-10	0.00029944	-1.54275	-2.2059e-10
144690648	rs34892354	4.2507e-09	-1.27889	-1.12125	4.93123e-05	-0.803119	-0.807712	9.07009e-05	-1.64106	-1.09604
144690832	rs62522171	4.08591e-09	-1.30349	-1.13619	4.67207e-05	-0.831349	-0.833468	8.83032e-05	-1.65177	-1.11212
144690886	rs10097337	2.32908e-08	-1.71111	1.01194	0.00758284	-0.165624	3.59026	0.000702662	-1.76233	1.07254
144691512	rs2278898	5.5309e-09	-1.04596	-1.09091	0.000336887	1.07044	-0.759694	0.000220497	-0.784369	-1.06441
144692185	rs2278897	2.60529e-09	-1.6946	-1.19508	0.00068206	1.88473	-0.86862	0.00021063	-0.704503	-1.19006
144692333	rs4403422	8.33651e-09	-0.621795	-1.10479	4.33779e-05	-0.484614	-1.25444	0.000364993	-0.214741	-1.13005
144692488	rs186224472	8.86713e-07	2.9403	-2.2059e-10	0.00128258	1.64762	-2.2059e-10	0.0229371	2.79584	-2.2059e-10
144692538	rs182493919	1.42099e-07	1.1093	-2.2059e-10	0.000712438	1.05969	-2.2059e-10	0.00155357	0.103644	-2.2059e-10
144692606	rs2085014	2.82742e-09	-1.71188	-1.09597	0.000134089	-0.316271	-0.294233	8.14091e-05	-1.73707	-1.10811
144692900	rs4874171	3.43748e-09	-1.596	-1.01649	0.0280749	3.66818	1.06545	0.00014605	-1.2437	-1.01702
144692971	rs3812442	3.73666e-09	-1.53724	-0.991795	0.0407782	3.96558	1.14132	0.000162992	-1.15869	-0.992272
144693261	rs3812444	7.75424e-09	-0.776671	-1.02231	0.000615013	1.59314	-0.680498	0.000308277	-0.522196	-0.991472
144693284	rs3812445	3.18966e-09	-1.79476	-0.892551	3.93334e-05	-0.7705	-1.06643	0.000104573	-1.71696	-0.877814
144693436	rs113642387	3.21969e-09	-1.7942	-0.883743	4.46903e-05	-0.649403	-1.05984	0.000108681	-1.68741	-0.868843
144693521	rs28688294	5.19801e-09	-1.58559	-0.613359	0.00547307	1.66781	1.43078	0.000183181	-1.43266	-0.601531
144693839	rs2045084	3.59605e-09	-1.55599	-1.0114	0.0410782	4.03376	1.08047	0.000164132	-1.13207	-1.01193
144693850	rs4873808	4.95249e-09	-1.76812	-0.47921	0.0012049	0.086837	1.49831	0.000171753	-1.63523	-0.463375
144693879	rs140122541	6.51662e-08	-1.38046e-10	0.329715	0.00032102	-1.38046e-10	0.262498	0.00200024	-1.38046e-10	0.356357
144693918	rs111501561	7.77636e-09	-1.79614	-2.2059e-10	4.17935e-05	-1.77626	-2.2059e-10	0.000233364	-1.79207	-2.2059e-10
144694067	rs4873809	5.35465e-09	-1.58817	-0.581089	0.00578253	1.65832	1.49527	0.000188024	-1.43911	-0.568982
144694146	rs118087522	1.36389e-08	-1.38046e-10	-1.2343	6.92466e-05	-1.38046e-10	-1.27133	0.000409072	-1.38046e-10	-1.23077
144694228	rs117101163	1.29246e-08	-1.2881	-2.2059e-10	4.10063e-05	-1.79528	-2.2059e-10	0.000266185	-1.66048	-2.2059e-10
144694890	rs2978	3.61898e-09	-1.53705	-1.02398	0.0403942	4.05424	1.04319	0.000162409	-1.13005	-1.0245
144695062	rs148705838	1.96097e-08	-1.38046e-10	-0.8712	0.000142552	-1.38046e-10	-0.5493	0.000584296	-1.38046e-10	-0.874258
144695176	rs2242087	2.77385e-09	-1.76862	-1.05837	8.40972e-05	-0.95828	-0.118752	7.99844e-05	-1.79321	-1.06963
144695318	rs117632005	1.29955e-08	-1.38046e-10	-1.28262	7.47314e-05	-1.38046e-10	-1.1951	0.000388194	-1.38046e-10	-1.28316
144695499	rs2242086	2.77813e-09	-1.7707	-1.05475	8.57852e-05	-0.946592	-0.110566	8.0214e-05	-1.79387	-1.0661
144695566	rs75004647	3.42454e-09	-1.79374	-0.822516	4.72974e-05	-0.639124	-1.01343	0.000116037	-1.68422	-0.806529
144696087	rs117356900	1.74287e-08	-0.989107	-2.2059e-10	0.000302875	0.204317	-2.2059e-10	0.00293165	0.738657	-2.2059e-10
144696203	rs4634659	3.53816e-09	-1.78326	-0.800362	5.54292e-05	-0.497512	-0.996386	0.000124377	-1.63735	-0.784001
144696461	rs117083418	7.95982e-09	-1.77282	-2.2059e-10	4.18038e-05	-1.77602	-2.2059e-10	0.000289914	-1.57508	-2.2059e-10
144696725	rs138093039	7.79558e-09	-1.79367	-2.2059e-10	4.13869e-05	-1.78604	-2.2059e-10	0.000234966	-1.78522	-2.2059e-10
144697041	rs1049832	3.27037e-09	-1.58193	-1.08039	0.0154005	3.26518	0.867971	0.000129093	-1.30328	-1.08085
144697466	rs7844633	2.80329e-09	-1.78104	-1.0354	9.59368e-05	-0.877952	-0.0673627	8.15608e-05	-1.7961	-1.04722
144697653	rs7817301	3.52427e-09	-1.77794	-0.809611	5.78023e-05	-0.448463	-1.00351	0.000125382	-1.61989	-0.793405
144697834	rs117738969	2.18213e-08	-1.38046e-10	-0.764341	0.00013189	-1.38046e-10	-0.627033	0.000653411	-1.38046e-10	-0.762459
144697858	rs1563153	4.15255e-09	-1.42538	-0.998118	0.0713656	4.54737	1.11919	0.000198139	-0.957035	-0.998661
144698021	rs73718116	8.82423e-09	-0.641633	-1.02809	0.000774672	1.83589	-0.692457	0.000355915	-0.371739	-0.998234
144698690	rs142744967	9.69991e-09	-1.57511	-2.2059e-10	4.10979e-05	-1.79305	-2.2059e-10	0.000239679	-1.76537	-2.2059e-10
144699420	rs147383395	1.36634e-08	-1.23251	-2.2059e-10	4.09685e-05	-1.7962	-2.2059e-10	0.000274135	-1.63104	-2.2059e-10
144699424	rs2242085	2.77677e-09	-1.79174	-1.0342	0.000107465	-0.767122	-0.0647197	8.18014e-05	-1.79432	-1.04605
144699601	rs67210953	4.21345e-09	-1.41626	-0.992687	0.0752684	4.58495	1.13486	0.000201966	-0.943333	-0.993235
144699905	rs6558378	6.78809e-09	-1.4615	-0.470554	0.0112136	2.12836	1.68751	0.000246623	-1.27781	-0.458993
144699957	rs6558379	6.77043e-09	-1.4615	-0.473159	0.0113195	2.12836	1.69692	0.000246149	-1.27781	-0.460918
144700092	rs3812446	6.59321e-09	-1.46973	-0.491451	0.0106235	2.10005	1.66177	0.000239188	-1.28807	-0.479348
144701468	rs34359769	7.2093e-09	-0.614942	-1.25691	0.0212096	5.2334	-0.780193	0.00050058	0.225306	-1.2542
144703237	rs141152208	1.63826e-08	-1.05101	-2.2059e-10	4.66389e-05	-1.66657	-2.2059e-10	0.000307298	-1.51685	-2.2059e-10
144703630	rs7010520	2.74781e-09	-1.69909	-1.13733	9.09699e-05	0.280064	-1.27854	0.000104612	-1.46916	-1.12525
144705033	rs4873811	6.9153e-09	-0.687244	-1.22624	0.019777	5.05538	-0.672105	0.000470041	0.130371	-1.22222
144705082	rs11136306	6.87428e-09	-0.687244	-1.23219	0.0193944	5.05538	-0.691645	0.000467157	0.130371	-1.22837
144705349	rs6558380	2.69191e-09	-1.71543	-1.14154	8.5172e-05	0.215077	-1.27941	0.000100673	-1.50316	-1.12963
144707785	rs34257756	4.5685e-09	-1.48175	-0.846295	0.000123219	-0.434745	-0.260298	0.000119121	-1.65329	-0.811236
144708453	rs190075477	2.04036e-08	-0.831515	-2.2059e-10	4.93579e-05	-1.60991	-2.2059e-10	0.000364459	-1.34625	-2.2059e-10
144709077	rs149409952	1.00665e-08	-1.53801	-2.2059e-10	4.13339e-05	-1.78732	-2.2059e-10	0.000243244	-1.7506	-2.2059e-10
144709148	rs34819592	4.84163e-09	-1.43914	-0.830836	0.000129428	-0.409133	-0.236745	0.000122897	-1.63814	-0.795177
144713381	rs150386586	3.66365e-08	-0.246181	-2.2059e-10	0.000537278	0.777511	-2.2059e-10	0.00229608	0.494293	-2.2059e-10
144715349	rs79170384	3.11392e-09	-1.79391	-0.917435	4.34573e-05	-0.651815	-1.08541	0.000104786	-1.68617	-0.906578
144716155	rs2384929	6.65894e-09	-1.12163	-0.829637	0.242696	5.34567	1.54489	0.000330884	-0.613679	-0.829217
144716182	rs1869438	2.92694e-09	-1.4896	-1.28367	4.54962e-05	-0.411261	-1.28012	8.4794e-05	-1.52106	-1.28338
144716204	rs62522222	5.07196e-09	-0.93942	-1.28408	0.000100901	0.30876	-1.20362	0.000111197	-1.25173	-1.28164
144716244	rs143645016	7.87869e-09	-1.78306	-2.2059e-10	4.14137e-05	-1.78539	-2.2059e-10	0.000262974	-1.67261	-2.2059e-10
144716312	rs181429264	7.85044e-09	-1.78666	-2.2059e-10	4.98073e-05	-1.60084	-2.2059e-10	0.000236919	-1.77695	-2.2059e-10
144716342	rs368016931	1.47696e-08	-1.38046e-10	-1.15466	0.000117055	-1.38046e-10	-0.746359	0.000445375	-1.38046e-10	-1.14575
144716569	rs35657405	5.75865e-09	-1.74394	-0.352582	6.38539e-05	-1.75579	0.403382	0.000211645	-1.52121	-0.368543
144716610	rs144074829	1.1987e-08	-1.3634	-2.2059e-10	4.29744e-05	-1.7484	-2.2059e-10	0.000252891	-1.71171	-2.2059e-10
144716668	rs11787417	3.0934e-09	-1.78632	-0.931631	3.76545e-05	-1.57587	-0.304684	9.15234e-05	-1.78802	-0.940049
144717155	rs10097092	2.99522e-08	0.391805	-0.839428	8.42008e-05	0.0555524	-1.13135	0.000154008	-1.39641	-0.811255
144717166	rs10112400	3.27216e-08	0.541763	-0.900952	6.94618e-05	-0.0965543	-1.17167	0.000140688	-1.42277	-0.875345
144717251	rs113835443	6.24618e-06	5.1818	-0.289304	0.00568433	3.56516	-0.428697	0.00700494	1.82002	-0.210318
144717665	rs149819990	2.075e-08	-1.38046e-10	-0.814679	8.32877e-05	-1.38046e-10	-1.0867	0.000618021	-1.38046e-10	-0.818143
144717918	rs67286843	1.45311e-07	0.768622	0.363027	0.000507993	0.593182	0.128282	0.00206402	-0.0821431	0.469889
144718135	rs4874178	2.57047e-09	-1.65399	-1.24914	1.4289e-05	-1.70457	-1.14495	6.64515e-05	-1.79594	-1.25226
144718213	rs4873812	2.48106e-09	-1.68164	-1.2569	1.37609e-05	-1.72646	-1.16071	6.61502e-05	-1.79309	-1.25965
144718254	rs1540558	8.79013e-09	-1.05999	-0.613603	3.83088e-05	-0.922051	-0.941272	0.000146764	-1.68928	-0.566555
144718470	rs187683832	1.82916e-08	-1.38046e-10	-0.940785	0.000110695	-1.38046e-10	-0.80223	0.000552105	-1.38046e-10	-0.930927
144718568	rs11136309	9.09295e-09	-0.994595	-0.645131	3.97329e-05	-0.871923	-0.954902	0.000144808	-1.66805	-0.601201
144718749	rs149005143	1.1879e-08	-1.37245	-2.2059e-10	4.12283e-05	-1.78988	-2.2059e-10	0.000252779	-1.71215	-2.2059e-10
144719549	rs142354397	2.49626e-08	-0.629848	-2.2059e-10	5.06383e-05	-1.5843	-2.2059e-10	0.000386464	-1.28763	-2.2059e-10
144719945	rs76871635	2.40121e-09	-1.69593	-1.27532	1.30542e-05	-1.73752	-1.20238	6.52087e-05	-1.79016	-1.27692
144720873	rs7836923	2.35135e-09	-1.73041	-1.26183	1.25807e-05	-1.7836	-1.19324	9.70504e-05	-1.40825	-1.26118
144720931	rs73369329	1.44376e-07	1.16808	-0.0428825	0.000694446	1.23041	-0.196304	0.00217671	0.395725	0.0451775
144721281	rs547123134	9.3417e-09	-1.61274	-2.2059e-10	7.17194e-05	-1.23624	-2.2059e-10	0.000459702	-1.11409	-2.2059e-10
144721373	rs191479210	1.66535e-08	-1.03461	-2.2059e-10	0.000109099	-0.816752	-2.2059e-10	0.000876758	-0.468435	-2.2059e-10
144721427	rs186951488	9.97852e-08	0.755794	-2.2059e-10	0.000115049	-0.763648	-2.2059e-10	0.00118311	-0.168768	-2.2059e-10
144721614	rs59122866	8.35422e-09	-0.440406	-1.28405	2.85892e-05	-0.872615	-1.28336	0.000394543	0.0163077	-1.28324
144721740	rs12682415	2.40842e-09	-1.69976	-1.2685	1.32402e-05	-1.74141	-1.18433	6.57242e-05	-1.7886	-1.2706
144722192	rs4873814	2.40842e-09	-1.69976	-1.2685	1.32402e-05	-1.74141	-1.18433	6.57242e-05	-1.7886	-1.2706
144722420	rs111960002	6.71536e-08	0.359758	-2.2059e-10	9.20017e-05	-0.987197	-2.2059e-10	0.000701034	-0.69211	-2.2059e-10
144722755	rs4372013	1.76686e-07	0.965038	0.36211	0.000617286	0.731651	0.184677	0.0023838	0.0685002	0.463284
144723538	rs62522224	8.77791e-09	-1.16266	-0.512326	3.72113e-05	-1.02794	-0.864453	0.000158958	-1.71818	-0.457847
144723995	rs6997021	9.07511e-09	-0.99965	-0.642041	4.10192e-05	-0.837233	-0.95773	0.00014747	-1.6542	-0.596848
144724450	rs34783980	2.83389e-09	-1.52764	-1.27793	1.19655e-05	-1.7418	-1.28517	6.50819e-05	-1.78876	-1.28026
144724457	rs72693306	2.8001e-09	-1.53871	-1.27886	1.19065e-05	-1.74672	-1.2852	6.51616e-05	-1.78678	-1.28102
144724730	rs10107353	9.11365e-09	-0.99965	-0.637803	4.11435e-05	-0.837233	-0.954704	0.000148118	-1.6542	-0.592464
144725004	rs7825463	1.03517e-07	0.555421	0.237091	0.000377237	0.357151	0.066719	0.0015083	-0.260338	0.334409
144725063	rs4873815	8.6511e-09	-1.19936	-0.490179	3.63257e-05	-1.06841	-0.848071	0.000160617	-1.7307	-0.434939
144725319	rs896937	9.77358e-09	-0.92974	-0.637803	4.44174e-05	-0.76067	-0.954704	0.000152685	-1.62382	-0.592464
144725437	rs7003244	9.41962e-09	-0.971215	-0.633216	4.25858e-05	-0.806059	-0.951425	0.000150641	-1.64204	-0.587719
144725547	rs72693307	1.58904e-07	0.890598	0.330474	0.000559421	0.678368	0.139529	0.00218589	0.0126774	0.432434
144725758	rs12679471	8.82956e-09	-1.15144	-0.517684	3.75254e-05	-1.01558	-0.868404	0.000158709	-1.7142	-0.463391
144725921	rs188701599	2.80519e-08	-0.513168	-2.2059e-10	0.000154636	-0.467933	-2.2059e-10	0.000550034	-0.934685	-2.2059e-10
144726336	rs192173901	2.82544e-08	-0.505978	-2.2059e-10	0.000155771	-0.460617	-2.2059e-10	0.000553285	-0.928792	-2.2059e-10
144726469	rs7013332	6.79736e-09	-1.28879	-0.641899	4.65294e-05	-1.02997	-0.638946	0.000152526	-1.60243	-0.614899
144726681	rs9314411	2.79397e-09	-1.54371	-1.27605	1.47703e-05	-1.60692	-1.20946	6.5522e-05	-1.78517	-1.27711
144726828	rs62522225	3.51064e-09	-1.30721	-1.28422	1.28756e-05	-1.66945	-1.28421	0.000113665	-1.22805	-1.28336
144726928	rs79598300	2.43719e-09	-1.68183	-1.27455	1.31839e-05	-1.72771	-1.2023	6.50932e-05	-1.79267	-1.27618
144727396	rs188750577	1.05315e-08	-1.49285	-2.2059e-10	4.23964e-05	-1.76194	-2.2059e-10	0.00025461	-1.70493	-2.2059e-10
144727402	rs181605667	1.10369e-08	-1.44598	-2.2059e-10	4.3118e-05	-1.74506	-2.2059e-10	0.000261441	-1.67846	-2.2059e-10
144727427	rs148186785	8.78511e-09	-1.67417	-2.2059e-10	4.13964e-05	-1.78581	-2.2059e-10	0.000235407	-1.78335	-2.2059e-10
144727653	rs7831300	1.61029e-07	0.986884	0.247474	0.000578734	0.76029	0.0915485	0.00219133	0.104246	0.343355
144727766	rs79084789	1.43302e-08	-1.38046e-10	-1.18486	7.43115e-05	-1.38046e-10	-1.20074	0.000431204	-1.38046e-10	-1.17808
144728018	rs7821027	6.23083e-09	-1.26483	-0.752888	2.5941e-05	-1.15111	-1.10207	0.000116689	-1.76667	-0.718481
144728121	rs62522226	9.37076e-09	-1.39657	-0.213057	4.62892e-05	-1.63515	-0.0389427	0.000191733	-1.79175	-0.196812
144728126	rs7835377	3.13658e-09	-1.70171	-1.00239	3.86345e-05	-1.24352	-0.611339	8.88327e-05	-1.74629	-1.01162
144729052	rs72499135	2.76729e-09	-1.7803	-1.04906	2.73157e-05	-1.51485	-0.686696	8.06057e-05	-1.79548	-1.05962
144729322	rs117524664	3.9591e-09	-1.24671	-1.2245	3.38696e-05	-0.849625	-1.13686	0.000303403	-0.297053	-1.23255
144729327	rs10866914	3.49993e-09	-1.71406	-0.880419	3.74306e-05	-1.30051	-0.586008	9.87464e-05	-1.76197	-0.890138
144729341	rs11778687	6.29297e-09	-1.23017	-0.777623	2.65643e-05	-1.11298	-1.11645	0.000114729	-1.75808	-0.744013
144729439	rs6558381	3.21728e-09	-1.68593	-0.992764	3.91517e-05	-1.24237	-0.599187	9.0091e-05	-1.74164	-1.00221
144729639	rs7820149	1.45895e-07	0.775172	0.360488	0.000521329	0.557553	0.189823	0.00204757	-0.0699761	0.44972
144730048	rs58858875	7.69674e-09	-0.580508	-1.22592	0.000123784	0.447169	-1.13764	0.00130176	1.15985	-1.23304
144731214	rs9650468	5.91571e-09	-1.25371	-0.815907	2.53285e-05	-1.13886	-1.13821	0.000109628	-1.764	-0.783568
144732026	rs3750203	5.93992e-09	-1.24256	-0.822974	2.57165e-05	-1.1266	-1.13528	0.000108556	-1.76124	-0.796157
144732355	rs139397709	1.66525e-08	-1.38046e-10	-1.03467	0.000100879	-1.38046e-10	-0.89508	0.000500136	-1.38046e-10	-1.02978
144732450	rs3750204	9.66349e-09	-1.39029	-0.188582	4.79835e-05	-1.61949	-0.0186547	0.000196678	-1.79094	-0.172158
144733805	rs12679735	9.12705e-09	-1.39899	-0.236989	4.5289e-05	-1.62522	-0.0707184	0.000187137	-1.79189	-0.220931
144734329	rs141981344	1.2585e-08	-1.31472	-2.2059e-10	5.79352e-05	-1.44968	-2.2059e-10	0.000261269	-1.67911	-2.2059e-10
144734383	rs61473404	3.87904e-09	-1.26091	-1.23073	3.28559e-05	-0.868292	-1.14858	0.000294691	-0.320568	-1.23817
144734519	rs145833382	1.49823e-08	-1.38046e-10	-1.14036	7.85363e-05	-1.38046e-10	-1.14544	0.000453093	-1.38046e-10	-1.12857
144734541	rs138712751	1.15743e-08	-1.39843	-2.2059e-10	5.39962e-05	-1.52009	-2.2059e-10	0.00025121	-1.71838	-2.2059e-10
144734727	rs142765331	8.06625e-09	-1.75954	-2.2059e-10	4.95276e-05	-1.60647	-2.2059e-10	0.000243587	-1.74919	-2.2059e-10
144735331	rs116940361	9.509e-09	-1.59499	-2.2059e-10	4.16601e-05	-1.77946	-2.2059e-10	0.000234161	-1.78866	-2.2059e-10
144735347	rs921669	1.86538e-07	0.983012	0.398396	0.000667483	0.756579	0.23793	0.0025269	0.101047	0.489037
144735459	rs146311362	1.3945e-08	-1.21211	-2.2059e-10	0.00031862	0.254994	-2.2059e-10	0.000891082	-0.452229	-2.2059e-10
144735624	rs13259906	4.1689e-08	-0.116989	-2.2059e-10	0.000157791	-0.447736	-2.2059e-10	0.000398748	-1.25634	-2.2059e-10
144738840	rs79671852	2.89293e-08	-1.38046e-10	-0.482372	0.000232881	-1.38046e-10	-0.0584787	0.000861087	-1.38046e-10	-0.48647
144739087	rs185477132	1.65288e-08	-1.38046e-10	-1.04212	8.65117e-05	-1.38046e-10	-1.04872	0.000501572	-1.38046e-10	-1.02692
144739897	rs77232959	2.74132e-09	-1.79197	-1.04682	2.61722e-05	-1.56118	-0.683131	8.07244e-05	-1.7962	-1.05743
144740167	rs118118629	8.23228e-09	-1.73916	-2.2059e-10	8.00846e-05	-1.12592	-2.2059e-10	0.000292374	-1.56663	-2.2059e-10
144740186	rs78170940	2.65986e-09	-1.77463	-1.09432	2.59565e-05	-1.4924	-0.760184	7.72436e-05	-1.79389	-1.10381
144740594	rs117607355	2.66619e-08	-0.563991	-2.2059e-10	0.000146841	-0.519653	-2.2059e-10	0.000527646	-0.976239	-2.2059e-10
144741064	rs11784495	3.00539e-09	-1.69604	-1.05077	3.49502e-05	-1.26534	-0.68974	8.45008e-05	-1.74868	-1.05922
144741178	rs4874440	2.71724e-09	-1.63599	-1.21162	1.52526e-05	-1.72473	-1.05953	0.000135368	-1.1274	-1.20927
144741215	rs139129039	9.4462e-09	-1.60161	-2.2059e-10	4.21474e-05	-1.76783	-2.2059e-10	0.000235946	-1.78106	-2.2059e-10
144742607	rs140792107	8.31667e-09	-1.72896	-2.2059e-10	4.09738e-05	-1.79607	-2.2059e-10	0.000234633	-1.78664	-2.2059e-10
144743265	rs11784456	6.07675e-09	-1.20895	-0.833804	2.64152e-05	-1.08691	-1.14815	0.00010888	-1.75234	-0.802078
144743492	rs11774839	1.29451e-07	0.703173	0.312906	0.000469381	0.492518	0.149892	0.00184335	-0.129492	0.404168
144745157	rs142798623	3.33048e-09	-1.37546	-1.26865	2.63331e-05	-1.02129	-1.21689	0.000234322	-0.515303	-1.27266
144746531	rs117235334	1.3728e-08	-1.38046e-10	-1.22779	7.13214e-05	-1.38046e-10	-1.24181	0.000410923	-1.38046e-10	-1.22626
144747298	rs149215174	1.7665e-08	-1.38046e-10	-0.975641	0.000104584	-1.38046e-10	-0.859017	0.000531581	-1.38046e-10	-0.968811
144747726	rs4874086	6.35818e-09	-1.22214	-0.775347	2.76463e-05	-1.08271	-1.1068	0.000117227	-1.73949	-0.74107
144747918	rs74458330	3.25137e-09	-1.3835	-1.28465	2.67359e-05	-0.953919	-1.26908	0.000255111	-0.418886	-1.28408
144748474	rs60764501	2.88904e-09	-1.62476	-1.16154	1.67581e-05	-1.69961	-0.990512	0.000148361	-1.09337	-1.15164
144749123	rs140183687	1.73924e-08	-0.99119	-2.2059e-10	6.91065e-05	-1.27336	-2.2059e-10	0.000408546	-1.23206	-2.2059e-10
144749175	rs114457163	1.34509e-08	-1.24818	-2.2059e-10	8.38224e-05	-1.0803	-2.2059e-10	0.00036698	-1.33936	-2.2059e-10
144749239	rs79219434	7.77285e-09	-1.22807	-0.568516	2.21317e-05	-1.40209	-1.00991	0.000136673	-1.78627	-0.540808
144750035	rs62524163	3.60285e-08	-0.262914	-2.2059e-10	0.00011743	-0.743165	-2.2059e-10	0.000333547	-1.43488	-2.2059e-10
144750677	rs117423761	8.8029e-09	-1.67214	-2.2059e-10	5.02775e-05	-1.59145	-2.2059e-10	0.000247683	-1.73252	-2.2059e-10
144750843	rs115858201	2.98995e-09	-1.46793	-1.28404	2.39155e-05	-1.05811	-1.27637	0.000223635	-0.551746	-1.28291
144750973	rs140371569	4.52481e-09	-1.24042	-1.09723	5.24958e-05	-0.42633	-1.12194	0.000441985	-0.0547569	-1.09863
144751023	rs188538103	1.65334e-08	-1.38046e-10	-1.04184	8.05937e-05	-1.38046e-10	-1.11958	0.000491908	-1.38046e-10	-1.04637
144751588	rs4874439	1.28051e-08	-0.35521	-0.942176	5.693e-05	-0.255159	-1.21202	0.000142772	-1.37241	-0.911008
144751601	rs62524164	3.02067e-09	-1.45684	-1.28491	2.43995e-05	-1.04152	-1.27292	0.000228182	-0.530227	-1.2843
144751812	rs62524170	2.94458e-09	-1.6404	-1.12686	1.7275e-05	-1.70287	-0.956874	0.000151117	-1.1087	-1.11791
144751898	rs13281183	9.75149e-09	-1.56981	-2.2059e-10	4.21053e-05	-1.76883	-2.2059e-10	0.000249284	-1.72607	-2.2059e-10
144751975	rs56822652	2.85023e-09	-1.64531	-1.15452	1.6528e-05	-1.70666	-0.997284	0.000145363	-1.11906	-1.14637
144752091	rs60721471	2.93857e-09	-1.6456	-1.1237	1.72841e-05	-1.70689	-0.952331	0.000149954	-1.11968	-1.11466
144752177	rs4875024	2.93167e-09	-1.65072	-1.12094	1.72846e-05	-1.71082	-0.948369	0.000148751	-1.13057	-1.11182
144752348	rs4875025	5.61829e-09	-1.27133	-0.849872	1.84072e-05	-1.46081	-1.13546	0.000103088	-1.78565	-0.82344
144752408	rs4875026	2.90387e-09	-1.6314	-1.14978	1.68996e-05	-1.69145	-0.990269	0.000151759	-1.08088	-1.14149
144752409	rs4875027	2.92552e-09	-1.62601	-1.14774	1.70236e-05	-1.68714	-0.987263	0.000153788	-1.06971	-1.13939
144752527	rs189814679	8.62517e-09	-1.69254	-2.2059e-10	4.89646e-05	-1.61791	-2.2059e-10	0.000244152	-1.74687	-2.2059e-10
144753255	rs78699740	3.05431e-09	-1.44556	-1.28512	2.48759e-05	-1.02474	-1.27036	0.000233098	-0.508528	-1.28468
144753281	rs73369393	1.50887e-08	-1.38046e-10	-1.13328	8.49847e-05	-1.38046e-10	-1.06653	0.00045618	-1.38046e-10	-1.12178
144753328	rs117038840	6.02041e-08	-1.38046e-10	0.250515	0.000168182	-1.38046e-10	-0.383956	0.00185968	-1.38046e-10	0.283497
144753329	rs4875028	2.8294e-09	-1.66981	-1.13736	1.66374e-05	-1.72529	-0.972064	0.000140303	-1.17217	-1.1287
144753443	rs4874087	2.8294e-09	-1.66981	-1.13736	1.66374e-05	-1.72529	-0.972064	0.000140303	-1.17217	-1.1287
144753467	rs11778950	6.31881e-09	-1.11939	-0.884307	2.03811e-05	-1.33904	-1.15536	9.84643e-05	-1.79605	-0.858926
144753694	rs28682353	5.07292e-09	-1.26273	-0.960581	1.75888e-05	-1.44799	-1.19376	9.20922e-05	-1.78765	-0.93423
144753950	rs111247086	9.54878e-08	0.21991	0.491863	0.000200669	-0.534506	0.32716	0.00080554	-1.15233	0.59918
144753971	rs142855597	1.44736e-08	-1.1749	-2.2059e-10	0.000178484	-0.324504	-2.2059e-10	0.00148695	0.0598178	-2.2059e-10
144754358	rs7002650	3.0108e-09	-1.6928	-1.05223	1.8414e-05	-1.74222	-0.853675	0.000145654	-1.22464	-1.03878
144754385	rs9886389	6.057e-09	-1.13184	-0.91417	1.98387e-05	-1.34926	-1.17211	9.55027e-05	-1.79577	-0.889738
144754583	rs190294251	7.99898e-09	-1.76791	-2.2059e-10	4.28797e-05	-1.75061	-2.2059e-10	0.000245999	-1.73934	-2.2059e-10
144754721	rs186496170	7.83344e-09	-1.78882	-2.2059e-10	4.21461e-05	-1.76786	-2.2059e-10	0.000241987	-1.75578	-2.2059e-10
144754840	rs75842501	1.1286e-07	0.413144	0.465776	0.000234306	-0.354693	0.302316	0.000908769	-1.00489	0.572314
144755782	rs12679494	2.54656e-09	-1.7837	-1.12878	2.25888e-05	-1.52899	-0.862563	7.51702e-05	-1.79347	-1.13144
144755842	rs117816393	2.08368e-08	-0.810506	-2.2059e-10	0.000646075	0.961911	-2.2059e-10	0.00159497	0.129944	-2.2059e-10
144756386	rs12677473	2.84319e-09	-1.69944	-1.10286	1.71228e-05	-1.76433	-0.904265	0.000139851	-1.21295	-1.09114
144756632	rs12677538	5.86188e-09	-1.19938	-0.879374	1.96702e-05	-1.37735	-1.15254	9.90051e-05	-1.79565	-0.853839
144756825	rs56038135	1.02352e-07	0.50899	0.272206	0.000202106	-0.305057	0.104845	0.000777072	-0.951539	0.362406
144757110	rs150909962	9.6464e-09	-1.58064	-2.2059e-10	4.18421e-05	-1.7751	-2.2059e-10	0.000234729	-1.78623	-2.2059e-10
144757233	rs149558075	8.52365e-09	-1.70438	-2.2059e-10	4.09674e-05	-1.79623	-2.2059e-10	0.000232843	-1.7943	-2.2059e-10
144758112	rs7462667	9.71773e-08	0.507944	0.221367	0.00020551	-0.250657	0.0671478	0.000745207	-0.941637	0.310635
144758969	rs140408708	1.55446e-08	-1.38046e-10	-1.10351	8.06093e-05	-1.38046e-10	-1.11939	0.000468546	-1.38046e-10	-1.09503
144759100	rs13271114	5.33956e-09	-1.29682	-0.875267	1.8276e-05	-1.44895	-1.15447	0.000100136	-1.78651	-0.851625
144759651	rs6651423	5.42893e-09	-1.27396	-0.881523	1.85135e-05	-1.42985	-1.16065	9.92683e-05	-1.78941	-0.857425
144759764	rs56745132	1.11796e-08	-1.43314	-2.2059e-10	6.3142e-05	-1.36362	-2.2059e-10	0.000289412	-1.57682	-2.2059e-10
144759855	rs10098877	5.45581e-09	-1.27396	-0.876584	1.85443e-05	-1.42985	-1.15899	9.97324e-05	-1.78941	-0.852761
144760025	rs143781651	1.44737e-08	-1.38046e-10	-1.17489	7.53864e-05	-1.38046e-10	-1.18638	0.000435427	-1.38046e-10	-1.16834
144760145	rs148166579	1.46569e-08	-1.16231	-2.2059e-10	6.29958e-05	-1.36594	-2.2059e-10	0.000286324	-1.58754	-2.2059e-10
144760307	rs13274292	2.62165e-09	-1.64348	-1.23995	1.48538e-05	-1.69848	-1.11227	6.72267e-05	-1.79512	-1.24148
144760569	rs56130503	3.99394e-09	-1.3677	-1.09475	1.41514e-05	-1.77504	-1.08415	8.09868e-05	-1.76625	-1.08413
144760571	rs560112211	1.34349e-08	-1.38046e-10	-1.24937	6.98091e-05	-1.38046e-10	-1.26324	0.000399941	-1.38046e-10	-1.25335
144760596	rs187691523	8.40705e-09	-1.71816	-2.2059e-10	4.10232e-05	-1.79487	-2.2059e-10	0.000256518	-1.69747	-2.2059e-10
144760921	rs56250731	5.67799e-09	-1.29155	-0.81908	1.5947e-05	-1.62018	-1.11956	0.000112725	-1.72983	-0.789885
144760997	rs73371116	2.51783e-09	-1.6457	-1.27813	1.37871e-05	-1.60792	-1.27735	6.57193e-05	-1.78206	-1.27722
144761245	rs62524202	3.06504e-09	-1.47356	-1.2536	3.33826e-05	-0.726405	-1.27456	0.000317491	-0.234619	-1.2496
144761724	rs113467833	1.11037e-08	-1.43013	-0.00981936	4.46414e-05	-1.47043	-0.239916	0.000250213	-1.77049	0.0481367
144762224	rs118019910	8.01987e-09	-1.7653	-2.2059e-10	4.11352e-05	-1.79214	-2.2059e-10	0.000242435	-1.75393	-2.2059e-10
144762490	rs79569926	1.1172e-08	-1.4448	0.0109838	4.48657e-05	-1.48426	-0.221075	0.000254627	-1.77427	0.0694054
144762589	rs4875030	6.3905e-09	-0.719515	-1.2729	3.47261e-05	-0.747258	-1.21426	0.000102735	-1.33826	-1.27425
144763022	rs7839756	1.08587e-08	-1.43789	-0.0243669	4.37363e-05	-1.47774	-0.253082	0.00024602	-1.77252	0.0332614
144763202	rs142565355	7.77853e-09	-1.79586	-2.2059e-10	4.11275e-05	-1.79233	-2.2059e-10	0.00023451	-1.78717	-2.2059e-10
144763237	rs7843457	1.08826e-08	-1.43013	-0.0299351	4.38362e-05	-1.47043	-0.25812	0.000245119	-1.77049	0.0275672
144763583	rs12056643	1.07386e-08	-1.43789	-0.0354916	4.32984e-05	-1.47774	-0.263145	0.000243236	-1.77252	0.0218848
144763773	rs12547976	6.52997e-09	-1.28156	-0.689261	1.74298e-05	-1.6269	-1.02392	0.000129644	-1.72497	-0.654908
144763871	rs79970213	2.2805e-08	-1.38046e-10	-0.720244	0.000105051	-1.38046e-10	-0.854558	0.000696477	-1.38046e-10	-0.698631
144763970	rs10103475	3.17271e-09	-1.42333	-1.2693	3.42612e-05	-0.691614	-1.28338	0.000344298	-0.136774	-1.26638
144764119	rs4875034	3.21199e-09	-1.79116	-0.889174	1.78088e-05	-1.74506	-0.884249	0.000164315	-1.26262	-0.880261
144764483	rs72693318	1.02537e-08	-1.43789	-0.0816997	4.15281e-05	-1.47774	-0.304892	0.000232007	-1.77252	-0.0253821
144764871	rs191707511	1.41417e-08	-1.38046e-10	-1.1981	7.03489e-05	-1.38046e-10	-1.25554	0.0004239	-1.38046e-10	-1.19517
144764955	rs112698337	5.85865e-09	-0.820104	-1.2592	3.41571e-05	-0.796665	-1.18137	0.000101246	-1.3659	-1.26122
144765124	rs7825448	3.16889e-09	-1.42333	-1.27051	3.42346e-05	-0.691614	-1.28415	0.000343779	-0.136774	-1.26789
144765487	rs150706726	1.18349e-08	-1.37617	-2.2059e-10	4.72262e-05	-1.65405	-2.2059e-10	0.000355506	-1.37112	-2.2059e-10
144765512	rs7840025	8.81076e-09	-0.39394	-1.27731	0.000153341	0.808713	-1.28505	0.00188868	1.57427	-1.2753
144765600	rs11785500	8.50052e-09	-1.38843	-0.318664	3.43155e-05	-1.44244	-0.530971	0.000182556	-1.76803	-0.269578
144766644	rs138832344	8.75435e-09	-1.67767	-2.2059e-10	4.23116e-05	-1.76394	-2.2059e-10	0.000234349	-1.78785	-2.2059e-10
144766661	rs73371138	4.84234e-09	-1.01312	-1.25671	3.27821e-05	-0.836219	-1.1829	9.96449e-05	-1.38422	-1.25884
144766686	rs62524205	4.49784e-09	-1.0586	-1.28503	0.000255494	1.31419	-1.28	0.00155297	1.38795	-1.28469
144766758	rs28548729	5.24486e-09	-1.72738	-0.462602	3.23272e-05	-1.45744	-0.575651	0.000288114	-1.13683	-0.44448
144767023	rs184191555	7.77554e-09	-1.79624	-2.2059e-10	4.50102e-05	-1.70211	-2.2059e-10	0.000242575	-1.75335	-2.2059e-10
144767171	rs7463402	7.70116e-09	-1.38173	-0.424123	1.87337e-05	-1.78842	-0.790261	0.000203288	-1.54865	-0.381394
144767432	rs11777484	1.33734e-08	-0.784424	-0.469534	1.87168e-05	-1.75504	-0.824541	0.000159116	-1.7471	-0.427933
144768257	rs9792377	2.15124e-08	0.486365	-1.26496	0.000113408	0.421352	-1.19936	0.000229295	-0.541651	-1.26801
144768266	rs9792378	2.14405e-08	0.477689	-1.25963	0.000112927	0.4128	-1.19506	0.000228939	-0.548081	-1.26313
144768317	rs111366589	7.65815e-09	-1.10126	-0.710192	2.26649e-05	-1.66139	-0.726795	0.000125514	-1.69557	-0.716674
144768532	rs7464374	6.09701e-09	-0.758472	-1.28095	0.000476208	1.92238	-1.26553	0.00307561	2.06915	-1.28256
144768872	rs146355217	8.13484e-09	-1.75107	-2.2059e-10	4.73188e-05	-1.6521	-2.2059e-10	0.000261561	-1.678	-2.2059e-10
144768956	rs6558382	3.54994e-09	-1.32926	-1.25103	1.2219e-05	-1.79311	-1.2129	7.30143e-05	-1.70376	-1.25025
144769097	rs6420188	3.49738e-09	-1.35325	-1.24196	1.24028e-05	-1.7908	-1.20028	7.45121e-05	-1.69262	-1.24108
144769111	rs147068262	7.8027e-09	-1.79276	-2.2059e-10	4.166e-05	-1.77946	-2.2059e-10	0.000238097	-1.77199	-2.2059e-10
144769697	rs60982137	4.45343e-09	-1.11431	-1.23924	1.25306e-05	-1.78407	-1.19677	6.8458e-05	-1.77956	-1.23889
144770089	rs7844855	3.46491e-09	-1.36111	-1.24343	1.24225e-05	-1.78989	-1.1996	7.46964e-05	-1.68877	-1.24246
144771068	rs61212668	8.10164e-09	-1.75516	-2.2059e-10	4.60094e-05	-1.68016	-2.2059e-10	0.000265085	-1.66461	-2.2059e-10
144771114	rs4875037	4.36244e-09	-1.13215	-1.24204	1.24309e-05	-1.78816	-1.20066	6.84541e-05	-1.77681	-1.24169
144771668	rs146216981	3.30258e-08	-1.38046e-10	-0.349935	0.000154519	-1.38046e-10	-0.468685	0.000980553	-1.38046e-10	-0.356549
144771718	rs192248588	7.81494e-09	-1.79119	-2.2059e-10	4.19426e-05	-1.7727	-2.2059e-10	0.000240582	-1.7616	-2.2059e-10
144771937	rs117228344	2.27926e-08	-0.720789	-2.2059e-10	6.43853e-05	-1.34412	-2.2059e-10	0.000562492	-0.912289	-2.2059e-10
144772844	rs6558383	4.48738e-09	-1.07908	-1.26688	1.21275e-05	-1.77601	-1.23752	6.62177e-05	-1.78507	-1.26665
144773094	rs55744427	7.9275e-09	-1.77689	-2.2059e-10	4.56133e-05	-1.6888	-2.2059e-10	0.000263413	-1.67094	-2.2059e-10
144773147	rs56377635	7.84613e-09	-1.78721	-2.2059e-10	4.4401e-05	-1.71574	-2.2059e-10	0.00025582	-1.70019	-2.2059e-10
144773918	rs59729010	7.79511e-09	-1.79373	-2.2059e-10	4.33711e-05	-1.73921	-2.2059e-10	0.000249299	-1.72601	-2.2059e-10
144773949	rs117266255	2.50357e-08	-0.626921	-2.2059e-10	5.46119e-05	-1.50875	-2.2059e-10	0.000294438	-1.5596	-2.2059e-10
144774079	rs11136313	3.48811e-09	-1.32926	-1.26861	1.19149e-05	-1.79311	-1.2381	7.17304e-05	-1.70376	-1.26799
144774089	rs11136314	4.7809e-09	-1.02252	-1.26008	1.23399e-05	-1.76929	-1.22688	6.63063e-05	-1.79057	-1.25981
144774233	rs11785723	4.61457e-09	-1.05897	-1.25903	1.23196e-05	-1.77252	-1.22529	6.6585e-05	-1.78742	-1.25876
144774526	rs73718140	7.81021e-09	-1.79179	-2.2059e-10	4.37275e-05	-1.73103	-2.2059e-10	0.000251566	-1.71696	-2.2059e-10
144775131	rs72693324	1.78375e-08	-0.965921	-2.2059e-10	4.96492e-05	-1.60402	-2.2059e-10	0.000269916	-1.64655	-2.2059e-10
144775284	rs12679165	4.6399e-09	-1.04168	-1.27086	1.2276e-05	-1.75852	-1.24283	6.53407e-05	-1.79442	-1.27063
144775871	rs6987308	4.76354e-09	-1.02978	-1.25646	1.24352e-05	-1.76705	-1.22143	6.65656e-05	-1.7903	-1.25618
144776713	rs7464270	4.71511e-09	-1.03957	-1.25688	1.24039e-05	-1.76894	-1.22206	6.65969e-05	-1.7894	-1.2566
144776907	rs56213419	7.77856e-09	-1.79585	-2.2059e-10	4.27863e-05	-1.75279	-2.2059e-10	0.000245547	-1.74118	-2.2059e-10
144777073	rs61348167	6.55872e-09	-0.701739	-1.26469	1.34571e-05	-1.67359	-1.23591	6.63301e-05	-1.7853	-1.26472
144777242	rs3204170	4.53272e-09	-1.06568	-1.27022	1.20201e-05	-1.77941	-1.24301	6.59123e-05	-1.78632	-1.27002
144777289	rs11992203	7.79346e-09	-1.79394	-2.2059e-10	4.17847e-05	-1.77647	-2.2059e-10	0.000238948	-1.76842	-2.2059e-10
144777366	rs3204171	3.68509e-09	-1.27855	-1.26438	1.19652e-05	-1.79585	-1.23115	7.0565e-05	-1.72444	-1.26369
144777467	rs11136315	7.79697e-09	-1.79349	-2.2059e-10	4.34197e-05	-1.73809	-2.2059e-10	0.000249609	-1.72477	-2.2059e-10
144777521	rs11136316	4.71511e-09	-1.03957	-1.25688	1.24039e-05	-1.76894	-1.22206	6.65969e-05	-1.7894	-1.2566
144777909	rs144892329	9.51309e-09	-1.59456	-2.2059e-10	4.61091e-05	-1.67799	-2.2059e-10	0.000234607	-1.78676	-2.2059e-10
144777943	rs62524229	7.79913e-09	-1.79321	-2.2059e-10	4.34738e-05	-1.73685	-2.2059e-10	0.000249954	-1.72339	-2.2059e-10
144777996	rs147532373	1.36248e-08	-1.38046e-10	-1.23533	7.46838e-05	-1.38046e-10	-1.19574	0.000406775	-1.38046e-10	-1.2364
144778686	rs72693326	8.92026e-09	-1.6589	-2.2059e-10	4.25485e-05	-1.75836	-2.2059e-10	0.000249304	-1.72599	-2.2059e-10
144778831	rs57272588	4.70126e-09	-1.03557	-1.26382	1.22077e-05	-1.77428	-1.23266	6.6105e-05	-1.78984	-1.26358
144778938	rs7464821	3.50173e-09	-1.32926	-1.26471	1.19917e-05	-1.79311	-1.23168	7.20154e-05	-1.70376	-1.26403
144779248	rs56327987	7.82384e-09	-1.79005	-2.2059e-10	4.40024e-05	-1.72476	-2.2059e-10	0.000253306	-1.71007	-2.2059e-10
144779255	rs60030312	8.33956e-09	-1.72621	-2.2059e-10	4.81773e-05	-1.63412	-2.2059e-10	0.000278336	-1.61584	-2.2059e-10
144779312	rs117990754	1.4695e-08	-1.38046e-10	-1.15972	7.99295e-05	-1.38046e-10	-1.12786	0.000429959	-1.38046e-10	-1.18098
144779443	rs56207585	7.87723e-09	-1.78325	-2.2059e-10	4.48963e-05	-1.70465	-2.2059e-10	0.000258931	-1.6881	-2.2059e-10
144780111	rs10429285	7.8388e-09	-1.78814	-2.2059e-10	4.42752e-05	-1.71858	-2.2059e-10	0.000255028	-1.70329	-2.2059e-10
144780284	rs1141722	3.14292e-09	-1.43728	-1.26479	1.2179e-05	-1.77659	-1.23271	7.63184e-05	-1.64543	-1.26432
144781520	rs4073594	3.21025e-09	-1.59968	-1.08119	1.2374e-05	-1.79512	-1.19828	9.53931e-05	-1.61993	-1.06673
144781523	rs148722522	1.29779e-08	-1.38046e-10	-1.28397	6.87094e-05	-1.38046e-10	-1.27912	0.000387905	-1.38046e-10	-1.28391
144781750	rs4073595	3.11636e-08	0.877216	-1.28519	3.76765e-05	-0.597362	-1.28261	0.000241033	-0.474602	-1.28513
144783377	rs4875042	4.61475e-09	-1.79319	-0.524783	2.71523e-05	-1.47638	-0.731165	0.00024229	-1.2355	-0.519032
144783395	rs143042491	1.88651e-08	-1.38046e-10	-0.909912	9.10516e-05	-1.38046e-10	-0.997578	0.000572251	-1.38046e-10	-0.895088
144784464	rs117042890	7.79322e-09	-1.79397	-2.2059e-10	4.96089e-05	-1.60483	-2.2059e-10	0.0002857	-1.58972	-2.2059e-10
144784656	rs11136317	5.29708e-09	-1.71701	-0.463056	2.36534e-05	-1.69286	-0.652637	0.000184962	-1.56642	-0.458096
144784688	rs12549830	1.41747e-08	-0.00394001	-1.19183	1.22671e-05	-1.71955	-1.28253	7.08983e-05	-1.79625	-1.18717
144785280	rs72614046	6.2011e-08	1.12725	-0.847164	5.87828e-05	-0.744918	-0.690237	0.000206606	-1.05657	-0.857283
144785729	rs11776144	6.78038e-09	-1.75446	-0.17873	3.22516e-05	-1.64324	-0.392199	0.000266175	-1.48675	-0.173763
144786161	rs6558384	6.3502e-09	-1.79335	-0.205388	3.82752e-05	-1.46145	-0.402758	0.000333301	-1.24458	-0.19104
144786379	rs151004697	2.7057e-08	-1.38046e-10	-0.54928	0.0001375	-1.38046e-10	-0.585377	0.000803807	-1.38046e-10	-0.555306
144786850	rs62524234	1.02679e-08	-1.5182	-2.2059e-10	7.36362e-05	-1.20987	-2.2059e-10	0.000418229	-1.20864	-2.2059e-10
144787264	rs10112355	2.64046e-09	-1.60535	-1.27092	1.15534e-05	-1.78622	-1.2758	7.27752e-05	-1.686	-1.27129
144787718	rs79088172	8.79654e-09	-0.459693	-1.21317	1.46928e-05	-1.76872	-1.05293	6.94993e-05	-1.78671	-1.21664
144787873	rs12550223	5.62139e-09	-0.852093	-1.26855	1.33628e-05	-1.73143	-1.18511	6.53165e-05	-1.79461	-1.27081
144788265	rs7829491	3.28157e-08	0.928876	-1.2852	2.20445e-05	-1.14207	-1.27387	0.000148283	-0.960799	-1.28475
144788471	rs34992889	1.21617e-08	-0.698859	-0.650077	2.50569e-05	-1.49695	-0.790904	0.000179672	-1.41302	-0.640511
144788544	rs117482447	1.08357e-08	-1.46438	-2.2059e-10	4.41357e-05	-1.72174	-2.2059e-10	0.000242028	-1.75561	-2.2059e-10
144788642	rs143355379	6.75895e-08	0.366226	-2.2059e-10	0.000226117	-0.0879515	-2.2059e-10	0.000711493	-0.6773	-2.2059e-10
144789624	rs75368383	2.36916e-08	-0.682105	-2.2059e-10	5.56436e-05	-1.49004	-2.2059e-10	0.000338331	-1.42064	-2.2059e-10
144789973	rs61731375	1.04714e-08	-1.49858	-2.2059e-10	4.09785e-05	-1.79596	-2.2059e-10	0.000240686	-1.76117	-2.2059e-10
144790755	rs146290525	2.25371e-08	-0.732062	-2.2059e-10	5.33077e-05	-1.53292	-2.2059e-10	0.000319154	-1.47899	-2.2059e-10
144790997	rs6980774	3.1923e-09	-1.40664	-1.27985	1.14387e-05	-1.78954	-1.28246	7.11021e-05	-1.70027	-1.28028
144791126	rs10100154	3.22307e-09	-1.39848	-1.27841	1.14357e-05	-1.79056	-1.28171	7.09165e-05	-1.70425	-1.27891
144791495	rs72693329	1.35098e-08	-0.00413687	-1.23967	1.39531e-05	-1.63005	-1.24325	6.814e-05	-1.77956	-1.24354
144792250	rs62524235	7.96867e-09	-1.77171	-2.2059e-10	5.10212e-05	-1.57676	-2.2059e-10	0.000294876	-1.55811	-2.2059e-10
144792321	rs62524236	7.96867e-09	-1.77171	-2.2059e-10	5.10212e-05	-1.57676	-2.2059e-10	0.000294876	-1.55811	-2.2059e-10
144792475	rs6995278	5.18684e-07	3.60818	-1.20411	7.03535e-05	-0.135401	-1.12007	0.000333071	-0.225306	-1.211
144792617	rs80284111	2.27246e-08	-1.38046e-10	-0.723776	0.00011087	-1.38046e-10	-0.800646	0.000684483	-1.38046e-10	-0.716002
144792639	rs4874095	3.67632e-07	3.20547	-1.14561	5.50763e-05	-0.466739	-1.03355	0.000247486	-0.579763	-1.15355
144793257	rs13254668	1.24483e-05	6.82229	-1.24018	0.000217463	1.04827	-1.17525	0.00135446	1.2119	-1.24541
144793387	rs62524238	7.78689e-09	-1.79478	-2.2059e-10	4.72527e-05	-1.6535	-2.2059e-10	0.000275966	-1.62439	-2.2059e-10
144793388	rs79665226	2.7605e-08	-1.38046e-10	-0.529228	0.000159076	-1.38046e-10	-0.439626	0.000810233	-1.38046e-10	-0.547343
144793909	rs36153126	1.66891e-06	4.40195	-0.829249	0.000173443	0.411008	-0.764161	0.00127087	0.739022	-0.836227
144794072	rs7464698	1.54e-07	2.38666	-1.19694	2.57284e-05	-1.14546	-1.11595	0.000120752	-1.24834	-1.20258
144794094	rs150550650	1.29884e-08	-1.38046e-10	-1.28317	6.85587e-05	-1.38046e-10	-1.28131	0.000388057	-1.38046e-10	-1.28351
144795192	rs117792653	1.32462e-08	-1.38046e-10	-1.26352	7.31033e-05	-1.38046e-10	-1.21713	0.000396406	-1.38046e-10	-1.26223
144796208	rs28588216	9.06779e-09	-1.6425	-2.2059e-10	6.72423e-05	-1.3007	-2.2059e-10	0.000392211	-1.27287	-2.2059e-10
144796293	rs184801369	1.30308e-08	-1.38046e-10	-1.27991	6.96052e-05	-1.38046e-10	-1.26617	0.000389222	-1.38046e-10	-1.28052
144796356	rs55960624	9.24361e-09	-1.62329	-2.2059e-10	6.95697e-05	-1.26668	-2.2059e-10	0.000406162	-1.23791	-2.2059e-10
144796359	rs28568595	2.70272e-08	-1.38046e-10	-0.550383	0.000152014	-1.38046e-10	-0.485033	0.000804909	-1.38046e-10	-0.553937
144796429	rs62524240	8.82692e-09	-1.66942	-2.2059e-10	6.69567e-05	-1.30496	-2.2059e-10	0.000383314	-1.29581	-2.2059e-10
144796604	rs13274922	1.12181e-05	6.62474	-1.14669	0.000168313	0.689616	-1.0728	0.000914146	0.730834	-1.15751
144796922	rs7465115	7.50737e-06	6.27696	-1.20055	0.000106261	0.29577	-1.13888	0.000613519	0.381543	-1.207
144796967	rs72614047	2.77516e-06	5.02683	-0.945589	0.000173684	0.516756	-0.868525	0.000974283	0.594562	-0.957525
144798008	rs142593585	4.88562e-08	0.0416564	-2.2059e-10	8.16433e-05	-1.10665	-2.2059e-10	0.00063192	-0.795903	-2.2059e-10
144798510	rs149370186	7.06071e-08	0.409906	-2.2059e-10	8.93697e-05	-1.01622	-2.2059e-10	0.000759226	-0.612366	-2.2059e-10
144798592	rs62524242	8.96323e-09	-1.6541	-2.2059e-10	6.58447e-05	-1.32171	-2.2059e-10	0.000383833	-1.29446	-2.2059e-10
144799031	rs143719634	4.80563e-08	0.0251473	-2.2059e-10	7.48462e-05	-1.19357	-2.2059e-10	0.000644108	-0.776799	-2.2059e-10
144799258	rs61201083	2.08033e-06	4.96012	-1.16706	6.39141e-05	-0.262398	-1.08907	0.000347317	-0.217232	-1.1772
144799465	rs11776672	2.47162e-06	5.11	-1.14459	6.42381e-05	-0.289329	-1.05708	0.000348822	-0.236739	-1.15336
144799480	rs56794669	1.13599e-08	-1.41713	-2.2059e-10	4.52235e-05	-1.69739	-2.2059e-10	0.000263118	-1.67206	-2.2059e-10
144799674	rs148123366	8.65294e-09	-1.68933	-2.2059e-10	0.000126824	-0.666206	-2.2059e-10	0.000542681	-0.948143	-2.2059e-10
144800004	rs12543136	2.51557e-06	5.17657	-1.19354	6.26966e-05	-0.258149	-1.11255	0.000343712	-0.205022	-1.19984
144800420	rs56186625	8.36579e-09	-1.72307	-2.2059e-10	4.86437e-05	-1.62448	-2.2059e-10	0.000251356	-1.71779	-2.2059e-10
144801243	rs12678428	2.08677e-07	2.59669	-1.10313	3.90057e-05	-0.820434	-1.02486	0.000195629	-0.855972	-1.11247
144801303	rs56142513	2.76386e-08	-0.52801	-2.2059e-10	6.89632e-05	-1.27543	-2.2059e-10	0.000331393	-1.44136	-2.2059e-10
144801593	rs60732298	8.89802e-08	0.992373	-0.351185	0.000146182	-0.124112	-0.400043	0.000791474	-0.242399	-0.32837
144801681	rs11778657	1.11452e-06	4.40439	-1.23543	4.00625e-05	-0.630585	-1.18798	0.000222723	-0.598059	-1.24068
144802735	rs6420190	9.93927e-07	4.33645	-1.28201	4.57678e-05	-0.417596	-1.26783	0.000277913	-0.334119	-1.28324
144802736	rs6420191	9.65104e-07	4.30781	-1.2828	4.51474e-05	-0.431158	-1.26791	0.000273894	-0.348086	-1.28384
144802849	rs117985317	2.9404e-08	0.122108	-0.588202	5.0221e-05	-0.879729	-0.712842	0.000259507	-1.11326	-0.572618
144803450	rs34410761	8.80741e-09	-1.67163	-2.2059e-10	6.37379e-05	-1.35422	-2.2059e-10	0.000371204	-1.32791	-2.2059e-10
144803531	rs34115313	8.704e-07	2.92173	-2.2059e-10	0.00159218	1.86385	-2.2059e-10	0.00423376	1.10618	-2.2059e-10
144803616	rs11783357	1.1658e-06	4.43593	-1.22199	5.11125e-05	-0.409273	-1.1657	0.0002893	-0.347959	-1.22924
144803785	rs35986760	3.49649e-09	-1.48909	-1.10638	0.000138526	0.61756	-1.19551	0.000503988	0.0704098	-1.09252
144803788	rs35834318	1.52945e-08	-1.38046e-10	-1.11973	7.64527e-05	-1.38046e-10	-1.17233	0.000460975	-1.38046e-10	-1.11132
144804299	rs56038219	1.05396e-08	-1.49208	-2.2059e-10	4.25367e-05	-1.75864	-2.2059e-10	0.000232662	-1.79508	-2.2059e-10
144804428	rs56288074	7.8297e-09	-1.7893	-2.2059e-10	5.15001e-05	-1.56742	-2.2059e-10	0.000290579	-1.57279	-2.2059e-10
144804478	rs146972476	8.09473e-09	-1.75601	-2.2059e-10	4.10642e-05	-1.79387	-2.2059e-10	0.00023245	-1.79599	-2.2059e-10
144804773	rs73718146	8.64999e-09	-1.68967	-2.2059e-10	6.44753e-05	-1.34272	-2.2059e-10	0.000386247	-1.28819	-2.2059e-10
144806778	rs60220695	9.29692e-09	-1.61754	-2.2059e-10	7.3841e-05	-1.20709	-2.2059e-10	0.000453676	-1.12728	-2.2059e-10
144806933	rs7463064	1.35396e-06	4.58063	-1.21707	4.45526e-05	-0.543606	-1.16873	0.000235177	-0.562851	-1.22147
144807456	rs4072459	6.96072e-06	6.21241	-1.21159	0.000112803	0.371737	-1.1551	0.000591488	0.356803	-1.21883
144807645	rs190575239	1.65977e-08	-1.03796	-2.2059e-10	8.52218e-05	-1.06375	-2.2059e-10	0.000420893	-1.20229	-2.2059e-10
144807744	rs3934952	1.29136e-05	6.81579	-1.19698	9.32267e-05	0.161573	-1.13554	0.000522492	0.218103	-1.20416
144807766	rs3934951	5.79713e-06	6.04409	-1.22619	0.000128645	0.524887	-1.17683	0.000615934	0.411053	-1.23258
144807849	rs117694773	1.45405e-08	-1.38046e-10	-1.17029	8.07863e-05	-1.38046e-10	-1.1172	0.000435125	-1.38046e-10	-1.16903
144808747	rs11136321	1.03414e-05	6.38426	-0.987573	8.42207e-05	-0.202831	-0.872733	0.00042388	-0.190702	-1.00451
144808926	rs116851527	8.34696e-09	-1.72533	-2.2059e-10	4.14949e-05	-1.78343	-2.2059e-10	0.00023412	-1.78883	-2.2059e-10
144809268	rs56148058	2.24084e-08	-0.154851	-0.582938	4.04698e-05	-1.10038	-0.70807	0.00022381	-1.26657	-0.567295
144809721	rs142153660	1.06028e-08	-1.48611	-2.2059e-10	9.70978e-05	-0.933286	-2.2059e-10	0.000627975	-0.802164	-2.2059e-10
144809804	rs13254035	9.12575e-09	-1.63612	-2.2059e-10	6.31515e-05	-1.36347	-2.2059e-10	0.000415364	-1.21551	-2.2059e-10
144810138	rs1137806	2.47599e-09	-1.69682	-1.24377	1.94134e-05	-1.28481	-1.25823	0.000111111	-1.285	-1.24914
144810322	rs28573699	1.96888e-08	0.410588	-1.27776	1.27904e-05	-1.68416	-1.27615	6.58015e-05	-1.78288	-1.27514
144810970	rs11136322	2.66402e-06	5.17325	-1.13288	4.66362e-05	-0.622217	-1.04441	0.00024525	-0.59988	-1.14251
144811278	rs9969456	1.39342e-05	6.88823	-1.19335	0.00010448	0.26915	-1.12916	0.000617354	0.382335	-1.20156
144811631	rs7821494	1.16191e-05	6.69467	-1.18149	9.95505e-05	0.203903	-1.11224	0.000570102	0.291441	-1.19029
144811753	rs10448090	1.28946e-05	6.75875	-1.14141	8.6067e-05	0.00395593	-1.05784	0.000459889	0.0371675	-1.15085
144812633	rs118023699	2.50874e-08	-0.624862	-2.2059e-10	4.81128e-05	-1.63546	-2.2059e-10	0.000344312	-1.40312	-2.2059e-10
144813573	rs9969573	1.08072e-05	6.62316	-1.18241	9.29749e-05	0.140934	-1.11761	0.000546601	0.250598	-1.19154
144813605	rs62524247	1.09201e-08	-1.45662	-2.2059e-10	9.68544e-05	-0.935796	-2.2059e-10	0.000604734	-0.839876	-2.2059e-10
144813778	rs73718149	1.09201e-08	-1.45662	-2.2059e-10	9.68544e-05	-0.935796	-2.2059e-10	0.000604734	-0.839876	-2.2059e-10
144814242	rs12681370	9.66255e-06	6.47683	-1.14804	7.63152e-05	-0.100683	-1.07345	0.000414131	-0.0606623	-1.15782
144814523	rs56323687	2.48967e-06	5.10688	-1.1342	4.72257e-05	-0.600382	-1.05369	0.000250409	-0.577237	-1.14433
144815479	rs62524249	9.47967e-09	-1.59808	-2.2059e-10	9.26567e-05	-0.980103	-2.2059e-10	0.000596036	-0.854365	-2.2059e-10
144815518	rs55869852	1.57213e-06	4.65585	-1.14288	3.79147e-05	-0.828296	-1.04537	0.000197758	-0.805678	-1.15194
144815577	rs6996936	2.11545e-06	4.99858	-1.18878	3.84356e-05	-0.753735	-1.10629	0.000206309	-0.719077	-1.19622
144815612	rs7012106	6.74912e-07	3.81541	-1.14805	3.66841e-05	-0.856291	-1.05037	0.000165245	-0.980225	-1.15701
144815663	rs56052843	3.15337e-06	5.34898	-1.13998	9.71734e-05	0.112747	-1.04525	0.000458294	0.0329354	-1.15009
144816759	rs72614048	5.93396e-06	5.71904	-0.877818	0.000108588	-0.0438317	-0.777613	0.000682818	0.173563	-0.892
144816793	rs73718151	1.128e-08	-1.42419	-2.2059e-10	9.04769e-05	-1.00391	-2.2059e-10	0.000553896	-0.927688	-2.2059e-10
144816895	rs181659109	1.30158e-08	-1.38046e-10	-1.28106	6.83621e-05	-1.38046e-10	-1.28419	0.000389901	-1.38046e-10	-1.27877
144817369	rs73718152	1.13291e-08	-1.41985	-2.2059e-10	0.000102635	-0.877823	-2.2059e-10	0.000642815	-0.778808	-2.2059e-10
144817495	rs116921247	1.37736e-08	-1.38046e-10	-1.22447	7.36917e-05	-1.38046e-10	-1.20911	0.000410126	-1.38046e-10	-1.2282
144818347	rs62526392	1.10919e-08	-1.44101	-2.2059e-10	9.92803e-05	-0.911057	-2.2059e-10	0.000620708	-0.813804	-2.2059e-10
144819073	rs117899879	9.04912e-09	-1.64456	-2.2059e-10	4.56038e-05	-1.68901	-2.2059e-10	0.000243554	-1.74933	-2.2059e-10
144819345	rs7834307	1.24608e-05	6.77041	-1.18729	9.74608e-05	0.195758	-1.12531	0.000566669	0.291693	-1.19658
144819503	rs117286396	2.56801e-08	-1.38046e-10	-0.601508	0.000128416	-1.38046e-10	-0.653727	0.000755174	-1.38046e-10	-0.617717
144819620	rs62526393	1.08366e-08	-1.4643	-2.2059e-10	9.56758e-05	-0.94804	-2.2059e-10	0.000596977	-0.852786	-2.2059e-10
144819904	rs187126148	1.08073e-08	-1.46701	-2.2059e-10	4.11419e-05	-1.79198	-2.2059e-10	0.000234914	-1.78545	-2.2059e-10
144820273	rs145486468	9.19024e-09	-1.62908	-2.2059e-10	4.50454e-05	-1.70133	-2.2059e-10	0.000241608	-1.75735	-2.2059e-10
144820494	rs146516858	1.10461e-08	-1.44515	-2.2059e-10	4.10557e-05	-1.79408	-2.2059e-10	0.000234082	-1.78899	-2.2059e-10
144821438	rs13277214	2.23599e-05	7.35655	-1.18875	0.000137817	0.542045	-1.12513	0.000761145	0.588183	-1.19802
144822037	rs7831467	1.41921e-05	6.93583	-1.22261	0.000101247	0.275933	-1.16738	0.000594998	0.373757	-1.22986
144822092	rs149608943	8.5763e-09	-1.69822	-2.2059e-10	5.19225e-05	-1.55925	-2.2059e-10	0.000305993	-1.5211	-2.2059e-10
144822367	rs192751055	1.41792e-08	-1.38046e-10	-1.19545	7.43502e-05	-1.38046e-10	-1.20022	0.000420923	-1.38046e-10	-1.20222
144822591	rs13252381	2.21928e-05	7.39011	-1.22981	2.67162e-05	-1.01172	-1.21202	0.000122099	-1.18878	-1.25105
144823000	rs7006945	1.17705e-05	6.73481	-1.20868	9.22957e-05	0.178608	-1.16262	0.00054553	0.274134	-1.21704
144823003	rs7006948	1.30939e-05	6.83115	-1.19847	9.80022e-05	0.225753	-1.14977	0.000576719	0.320069	-1.20738
144823309	rs62526394	9.27036e-09	-1.6204	-2.2059e-10	7.34577e-05	-1.2123	-2.2059e-10	0.000451166	-1.13283	-2.2059e-10
144823736	rs142830415	1.20334e-08	-1.35954	-2.2059e-10	4.09859e-05	-1.79578	-2.2059e-10	0.000232457	-1.79596	-2.2059e-10
144823911	rs12544609	1.15629e-05	6.67441	-1.16608	7.8641e-05	-0.0480749	-1.09604	0.000418852	-0.03142	-1.17573
144823948	rs6996570	1.62382e-05	7.05328	-1.20538	0.000109269	0.333348	-1.14854	0.000641047	0.432503	-1.21407
144824027	rs144093946	1.96145e-08	-0.870957	-2.2059e-10	6.11909e-05	-1.39501	-2.2059e-10	0.000284871	-1.59263	-2.2059e-10
144824047	rs146488075	4.98512e-08	-1.38046e-10	0.061818	0.000306669	-1.38046e-10	0.216765	0.00153832	-1.38046e-10	0.0937806
144824479	rs35427453	8.0228e-09	-1.76494	-2.2059e-10	4.10489e-05	-1.79424	-2.2059e-10	0.000236694	-1.7779	-2.2059e-10
144825035	rs4074642	1.66909e-05	7.03616	-1.16076	9.37272e-05	0.118328	-1.08694	0.000497562	0.135755	-1.1707
144825272	rs4074641	0.000115054	9.02281	-1.21688	0.000293078	1.33216	-1.16072	0.00161508	1.36632	-1.22385
144825290	rs4074640	1.47718e-05	6.96161	-1.20836	0.000104394	0.288504	-1.14933	0.000611978	0.386621	-1.21459
144825667	rs146664943	4.51311e-08	-1.38046e-10	-0.037655	0.00022216	-1.38046e-10	-0.105605	0.00142714	-1.38046e-10	0.018759
144825781	rs147532526	1.52647e-08	-1.12168	-2.2059e-10	8.68105e-05	-1.04528	-2.2059e-10	0.000408911	-1.23117	-2.2059e-10
144826522	rs6983622	1.48449e-05	6.96161	-1.20343	0.00010508	0.288504	-1.14278	0.000614133	0.386621	-1.21107
144826581	rs62526396	1.1455e-08	-1.4088	-2.2059e-10	0.000104417	-0.860612	-2.2059e-10	0.000654563	-0.760697	-2.2059e-10
144826671	rs4875048	4.71822e-05	8.13136	-1.21682	0.000163292	0.747176	-1.16064	0.000984042	0.870792	-1.22379
144827277	rs12676133	1.54866e-05	6.99771	-1.19721	0.000107828	0.306135	-1.1346	0.000629034	0.404661	-1.20514
144827479	rs12677374	1.61218e-05	7.03791	-1.19721	0.000109971	0.325813	-1.1346	0.000641826	0.424794	-1.20514
144827491	rs145990744	1.00339e-07	0.761327	-2.2059e-10	0.00010261	-0.878071	-2.2059e-10	0.000879738	-0.465042	-2.2059e-10
144827682	rs143412904	1.21641e-08	-1.34874	-2.2059e-10	4.10031e-05	-1.79536	-2.2059e-10	0.000232408	-1.79617	-2.2059e-10
144827955	rs149875706	7.99838e-09	-1.76799	-2.2059e-10	7.28741e-05	-1.22027	-2.2059e-10	0.000323781	-1.4646	-2.2059e-10
144828215	rs7828894	2.87334e-06	5.32501	-1.20901	4.46234e-05	-0.561759	-1.14899	0.000281663	-0.387079	-1.21688
144828596	rs60604263	1.13059e-08	-1.4219	-2.2059e-10	0.000102306	-0.881035	-2.2059e-10	0.000640645	-0.782189	-2.2059e-10
144829407	rs11992439	8.43483e-09	-1.71486	-2.2059e-10	4.1442e-05	-1.78471	-2.2059e-10	0.000240726	-1.76101	-2.2059e-10
144831427	rs183770941	8.59827e-09	-1.69566	-2.2059e-10	8.803e-05	-1.03133	-2.2059e-10	0.000418386	-1.20826	-2.2059e-10
144832692	rs58237361	1.14342e-08	-1.41062	-2.2059e-10	0.000109826	-0.810104	-2.2059e-10	0.000716523	-0.670255	-2.2059e-10
144832744	rs57051554	1.2752e-08	-1.30154	-2.2059e-10	0.00012291	-0.697552	-2.2059e-10	0.000776793	-0.589492	-2.2059e-10
144832887	rs12677934	1.58663e-05	6.98612	-1.16139	0.000101975	0.202216	-1.08649	0.000605263	0.332407	-1.17141
144834260	rs4875049	1.59314e-05	6.98612	-1.1573	0.000102456	0.202216	-1.08178	0.000606786	0.332407	-1.1689
144834980	rs7820351	9.87682e-09	-1.55704	-2.2059e-10	7.10575e-05	-1.24552	-2.2059e-10	0.00047507	-1.0812	-2.2059e-10
144835280	rs56119507	1.65007e-05	7.02628	-1.16235	0.000103776	0.221399	-1.08817	0.000615944	0.352203	-1.17371
144835437	rs145662885	1.54302e-08	-1.1109	-2.2059e-10	4.09673e-05	-1.79623	-2.2059e-10	0.00024553	-1.74125	-2.2059e-10
144836608	rs10087147	1.48786e-05	6.88114	-1.12069	8.43614e-05	-0.0415053	-1.03239	0.000453365	0.00488158	-1.13285
144836806	rs12680066	1.61016e-05	7.00351	-1.16406	0.000107818	0.261782	-1.09034	0.000620478	0.361168	-1.17534
144837330	rs9650469	1.24948e-05	6.86758	-1.28174	2.08628e-05	-1.18743	-1.28361	0.000104283	-1.32522	-1.27234
144837929	rs151079969	1.00231e-07	0.760248	-2.2059e-10	0.000112254	-0.788245	-2.2059e-10	0.000970561	-0.366791	-2.2059e-10
144838502	rs75637239	1.842e-08	-1.38046e-10	-0.933786	0.000104826	-1.38046e-10	-0.856699	0.000539797	-1.38046e-10	-0.953472
144838590	rs6558387	7.99446e-09	-1.76848	-2.2059e-10	4.31145e-05	-1.74515	-2.2059e-10	0.00025526	-1.70238	-2.2059e-10
144838808	rs190294082	7.79787e-09	-1.79337	-2.2059e-10	0.000104338	-0.86137	-2.2059e-10	0.000417384	-1.21066	-2.2059e-10
144839297	rs62526398	1.07781e-08	-1.46971	-2.2059e-10	8.08404e-05	-1.11653	-2.2059e-10	0.000549766	-0.935172	-2.2059e-10
144839664	rs183912185	1.56561e-08	-1.09636	-2.2059e-10	8.04694e-05	-1.12113	-2.2059e-10	0.000399744	-1.25384	-2.2059e-10
144840867	rs6997644	8.00507e-09	-1.76715	-2.2059e-10	4.30386e-05	-1.74691	-2.2059e-10	0.00025465	-1.70478	-2.2059e-10
144840922	rs7461492	1.30215e-08	-1.38046e-10	-1.28062	6.83058e-05	-1.38046e-10	-1.28501	0.000388936	-1.38046e-10	-1.28125
144841408	rs61749032	5.10332e-08	0.0852514	-2.2059e-10	9.35925e-05	-0.970055	-2.2059e-10	0.000684287	-0.716289	-2.2059e-10
144841439	rs61749036	1.32739e-08	-1.26142	-2.2059e-10	0.000130432	-0.638156	-2.2059e-10	0.000826653	-0.527281	-2.2059e-10
144841440	rs74340062	1.30269e-08	-1.28021	-2.2059e-10	0.000126866	-0.665876	-2.2059e-10	0.000803004	-0.556306	-2.2059e-10
144841451	rs77918290	1.43992e-08	-1.18005	-2.2059e-10	0.000146823	-0.519775	-2.2059e-10	0.00093558	-0.403498	-2.2059e-10
144842807	rs56163237	1.02993e-08	-1.51515	-2.2059e-10	7.5654e-05	-1.18283	-2.2059e-10	0.000510122	-1.01002	-2.2059e-10
144842940	rs28532505	5.82755e-07	2.52054	-2.2059e-10	0.000870097	1.2596	-2.2059e-10	0.00245242	0.560166	-2.2059e-10
144843204	rs6558388	9.08994e-09	-1.64006	-2.2059e-10	6.23621e-05	-1.37605	-2.2059e-10	0.000408912	-1.23117	-2.2059e-10
144843255	rs6985510	8.0705e-09	-1.75901	-2.2059e-10	4.2634e-05	-1.75635	-2.2059e-10	0.00025135	-1.71782	-2.2059e-10
144843267	rs189387544	1.4865e-08	-1.38046e-10	-1.14821	8.05172e-05	-1.38046e-10	-1.12053	0.000441303	-1.38046e-10	-1.15493
144844342	rs34692013	1.73612e-08	-0.992987	-2.2059e-10	7.83862e-05	-1.14736	-2.2059e-10	0.000311674	-1.50271	-2.2059e-10
144844534	rs62526401	1.26794e-08	-1.30725	-2.2059e-10	0.000129092	-0.648477	-2.2059e-10	0.000851242	-0.497969	-2.2059e-10
144844955	rs7465067	1.19307e-05	6.72325	-1.18361	7.25401e-05	-0.112108	-1.11276	0.000397391	-0.0666574	-1.19309
144845948	rs7464696	2.01675e-05	7.25704	-1.19244	0.000113564	0.332531	-1.10917	0.000671329	0.466833	-1.20224
144846831	rs7462131	1.02867e-05	6.53035	-1.13898	7.20745e-05	-0.197258	-1.03405	0.000380437	-0.152963	-1.15038
144846939	rs113540955	2.01619e-06	3.76174	-2.2059e-10	0.000241629	-0.0216008	-2.2059e-10	0.00129803	-0.0760585	-2.2059e-10
144847396	rs141628690	2.33148e-08	-1.38046e-10	-0.698138	0.000123091	-1.38046e-10	-0.69608	0.000686444	-1.38046e-10	-0.71314
144848647	rs7829793	1.2322e-05	6.72325	-1.15133	7.72132e-05	-0.112108	-1.05033	0.000409842	-0.0666574	-1.16224
144848732	rs6999795	1.24177e-05	6.72573	-1.14608	7.78368e-05	-0.111003	-1.04339	0.000412372	-0.0655377	-1.1572
144848756	rs12156265	1.28505e-05	6.89762	-1.28371	2.08037e-05	-1.19504	-1.27883	0.000103191	-1.32329	-1.28479
144848827	rs6999943	3.19207e-05	7.72793	-1.20415	0.000140822	0.563945	-1.12545	0.000842712	0.70525	-1.21329
144851265	rs117526093	1.58701e-08	-1.08279	-2.2059e-10	8.01409e-05	-1.12522	-2.2059e-10	0.000387563	-1.28479	-2.2059e-10
144851540	rs4074061	3.07397e-05	7.68619	-1.2001	0.000148681	0.612585	-1.11979	0.000901228	0.768567	-1.20947
144851615	rs146206211	2.76244e-09	-1.64081	-1.19031	2.55626e-05	-1.13683	-1.13104	0.000127722	-1.19914	-1.19567
144851651	rs4074060	1.49537e-05	6.91933	-1.15385	8.40188e-05	-0.0243059	-1.05366	0.000446897	0.0223062	-1.16464
144851652	rs72693342	6.19198e-08	0.278614	-2.2059e-10	0.00013628	-0.594296	-2.2059e-10	0.000607676	-0.835024	-2.2059e-10
144852565	rs6558390	5.51921e-06	5.93481	-1.16604	5.78952e-05	-0.380421	-1.06995	0.000310901	-0.328874	-1.17632
144852808	rs56055065	3.21067e-05	7.72441	-1.19482	0.000143761	0.575999	-1.11685	0.00087132	0.73039	-1.20505
144852879	rs12541792	2.14431e-05	7.40191	-1.27598	2.2954e-05	-1.09811	-1.2774	0.000115964	-1.23204	-1.25935
144853345	rs374606132	1.43812e-08	-1.38046e-10	-1.1813	7.14791e-05	-1.38046e-10	-1.2396	0.00043107	-1.38046e-10	-1.17839
144853424	rs71520546	1.69271e-08	-1.01831	-2.2059e-10	4.2968e-05	-1.74855	-2.2059e-10	0.000292063	-1.56769	-2.2059e-10
144853814	rs7840691	4.2231e-05	8.00267	-1.19899	0.000164406	0.715903	-1.12257	0.00100265	0.87471	-1.20897
144854605	rs7845216	6.96124e-06	6.12534	-1.12445	5.81269e-05	-0.408876	-1.0375	0.000377831	-0.17426	-1.13596
144854709	rs7835816	3.70534e-06	5.53105	-1.16075	5.04839e-05	-0.528297	-1.05905	0.000263863	-0.498012	-1.17122
144856037	rs12676951	4.11991e-05	8.00267	-1.22373	0.000159401	0.715903	-1.15348	0.000980166	0.87471	-1.23165
144858150	rs62526405	1.69364e-05	7.08171	-1.19171	8.58987e-05	0.0493182	-1.10515	0.000464401	0.0968827	-1.2008
144858258	rs147670380	1.19462e-08	-1.36681	-2.2059e-10	0.000117713	-0.740758	-2.2059e-10	0.000771571	-0.596236	-2.2059e-10
144858595	rs59253289	3.41672e-05	7.83722	-1.24542	0.000145216	0.658593	-1.18938	0.000887203	0.794935	-1.25153
144859710	rs7461398	3.27601e-05	7.75396	-1.20422	0.000125948	0.460771	-1.1339	0.000717017	0.542728	-1.21229
144859888	rs59316811	3.87253e-05	7.96448	-1.24746	0.00015036	0.696583	-1.19255	0.000940164	0.854788	-1.2534
144860797	rs62526406	3.13746e-05	7.36233	-0.855807	2.5584e-05	-1.39091	-0.876127	0.00013862	-1.40663	-0.906292
144860877	rs4875051	2.11171e-05	7.32054	-1.20993	9.30926e-05	0.159075	-1.13449	0.000510273	0.208025	-1.21774
144860997	rs117873441	1.12867e-08	-1.4236	-2.2059e-10	9.77765e-05	-0.92632	-2.2059e-10	0.000595938	-0.854529	-2.2059e-10
144861041	rs78703193	1.18663e-08	-1.37352	-2.2059e-10	0.000116479	-0.751291	-2.2059e-10	0.000762953	-0.607469	-2.2059e-10
144861623	rs117340801	1.45401e-08	-1.17032	-2.2059e-10	4.09731e-05	-1.79609	-2.2059e-10	0.000235161	-1.7844	-2.2059e-10
144862565	rs62526407	1.18372e-08	-1.37598	-2.2059e-10	0.00011603	-0.755158	-2.2059e-10	0.000759812	-0.611594	-2.2059e-10
144862960	rs13264809	2.10564e-05	7.31916	-1.21143	9.50976e-05	0.181937	-1.13604	0.000512465	0.213537	-1.21897
144865642	rs138493795	3.02284e-08	-0.438445	-2.2059e-10	0.000102676	-0.87743	-2.2059e-10	0.000363255	-1.34956	-2.2059e-10
144866095	rs7460393	3.30903e-05	7.81996	-1.26019	0.000137604	0.623812	-1.20844	0.000862194	0.779727	-1.26491
144866175	rs55736311	1.16144e-08	-1.39498	-2.2059e-10	0.000112596	-0.785195	-2.2059e-10	0.000735842	-0.64365	-2.2059e-10
144868155	rs190037528	2.26339e-08	-1.38046e-10	-0.727775	0.000113487	-1.38046e-10	-0.777313	0.000700713	-1.38046e-10	-0.692568
144868366	rs62526409	1.30595e-08	-1.27771	-2.2059e-10	0.000103015	-0.874125	-2.2059e-10	0.00054432	-0.945128	-2.2059e-10
144868436	rs117906407	1.72463e-08	-0.999625	-2.2059e-10	4.69824e-05	-1.65923	-2.2059e-10	0.000259046	-1.68766	-2.2059e-10
144868997	rs11778251	3.88099e-09	-1.31532	-1.17581	1.27365e-05	-1.78756	-1.17697	7.25255e-05	-1.78947	-1.17126
144869008	rs13280469	6.8268e-08	-1.63401	2.01023	0.00169088	-0.330821	2.25482	0.00611715	-0.56081	2.035
144869107	rs145463654	8.51835e-09	-1.705	-2.2059e-10	4.11911e-05	-1.79078	-2.2059e-10	0.000235932	-1.78112	-2.2059e-10
144870042	rs6991603	1.23215e-08	-0.139725	-1.19615	1.45515e-05	-1.7021	-1.12921	7.75703e-05	-1.70315	-1.19033
144870110	rs7003115	3.02743e-09	-1.46145	-1.27807	1.38342e-05	-1.62943	-1.25243	7.64045e-05	-1.63227	-1.27635
144870535	rs11136324	0.000186419	9.57328	-1.28476	1.50907e-05	-1.5109	-1.28403	8.72729e-05	-1.49245	-1.28317
144870701	rs11136325	0.0357897	14.7581	-1.21215	2.43742e-05	-1.07329	-1.24219	0.000126953	-1.15023	-1.25061
144871318	rs112613575	2.96355e-09	-1.49912	-1.26171	1.47208e-05	-1.59695	-1.2228	8.01034e-05	-1.60267	-1.25868
144871633	rs11781090	0.00984303	13.5355	-1.28047	1.65275e-05	-1.42225	-1.28173	0.000103389	-1.32104	-1.28512
144872340	rs116846420	2.46676e-08	-0.641733	-2.2059e-10	0.000599909	0.887772	-2.2059e-10	0.00573597	1.40985	-2.2059e-10
144872411	rs4875053	0.0321212	14.6374	-1.19958	2.11719e-05	-1.21791	-1.23842	0.000124533	-1.17993	-1.24017
144872811	rs145057333	1.70735e-08	-1.38046e-10	-1.0097	8.04471e-05	-1.38046e-10	-1.1214	0.000507346	-1.38046e-10	-1.01547
144873475	rs146664605	8.36344e-09	-1.72336	-2.2059e-10	4.10539e-05	-1.79412	-2.2059e-10	0.000232398	-1.79621	-2.2059e-10
144873666	rs9314416	3.362e-09	-1.35405	-1.28064	1.31397e-05	-1.66833	-1.26504	7.22325e-05	-1.68496	-1.27981
144874078	rs117338714	2.3398e-09	-1.76983	-1.22732	2.08275e-05	-1.28837	-1.18436	0.000121992	-1.21951	-1.2212
144874957	rs72693351	6.94965e-09	-0.919823	-0.988712	2.53992e-05	-1.25482	-1.01947	0.000107394	-1.58201	-0.986159
144875134	rs117135500	1.56094e-08	-1.38046e-10	-1.09935	7.97483e-05	-1.38046e-10	-1.13013	0.000469512	-1.38046e-10	-1.09297
144875242	rs11784217	1.10014e-08	-1.44921	-2.2059e-10	0.000624698	0.928264	-2.2059e-10	0.00279175	0.689759	-2.2059e-10
144875535	rs4874099	2.29394e-05	7.47818	-1.2848	1.37362e-05	-1.60378	-1.28519	7.74456e-05	-1.61219	-1.2829
144875588	rs4875054	0.000103081	8.89552	-1.19948	1.94605e-05	-1.39183	-1.14878	9.97372e-05	-1.42419	-1.21793
144875638	rs142758715	9.84197e-09	-1.56057	-2.2059e-10	4.24928e-05	-1.75967	-2.2059e-10	0.000235939	-1.78109	-2.2059e-10
144875743	rs4875055	0.000860039	11.0876	-1.27007	2.09675e-05	-1.1989	-1.26713	0.000113784	-1.24177	-1.26859
144875945	rs10092551	0.0375768	14.6135	-1.01879	2.34299e-05	-1.32933	-1.02566	0.000120967	-1.35294	-1.09621
144876159	rs7460093	0.00142822	11.3709	-1.04617	1.75823e-05	-1.56632	-1.07579	0.000102505	-1.49024	-1.12451
144876699	rs73715503	6.54675e-09	-0.749563	-1.21869	1.78891e-05	-1.39978	-1.22503	9.02269e-05	-1.49883	-1.24351
144876769	rs11993154	0.0163128	13.8016	-1.04134	1.8502e-05	-1.51986	-1.07127	9.99362e-05	-1.51958	-1.12055
144876840	rs114891562	3.04604e-09	-1.47642	-1.25696	1.44004e-05	-1.61857	-1.22318	7.89524e-05	-1.6215	-1.25432
144877546	rs115359803	2.89385e-09	-1.52616	-1.25848	1.50003e-05	-1.57549	-1.22544	8.23718e-05	-1.57751	-1.25591
144877654	rs148494356	6.42504e-07	2.61815	-2.2059e-10	0.000158008	-0.44636	-2.2059e-10	0.00163674	0.155794	-2.2059e-10
144877811	rs142046839	6.93296e-08	0.391646	-2.2059e-10	8.38249e-05	-1.08027	-2.2059e-10	0.000715837	-0.671213	-2.2059e-10
144877812	rs548219825	9.24323e-09	-1.62333	-2.2059e-10	4.3852e-05	-1.72818	-2.2059e-10	0.000241186	-1.7591	-2.2059e-10
144877835	rs34691721	0.0186336	14.0809	-1.18764	1.66176e-05	-1.49233	-1.20621	9.17495e-05	-1.49071	-1.23489
144878088	rs115907748	1.02221e-08	-1.52267	-2.2059e-10	4.75078e-05	-1.64811	-2.2059e-10	0.000275047	-1.62772	-2.2059e-10
144878292	rs116941864	1.37958e-08	-1.22286	-2.2059e-10	5.19672e-05	-1.55839	-2.2059e-10	0.000250372	-1.72172	-2.2059e-10
144878354	rs9644252	1.74684e-08	0.271389	-1.25822	1.90081e-05	-1.28587	-1.27827	0.000131852	-1.1023	-1.26069
144878750	rs11782788	3.55829e-09	-1.35128	-1.22666	0.000233953	1.15132	-1.2052	0.000976834	0.873428	-1.23378
144878775	rs142006784	3.72394e-08	-0.229859	-2.2059e-10	5.88107e-05	-1.43468	-2.2059e-10	0.000342085	-1.40961	-2.2059e-10
144879133	rs117603461	9.63048e-09	-1.58229	-2.2059e-10	4.2445e-05	-1.7608	-2.2059e-10	0.000235825	-1.78158	-2.2059e-10
144879262	rs78510481	2.67559e-08	-1.38046e-10	-0.560469	0.000123341	-1.38046e-10	-0.694054	0.000777043	-1.38046e-10	-0.58917
144879446	rs117317304	6.17592e-08	0.276017	-2.2059e-10	7.85124e-05	-1.14575	-2.2059e-10	0.000659169	-0.753685	-2.2059e-10
144880015	rs147130851	1.74718e-08	-0.986635	-2.2059e-10	4.16446e-05	-1.77983	-2.2059e-10	0.000261051	-1.67995	-2.2059e-10
144880017	rs13279628	1.70103e-06	3.59177	-2.2059e-10	6.72194e-05	-1.30104	-2.2059e-10	0.000416137	-1.21365	-2.2059e-10
144880924	rs7822430	0.000295711	10.0337	-1.28383	1.24639e-05	-1.70098	-1.28519	7.44956e-05	-1.65445	-1.27947
144881966	rs6558393	4.35918e-09	-1.12148	-1.25346	2.00251e-05	-1.29397	-1.21805	0.000100504	-1.3838	-1.25066
144882423	rs4874100	4.709e-09	-1.02142	-1.27633	1.63517e-05	-1.42965	-1.28503	8.52465e-05	-1.5214	-1.27772
144882675	rs11774282	5.92321e-09	-1.09415	-0.974192	2.10279e-05	-1.40105	-1.06211	0.000118379	-1.48422	-0.986554
144882710	rs11786637	5.65877e-09	-1.0705	-1.04352	1.94997e-05	-1.41845	-1.12016	0.000108918	-1.49966	-1.0544
144882744	rs34067383	1.99886e-07	1.45052	-2.2059e-10	4.40657e-05	-1.72332	-2.2059e-10	0.000259211	-1.68702	-2.2059e-10
144882987	rs11784060	4.56138e-09	-1.0705	-1.2591	1.66406e-05	-1.41845	-1.27871	8.85421e-05	-1.49966	-1.26152
144883377	rs72693355	4.43248e-09	-1.07308	-1.28518	1.67594e-05	-1.41211	-1.27793	8.68033e-05	-1.49596	-1.28506
144883737	rs149911392	7.86865e-09	-1.78434	-2.2059e-10	5.17786e-05	-1.56203	-2.2059e-10	0.000355281	-1.37176	-2.2059e-10
144883866	rs111683579	3.79516e-08	-0.210915	-2.2059e-10	5.79183e-05	-1.44997	-2.2059e-10	0.000488196	-1.05395	-2.2059e-10
144884087	rs4874101	4.65663e-09	-1.05451	-1.25442	1.64923e-05	-1.42984	-1.27628	8.80472e-05	-1.50974	-1.25705
144884395	rs61601762	2.80158e-09	-1.5337	-1.28334	2.12868e-05	-1.16715	-1.28377	0.000111562	-1.24614	-1.28394
144884801	rs4874102	2.90993e-09	-1.51173	-1.26737	2.06257e-05	-1.20003	-1.28244	0.000109776	-1.27686	-1.26936
144885076	rs118114319	1.29673e-08	-1.38046e-10	-1.2848	6.82988e-05	-1.38046e-10	-1.28511	0.000387442	-1.38046e-10	-1.2851
144885580	rs13281371	2.93898e-09	-1.50641	-1.26275	2.05093e-05	-1.20767	-1.28046	0.000109474	-1.28399	-1.26499
144885669	rs138257744	1.56285e-08	-1.38046e-10	-1.09813	8.02789e-05	-1.38046e-10	-1.1235	0.000469843	-1.38046e-10	-1.09227
144885754	rs142753854	3.70441e-08	-0.235115	-2.2059e-10	5.07887e-05	-1.58133	-2.2059e-10	0.000315908	-1.48921	-2.2059e-10
144886628	rs34099611	0.00019734	9.62933	-1.28387	1.23134e-05	-1.71467	-1.28365	7.21369e-05	-1.68192	-1.28418
144886809	rs11542374	9.76164e-09	-0.398035	-1.17073	1.42844e-05	-1.70148	-1.14836	7.43153e-05	-1.76441	-1.17194
144887656	rs7830442	8.85694e-09	-0.386995	-1.27903	1.1622e-05	-1.77832	-1.27778	6.59655e-05	-1.7883	-1.26724
144887712	rs7844471	8.38991e-09	-0.435906	-1.28429	1.15015e-05	-1.78228	-1.28425	6.51563e-05	-1.79016	-1.27772
144887720	rs74358066	8.84088e-09	-0.383081	-1.28476	5.77663e-05	-0.167431	-1.28517	0.000225003	-0.544889	-1.28366
144887734	rs11783725	0.000191668	9.57754	-1.26124	1.25513e-05	-1.71604	-1.26314	7.26801e-05	-1.68029	-1.2783
144887772	rs7844493	8.38047e-09	-0.437981	-1.28334	1.14967e-05	-1.78365	-1.28329	6.5213e-05	-1.79169	-1.27531
144888817	rs72693359	3.46975e-09	-1.33708	-1.26607	1.8032e-05	-1.33494	-1.28191	9.36133e-05	-1.43736	-1.26813
144889172	rs10866915	4.28545e-09	-1.24939	-1.14261	1.78907e-05	-1.42751	-1.19721	9.89398e-05	-1.5018	-1.14835
144889290	rs188808375	1.83027e-08	-1.38046e-10	-0.940178	8.80599e-05	-1.38046e-10	-1.03099	0.000556213	-1.38046e-10	-0.923514
144889292	rs192237523	1.44199e-08	-1.38046e-10	-1.17861	7.31334e-05	-1.38046e-10	-1.21672	0.00043639	-1.38046e-10	-1.16613
144889901	rs58557681	3.6555e-09	-1.28518	-1.26582	1.71575e-05	-1.38418	-1.28239	8.96549e-05	-1.48063	-1.26807
144889996	rs183906361	5.3346e-08	0.129573	-2.2059e-10	7.88742e-05	-1.14115	-2.2059e-10	0.000573185	-0.893457	-2.2059e-10
144891370	rs546948699	2.42901e-08	-0.657156	-2.2059e-10	0.000196046	-0.230655	-2.2059e-10	0.00111173	-0.230991	-2.2059e-10
144891473	rs141654449	1.55944e-08	-1.38046e-10	-1.10031	8.60803e-05	-1.38046e-10	-1.05372	0.000477959	-1.38046e-10	-1.07514
144891768	rs118022661	1.20848e-08	-1.35528	-2.2059e-10	4.16198e-05	-1.78043	-2.2059e-10	0.00024316	-1.75095	-2.2059e-10
144892465	rs111894818	2.60458e-07	1.71522	-2.2059e-10	0.000108193	-0.825086	-2.2059e-10	0.00101084	-0.326128	-2.2059e-10
144892984	rs148555909	3.92781e-08	-0.176559	-2.2059e-10	6.5211e-05	-1.33138	-2.2059e-10	0.000380208	-1.30395	-2.2059e-10
144893084	rs6558394	0.0022797	12.0375	-1.24518	1.77748e-05	-1.4003	-1.23093	0.000118942	-1.2547	-1.21133
144894258	rs139949790	9.12046e-09	-1.63671	-2.2059e-10	4.11138e-05	-1.79266	-2.2059e-10	0.00023311	-1.79316	-2.2059e-10
144894496	rs4875060	3.88224e-09	-1.31059	-1.18022	1.7724e-05	-1.40794	-1.22614	9.69164e-05	-1.48568	-1.18514
144895014	rs144565607	8.3694e-09	-1.72264	-2.2059e-10	4.24405e-05	-1.7609	-2.2059e-10	0.000240368	-1.76249	-2.2059e-10
144895018	rs75171224	3.60268e-07	2.03962	-2.2059e-10	0.000217885	-0.125038	-2.2059e-10	0.00150892	0.0744825	-2.2059e-10
144895553	rs13251492	0.000227499	9.76788	-1.2802	1.23821e-05	-1.7117	-1.28105	7.22866e-05	-1.67883	-1.2852
144895669	rs56748182	3.60604e-09	-1.31863	-1.24599	1.78934e-05	-1.35307	-1.2715	9.39128e-05	-1.45333	-1.24897
144896526	rs75352088	1.3292e-08	-1.38046e-10	-1.26006	7.29904e-05	-1.38046e-10	-1.21868	0.000397537	-1.38046e-10	-1.25938
144896671	rs118013748	7.77554e-09	-1.79624	-2.2059e-10	7.6887e-05	-1.16667	-2.2059e-10	0.000406708	-1.23657	-2.2059e-10
144897230	rs143336186	1.30171e-08	-1.38046e-10	-1.28096	6.83962e-05	-1.38046e-10	-1.28369	0.000388776	-1.38046e-10	-1.28166
144898063	rs73373197	0.000465239	10.4786	-1.2755	1.35532e-05	-1.62606	-1.27632	7.91275e-05	-1.58941	-1.28419
144899054	rs182356228	2.1518e-08	-0.778338	-2.2059e-10	0.000305269	0.212188	-2.2059e-10	0.00132319	-0.0568657	-2.2059e-10
144900756	rs7833632	4.06116e-09	-1.20737	-1.23839	1.59173e-05	-1.47204	-1.26956	8.62979e-05	-1.54522	-1.24164
144900813	rs542357649	1.0243e-08	-1.52063	-2.2059e-10	4.12505e-05	-1.78934	-2.2059e-10	0.000232541	-1.7956	-2.2059e-10
144901347	rs6986079	3.33964e-09	-1.40926	-1.2321	1.9989e-05	-1.25044	-1.26338	0.000109127	-1.31677	-1.23539
144901507	rs116975352	2.94161e-07	1.8369	-2.2059e-10	8.43766e-05	-1.07371	-2.2059e-10	0.000613631	-0.825272	-2.2059e-10
144901509	rs117297129	3.11654e-07	1.89467	-2.2059e-10	8.65895e-05	-1.04783	-2.2059e-10	0.000632302	-0.795297	-2.2059e-10
144902109	rs143465632	9.66956e-09	-1.57824	-2.2059e-10	4.13791e-05	-1.78623	-2.2059e-10	0.000233513	-1.79143	-2.2059e-10
144902246	rs7835924	1.19769e-08	-0.0795988	-1.28465	8.58307e-05	0.228478	-1.28511	0.00030625	-0.236465	-1.2838
144902297	rs7836052	4.10819e-09	-1.19747	-1.23678	1.61842e-05	-1.45635	-1.26862	8.65939e-05	-1.54335	-1.24008
144902503	rs72693361	8.53136e-09	-1.70348	-2.2059e-10	7.4302e-05	-1.20087	-2.2059e-10	0.000510478	-1.00932	-2.2059e-10
144902543	rs4875062	4.01202e-09	-1.23497	-1.22296	1.64093e-05	-1.45098	-1.26018	8.92372e-05	-1.52665	-1.22672
144902682	rs4874103	4.0826e-09	-1.21692	-1.22358	1.62424e-05	-1.46081	-1.26057	8.81655e-05	-1.53813	-1.22732
144902714	rs4076877	1.76184e-08	-0.978282	-2.2059e-10	4.38711e-05	-1.72775	-2.2059e-10	0.000235253	-1.784	-2.2059e-10
144903201	rs6996628	8.74029e-09	-0.421699	-1.25758	1.19392e-05	-1.74958	-1.27959	6.78127e-05	-1.76785	-1.26007
144904690	rs4875063	4.25845e-09	-1.16102	-1.2373	1.57559e-05	-1.48286	-1.26893	8.45993e-05	-1.56615	-1.24059
144905741	rs55930529	0.0256371	14.1687	-0.956403	2.34434e-05	-1.38727	-0.967149	0.000114341	-1.45756	-1.04792
144905947	rs6985555	0.000277718	9.96282	-1.27568	1.26419e-05	-1.69488	-1.2771	7.45218e-05	-1.64905	-1.28452
144906112	rs4875065	3.5967e-09	-1.31761	-1.2496	1.78973e-05	-1.34864	-1.27572	9.78794e-05	-1.4085	-1.25243
144906314	rs76766533	4.5669e-09	-1.37729	-0.951104	0.000348291	1.28843	-0.944399	0.00161503	1.04518	-0.902737
144907814	rs6990601	3.84877e-09	-1.28537	-1.2141	1.7739e-05	-1.37879	-1.25446	9.84958e-05	-1.43652	-1.21813
144907923	rs56194359	2.03325e-07	1.46758	-2.2059e-10	0.000163004	-0.415228	-2.2059e-10	0.00105123	-0.286951	-2.2059e-10
144908494	rs6558395	5.71847e-09	-1.15401	-0.949515	1.98979e-05	-1.48776	-1.03063	0.000113186	-1.57034	-0.945296
144908668	rs184203441	1.30441e-08	-1.38046e-10	-1.27889	6.90167e-05	-1.38046e-10	-1.27466	0.000389278	-1.38046e-10	-1.28037
144908672	rs539275621	1.78582e-08	-0.964762	-2.2059e-10	0.000136123	-0.595442	-2.2059e-10	0.000771957	-0.595737	-2.2059e-10
144908721	rs11782759	0.0259096	14.4329	-1.21002	1.49651e-05	-1.58817	-1.21511	8.22924e-05	-1.58449	-1.2499
144908759	rs147099474	7.78434e-09	-1.79511	-2.2059e-10	4.91036e-05	-1.61507	-2.2059e-10	0.000314424	-1.49392	-2.2059e-10
144909202	rs150186048	3.05071e-08	-0.429267	-2.2059e-10	6.4952e-05	-1.33536	-2.2059e-10	0.000372279	-1.32502	-2.2059e-10
144909874	rs77291797	1.31516e-08	-1.38046e-10	-1.27068	6.98105e-05	-1.38046e-10	-1.26322	0.000392978	-1.38046e-10	-1.27091
144910065	rs4076357	5.20787e-09	-1.27044	-0.926617	2.23018e-05	-1.3937	-1.01064	0.000127999	-1.47039	-0.922258
144910239	rs4076358	0.00159907	11.7081	-1.27035	1.15287e-05	-1.78712	-1.27704	6.44276e-05	-1.79609	-1.28304
144910885	rs190706828	1.482e-08	-1.38046e-10	-1.15125	8.54331e-05	-1.38046e-10	-1.06127	0.00044488	-1.38046e-10	-1.14686
144912303	rs13252406	0.0319376	14.6563	-1.22419	1.51774e-05	-1.56043	-1.22877	8.42544e-05	-1.55145	-1.25937
144914237	rs113545077	6.41278e-09	-1.24023	-0.748701	2.56057e-05	-1.41346	-0.852731	0.000152873	-1.47169	-0.743372
144917385	rs149007785	2.09411e-08	-0.805511	-2.2059e-10	0.000488945	0.683245	-2.2059e-10	0.00501615	1.27575	-2.2059e-10
144917533	rs7465214	0.0313818	14.688	-1.27352	1.43288e-05	-1.57127	-1.27547	8.21924e-05	-1.55088	-1.28473
144917660	rs112234503	9.769e-09	-1.56801	-2.2059e-10	4.30665e-05	-1.74626	-2.2059e-10	0.000232778	-1.79458	-2.2059e-10
144917790	rs11774027	0.00185155	11.7767	-1.19244	1.219e-05	-1.7902	-1.21819	6.77379e-05	-1.79624	-1.23278
144917880	rs72693365	2.00372e-08	-0.130865	-0.718767	1.77199e-05	-1.7924	-0.841917	0.000114984	-1.785	-0.714867
144917952	rs117961018	8.24855e-09	-0.710104	-1.02708	1.51637e-05	-1.69705	-1.09305	8.81997e-05	-1.74092	-1.02414
144918221	rs145622410	2.24907e-08	-0.734124	-2.2059e-10	0.00055613	0.811997	-2.2059e-10	0.00585028	1.42958	-2.2059e-10
144918680	rs12550634	0.000233451	9.74867	-1.23517	1.88205e-05	-1.31738	-1.25667	0.000113882	-1.24985	-1.25965
144919001	rs148337751	9.44947e-09	-1.60127	-2.2059e-10	4.17169e-05	-1.7781	-2.2059e-10	0.000236907	-1.777	-2.2059e-10
144919049	rs34303577	1.32024e-05	6.85089	-1.20996	1.28349e-05	-1.77746	-1.17937	7.40659e-05	-1.76872	-1.17099
144921423	rs367602774	2.45912e-08	-1.38046e-10	-0.644837	0.000127566	-1.38046e-10	-0.660369	0.000767097	-1.38046e-10	-0.602053
144923734	rs13266976	1.14076e-08	-1.41295	-2.2059e-10	5.46305e-05	-1.50841	-2.2059e-10	0.000246508	-1.73727	-2.2059e-10
144924610	rs118086913	7.84759e-09	-1.78702	-2.2059e-10	4.35908e-05	-1.73416	-2.2059e-10	0.000240777	-1.7608	-2.2059e-10
144924774	rs148250905	3.14071e-08	-0.400193	-2.2059e-10	5.3816e-05	-1.52343	-2.2059e-10	0.000314831	-1.49263	-2.2059e-10
144924853	rs116852718	1.66419e-08	-1.0353	-2.2059e-10	0.000297863	0.187629	-2.2059e-10	0.00289767	0.726997	-2.2059e-10
144925088	rs11779501	1.50628e-05	7.0579	-1.28515	1.14794e-05	-1.78886	-1.27959	6.47984e-05	-1.79532	-1.27807
144925144	rs184000149	1.44695e-08	-1.38046e-10	-1.17518	7.575e-05	-1.38046e-10	-1.18157	0.000440372	-1.38046e-10	-1.15705
144925549	rs72693366	1.29993e-08	-1.38046e-10	-1.28233	6.84542e-05	-1.38046e-10	-1.28284	0.000388504	-1.38046e-10	-1.28236
144925794	rs111639639	6.91175e-08	0.388582	-2.2059e-10	0.000128278	-0.654804	-2.2059e-10	0.000566685	-0.904861	-2.2059e-10
144926331	rs186727689	8.34648e-09	-1.72539	-2.2059e-10	4.10416e-05	-1.79442	-2.2059e-10	0.000232411	-1.79616	-2.2059e-10
144927272	rs11778556	1.45283e-05	7.02048	-1.28385	1.15254e-05	-1.78974	-1.27472	6.51716e-05	-1.79536	-1.27228
144927285	rs141321958	9.48766e-09	-1.59723	-2.2059e-10	4.09911e-05	-1.79565	-2.2059e-10	0.000235784	-1.78175	-2.2059e-10
144927355	rs117668570	2.70629e-09	-1.58764	-1.26401	0.00011914	0.541006	-1.26971	0.000528285	0.285705	-1.26073
144927543	rs11778462	1.72985e-05	7.195	-1.28385	1.14809e-05	-1.7936	-1.27472	6.51141e-05	-1.79625	-1.27228
144927552	rs113397704	2.48897e-08	-0.63277	-2.2059e-10	4.63838e-05	-1.67205	-2.2059e-10	0.000363731	-1.34825	-2.2059e-10
144928660	rs6985307	0.110649	15.9407	-1.26604	1.18703e-05	-1.75296	-1.282	7.31402e-05	-1.67037	-1.28192
144929811	rs11779128	0.180909	16.4354	-1.26909	1.21166e-05	-1.73099	-1.28344	7.6342e-05	-1.62636	-1.28308
144930178	rs142843345	1.4543e-08	-1.38046e-10	-1.17012	8.66637e-05	-1.38046e-10	-1.04697	0.000440166	-1.38046e-10	-1.15751
144930675	rs78735802	1.30051e-08	-1.38046e-10	-1.28189	6.84367e-05	-1.38046e-10	-1.2831	0.000388857	-1.38046e-10	-1.28145
144930851	rs72693371	4.95794e-07	3.29038	-0.931446	1.83928e-05	-1.60953	-0.987518	0.00013041	-1.43235	-0.941634
144930882	rs35978234	6.62099e-08	0.345605	-2.2059e-10	4.54269e-05	-1.6929	-2.2059e-10	0.000249273	-1.72612	-2.2059e-10
144931661	rs11778302	0.197621	16.5271	-1.27243	1.22101e-05	-1.72232	-1.28442	7.6954e-05	-1.61729	-1.28417
144931864	rs59903949	4.68832e-07	3.18331	-0.880295	1.88131e-05	-1.634	-0.940453	0.000130745	-1.48022	-0.8912
144931998	rs60908075	4.49009e-07	3.16613	-0.906314	1.80787e-05	-1.64984	-0.964428	0.000126042	-1.49119	-0.916861
144932724	rs7007039	2.37634e-05	7.50141	-1.27273	1.1689e-05	-1.79619	-1.25417	6.67387e-05	-1.79407	-1.24981
144933256	rs117771540	9.27476e-08	0.682656	-2.2059e-10	0.000100662	-0.897234	-2.2059e-10	0.000927928	-0.411711	-2.2059e-10
144933453	rs7464611	0.233623	16.7041	-1.28211	1.23291e-05	-1.7127	-1.28434	7.8383e-05	-1.59849	-1.28457
144934244	rs7016923	3.34069e-05	7.82465	-1.25536	1.20106e-05	-1.79463	-1.22859	6.89774e-05	-1.78709	-1.22379
144934865	rs56081632	2.501e-06	4.87444	-0.89722	2.50894e-05	-1.3305	-0.956056	0.000194721	-1.0652	-0.907893
144935126	rs28566828	4.93995e-08	0.0527141	-2.2059e-10	6.19586e-05	-1.38254	-2.2059e-10	0.000355254	-1.37183	-2.2059e-10
144935253	rs187397155	1.54305e-08	-1.38046e-10	-1.11088	7.7672e-05	-1.38046e-10	-1.15651	0.000461424	-1.38046e-10	-1.11035
144935753	rs13256003	8.50477e-08	1.58674	-0.990749	1.51435e-05	-1.76045	-1.03099	9.45894e-05	-1.69462	-1.0005
144935892	rs76925018	7.81116e-09	-1.79167	-2.2059e-10	4.63402e-05	-1.673	-2.2059e-10	0.000248263	-1.73017	-2.2059e-10
144936488	rs113447557	2.26144e-08	-0.72864	-2.2059e-10	4.44214e-05	-1.71528	-2.2059e-10	0.000334701	-1.43143	-2.2059e-10
144937081	rs142015433	1.33708e-08	-1.25416	-2.2059e-10	0.00030609	0.214875	-2.2059e-10	0.00134597	-0.0397932	-2.2059e-10
144938839	rs148894027	4.36751e-08	-0.070447	-2.2059e-10	8.34445e-05	-1.08482	-2.2059e-10	0.000509942	-1.01037	-2.2059e-10
144939539	rs1138597	0.000329996	9.84269	-0.983084	1.63401e-05	-1.79622	-0.919167	9.85043e-05	-1.75765	-0.896911
144939849	rs59456366	1.38163e-08	-1.38046e-10	-1.22137	7.10652e-05	-1.38046e-10	-1.24541	0.000415168	-1.38046e-10	-1.21598
144940117	rs4977192	0.000173923	9.1305	-0.911356	2.07453e-05	-1.64146	-0.835221	0.000125356	-1.59274	-0.820763
144940779	rs11781942	3.40986e-09	-1.64624	-0.974313	1.92654e-05	-1.50071	-1.04998	9.58785e-05	-1.69638	-0.985201
144940959	rs148527079	4.21525e-08	-1.38046e-10	-0.105932	0.000257241	-1.38046e-10	0.0410072	0.00130603	-1.38046e-10	-0.0699144
144941181	rs7839934	7.06749e-09	-0.651182	-1.24054	1.61982e-05	-1.4834	-1.24071	9.27e-05	-1.49156	-1.22374
144941198	rs79860671	5.07497e-07	2.38226	-2.2059e-10	0.000276074	0.111664	-2.2059e-10	0.00194869	0.330248	-2.2059e-10
144941419	rs12681478	2.88391e-08	0.648004	-1.1335	1.41631e-05	-1.77347	-1.0849	7.56267e-05	-1.78025	-1.1386
144941832	rs143485250	7.90977e-09	-1.77913	-2.2059e-10	6.86976e-05	-1.27929	-2.2059e-10	0.000299873	-1.54131	-2.2059e-10
144942123	rs72499137	1.38534e-08	-1.38046e-10	-1.21869	6.98742e-05	-1.38046e-10	-1.26231	0.000410847	-1.38046e-10	-1.22644
144942413	rs201641573	1.39866e-08	-1.20912	-2.2059e-10	4.13929e-05	-1.7859	-2.2059e-10	0.000267975	-1.65377	-2.2059e-10
144942538	rs117131125	3.48087e-08	-0.297359	-2.2059e-10	0.000490294	0.686001	-2.2059e-10	0.00433028	1.12872	-2.2059e-10
144942903	rs6558399	1.30363e-06	3.12822	0.197468	6.16608e-05	-1.79038	0.403022	0.000311067	-1.78459	0.279934
144943196	rs74777588	1.05026e-08	-1.4956	-2.2059e-10	9.94309e-05	-0.909542	-2.2059e-10	0.000603636	-0.841693	-2.2059e-10
144944161	rs35221054	7.78431e-08	1.20283	-0.695356	2.36638e-05	-1.79427	-0.550791	0.000121233	-1.79611	-0.650836
144944176	rs12542653	5.27022e-08	0.749752	-0.63232	3.15665e-05	-1.54346	-0.513445	0.000167471	-1.54856	-0.575298
144944225	rs118079568	7.56804e-07	2.78188	-2.2059e-10	0.000552221	0.804944	-2.2059e-10	0.00456328	1.18113	-2.2059e-10
144944226	rs116925616	7.79428e-09	-1.79384	-2.2059e-10	5.0411e-05	-1.5888	-2.2059e-10	0.000325364	-1.45972	-2.2059e-10
144944638	rs56118826	2.4695e-09	-1.70241	-1.2408	1.43443e-05	-1.5922	-1.25345	7.78029e-05	-1.65365	-1.23683
144945191	rs12543389	2.42333e-09	-1.69147	-1.27061	1.37881e-05	-1.60758	-1.27762	7.44508e-05	-1.66646	-1.26807
144945792	rs13255110	9.3169e-08	1.21521	-0.528024	3.9583e-05	-1.42945	-0.401158	0.000205893	-1.44987	-0.46744
144946188	rs140364895	9.3217e-09	-1.61488	-2.2059e-10	8.95259e-05	-1.01448	-2.2059e-10	0.00054687	-0.940454	-2.2059e-10
144946252	rs11136330	9.46816e-08	1.13443	-0.431137	4.10846e-05	-1.50505	-0.28832	0.000211147	-1.52089	-0.371217
144946345	rs34753358	3.42039e-07	2.62368	-0.635986	2.69223e-05	-1.73187	-0.484177	0.00014355	-1.68747	-0.590507
144946818	rs13260439	1.12962e-07	1.41791	-0.538082	2.85553e-05	-1.78121	-0.375951	0.000146341	-1.77076	-0.487959
144947590	rs34627661	2.01846e-08	0.290019	-1.13232	1.47547e-05	-1.79624	-1.0212	7.74921e-05	-1.7847	-1.10979
144948066	rs80318631	8.01671e-08	0.536887	-2.2059e-10	0.000148138	-0.510857	-2.2059e-10	0.00110339	-0.238526	-2.2059e-10
144948861	rs9314419	1.84734e-06	4.36309	-0.688814	9.84777e-05	-0.322997	-0.596178	0.000665787	-0.0859611	-0.657734
144949077	rs35100730	2.24264e-09	-1.77718	-1.2624	2.43121e-05	-1.04105	-1.27698	0.000129311	-1.12318	-1.25926
144949830	rs12674866	3.82174e-09	-1.33164	-1.17488	1.59303e-05	-1.6313	-1.10948	7.91618e-05	-1.7011	-1.17207
144949943	rs144181480	2.48074e-08	-0.636082	-2.2059e-10	0.000823378	1.20441	-2.2059e-10	0.00412075	1.07913	-2.2059e-10
144950276	rs73375129	5.73418e-08	0.201805	-2.2059e-10	9.03787e-05	-1.005	-2.2059e-10	0.000513979	-1.00248	-2.2059e-10
144950648	rs147376788	1.29893e-08	-1.38046e-10	-1.2831	6.83019e-05	-1.38046e-10	-1.28507	0.000388502	-1.38046e-10	-1.28237
144950715	rs59265584	7.057e-08	0.409379	-2.2059e-10	0.000121912	-0.705702	-2.2059e-10	0.000695779	-0.699633	-2.2059e-10
144950720	rs7008775	2.24144e-09	-1.75838	-1.28173	1.89778e-05	-1.28066	-1.28508	9.49433e-05	-1.41086	-1.28052
144952041	rs73715518	2.21322e-08	-0.75019	-2.2059e-10	4.2808e-05	-1.75228	-2.2059e-10	0.000245404	-1.74176	-2.2059e-10
144952253	rs62522526	1.15984e-08	-1.586	0.189649	6.69623e-05	-1.78128	0.476402	0.000284813	-1.79609	0.203253
144952259	rs62522527	1.16757e-08	-1.56853	0.178816	6.63163e-05	-1.77636	0.461789	0.000279036	-1.79621	0.182886
144953243	rs78794793	1.29738e-08	-1.38046e-10	-1.28429	6.83034e-05	-1.38046e-10	-1.28505	0.000387588	-1.38046e-10	-1.28472
144954018	rs145642866	1.17939e-08	-1.37965	-2.2059e-10	0.000105362	-0.851607	-2.2059e-10	0.000811643	-0.545604	-2.2059e-10
144954386	rs76729283	7.5598e-08	0.478205	-2.2059e-10	9.98189e-05	-0.905647	-2.2059e-10	0.000562932	-0.911507	-2.2059e-10
144955878	rs191022752	7.66809e-08	-1.38046e-10	0.492428	0.000345706	-1.38046e-10	0.336585	0.00237657	-1.38046e-10	0.52875
144955999	rs13252211	2.68232e-09	-1.61421	-1.24633	1.30642e-05	-1.67113	-1.26799	7.13233e-05	-1.7349	-1.24254
144956400	rs4977189	6.1591e-09	-0.760539	-1.26876	5.95604e-05	-0.179088	-1.24293	0.000313768	-0.232157	-1.26385
144956464	rs4977188	2.51624e-09	-1.65213	-1.27233	1.48615e-05	-1.57134	-1.23889	9.27071e-05	-1.44564	-1.26958
144956512	rs77372006	1.03079e-08	-1.51431	-2.2059e-10	8.73862e-05	-1.03867	-2.2059e-10	0.000499453	-1.03115	-2.2059e-10
144956938	rs4977187	2.57307e-09	-1.64354	-1.25858	1.53357e-05	-1.56379	-1.21503	9.59616e-05	-1.42603	-1.25469
144957016	rs4977186	2.37123e-09	-1.73289	-1.25093	1.38843e-05	-1.67534	-1.2029	8.32506e-05	-1.57628	-1.24653
144957858	rs13254189	2.95238e-09	-1.54323	-1.22138	1.27456e-05	-1.71179	-1.25203	7.10629e-05	-1.76452	-1.21658
144957951	rs7461417	5.30795e-09	-0.929906	-1.24811	5.04215e-05	-0.374546	-1.21404	0.000276958	-0.379884	-1.24092
144958547	rs7837362	4.61973e-09	-1.11492	-1.20197	1.20035e-05	-1.78281	-1.241	7.02921e-05	-1.79561	-1.1964
144960303	rs78202287	7.82776e-09	-1.78955	-2.2059e-10	4.9193e-05	-1.61325	-2.2059e-10	0.00028193	-1.60301	-2.2059e-10
144960487	rs75855435	6.89327e-08	0.385905	-2.2059e-10	8.82052e-05	-1.02934	-2.2059e-10	0.000487338	-1.05571	-2.2059e-10
144960808	rs117910536	9.8459e-09	-1.56017	-2.2059e-10	9.50196e-05	-0.954921	-2.2059e-10	0.000745259	-0.630934	-2.2059e-10
144960909	rs111403659	5.95609e-08	0.239774	-2.2059e-10	8.62781e-05	-1.05143	-2.2059e-10	0.000484522	-1.0615	-2.2059e-10
144961212	rs4074834	4.07716e-09	-1.27664	-1.16518	1.5192e-05	-1.70585	-1.08238	8.87392e-05	-1.60899	-1.14997
144961699	rs4977184	3.30984e-09	-1.60434	-1.04599	2.26487e-05	-1.25522	-1.13368	0.000122492	-1.37091	-1.06571
144961728	rs186504066	9.28335e-09	-1.619	-2.2059e-10	7.01124e-05	-1.25891	-2.2059e-10	0.000423705	-1.19563	-2.2059e-10
144961758	rs62522529	4.19823e-09	-1.47879	-0.933771	3.41579e-05	-0.959094	-1.01892	0.000181813	-1.09722	-0.94447
144961773	rs6558400	2.44106e-08	-1.38046e-10	-0.65221	0.000132098	-1.38046e-10	-0.625461	0.000725738	-1.38046e-10	-0.657476
144963266	rs13276513	1.98296e-08	0.411393	-1.27144	1.2271e-05	-1.7167	-1.28507	8.58997e-05	-1.51766	-1.27382
144963560	rs117450898	7.93427e-09	-1.77603	-2.2059e-10	7.89545e-05	-1.14013	-2.2059e-10	0.000328819	-1.44916	-2.2059e-10
144964455	rs6558401	2.35823e-09	-1.73351	-1.25581	4.09061e-05	-0.516537	-1.28119	0.000272693	-0.376803	-1.25952
144964914	rs7463194	2.49916e-09	-1.69925	-1.23202	1.57491e-05	-1.48021	-1.27201	9.9512e-05	-1.40707	-1.23731
144965029	rs7465629	2.46518e-09	-1.6915	-1.25346	1.46736e-05	-1.54166	-1.28129	8.99682e-05	-1.48798	-1.25722
144965104	rs7463818	2.5501e-09	-1.65763	-1.25346	1.40036e-05	-1.58839	-1.28129	8.54381e-05	-1.53965	-1.25722
144965498	rs11782138	8.03836e-09	-1.763	-2.2059e-10	4.2212e-05	-1.7663	-2.2059e-10	0.0002586	-1.68938	-2.2059e-10
144965971	rs7462258	2.5229e-09	-1.6375	-1.28432	1.18022e-05	-1.7599	-1.28082	7.06328e-05	-1.70242	-1.28475
144966243	rs11993287	1.73784e-08	0.218791	-1.21079	1.24893e-05	-1.77108	-1.21305	7.33774e-05	-1.77089	-1.17816
144966481	rs72693377	8.01445e-09	-1.76598	-2.2059e-10	4.16736e-05	-1.77914	-2.2059e-10	0.000250961	-1.71937	-2.2059e-10
144966492	rs79139889	1.11146e-08	-1.43896	-2.2059e-10	4.26733e-05	-1.75543	-2.2059e-10	0.000233341	-1.79217	-2.2059e-10
144966744	rs11775979	7.23713e-09	-1.15064	-0.717365	2.01061e-05	-1.72721	-0.78077	0.000117633	-1.74152	-0.735576
144966746	rs11778156	6.40195e-09	-1.18156	-0.809057	1.82648e-05	-1.73707	-0.86696	0.000106558	-1.75025	-0.825721
144966958	rs11136331	1.25314e-08	-0.176143	-1.14285	1.45003e-05	-1.67265	-1.16219	8.96169e-05	-1.59817	-1.15095
144967086	rs111338044	1.4152e-08	-1.04742	-0.149949	4.74478e-05	-1.69082	0.0414426	0.00021953	-1.73603	-0.117149
144967119	rs10104052	4.37079e-08	1.15649	-1.22618	1.51626e-05	-1.60632	-1.18385	8.59703e-05	-1.57363	-1.21703
144967665	rs78624391	5.51255e-09	-1.50654	-0.633658	2.57486e-05	-1.7726	-0.488023	0.000125911	-1.7951	-0.613996
144967674	rs112738637	1.90279e-08	-0.901317	-2.2059e-10	0.000125409	-0.677422	-2.2059e-10	0.000927786	-0.411865	-2.2059e-10
144968122	rs144339906	1.93025e-08	-0.88699	-2.2059e-10	4.53325e-05	-1.69498	-2.2059e-10	0.000237446	-1.77472	-2.2059e-10
144968630	rs11136332	4.18172e-09	-1.36257	-1.05394	1.61417e-05	-1.65951	-1.06809	8.9883e-05	-1.68364	-1.06252
144968996	rs6420192	1.03886e-08	-0.273607	-1.23291	1.24164e-05	-1.71559	-1.2744	6.88508e-05	-1.77147	-1.24125
144969437	rs117971351	3.39937e-08	-0.321052	-2.2059e-10	0.000379829	0.430715	-2.2059e-10	0.00163536	0.154955	-2.2059e-10
144969635	rs7012329	1.99434e-08	-0.374713	-0.479616	2.62078e-05	-1.69648	-0.546467	0.000158938	-1.67777	-0.498378
144970731	rs11782060	2.82168e-09	-1.71362	-1.09627	1.56278e-05	-1.71713	-1.04282	7.97818e-05	-1.75826	-1.10711
144971080	rs72693380	3.83243e-09	-1.63559	-0.868138	2.09786e-05	-1.58202	-0.883477	0.000148274	-1.36354	-0.882066
144971122	rs138885737	4.49544e-09	-1.52397	-0.820196	2.58007e-05	-1.42336	-0.835245	0.000198474	-1.11767	-0.836334
144971340	rs113609086	3.9012e-09	-1.65159	-0.834351	2.16061e-05	-1.60195	-0.834082	0.000148411	-1.39976	-0.844921
144971356	rs185022785	7.87799e-09	-1.78315	-2.2059e-10	4.09752e-05	-1.79604	-2.2059e-10	0.000232421	-1.79611	-2.2059e-10
144971538	rs11780743	2.18671e-09	-1.79493	-1.26989	1.2594e-05	-1.70563	-1.27016	7.77259e-05	-1.62144	-1.27003
144972454	rs7845662	8.14105e-09	-1.79608	0.0457741	4.39542e-05	-1.79122	0.0653661	0.000256419	-1.77504	0.0771812
144972473	rs34115771	2.16612e-09	-1.78974	-1.28454	1.29172e-05	-1.66646	-1.28399	8.01043e-05	-1.5769	-1.28443
144972579	rs112024604	1.22546e-08	-0.982983	-0.358342	4.78871e-05	-1.2038	-0.436358	0.000316222	-1.15273	-0.335488
144972807	rs79565517	8.26132e-09	-1.73564	-2.2059e-10	5.01957e-05	-1.59307	-2.2059e-10	0.00029686	-1.5514	-2.2059e-10
144972873	rs74391674	1.73363e-08	-0.994422	-2.2059e-10	5.26613e-05	-1.54512	-2.2059e-10	0.000275419	-1.62637	-2.2059e-10
144973183	rs4977168	3.77202e-09	-1.70648	-0.813136	1.82824e-05	-1.79225	-0.81082	0.000111386	-1.73239	-0.799272
144973249	rs4977167	3.77514e-09	-1.72411	-0.794676	1.85688e-05	-1.79521	-0.792315	0.000111833	-1.74711	-0.780546
144973617	rs72693382	2.18006e-09	-1.79344	-1.27444	1.26415e-05	-1.69523	-1.27679	7.84937e-05	-1.60712	-1.27453
144973676	rs113730907	7.90938e-09	-1.77918	-2.2059e-10	4.16871e-05	-1.77881	-2.2059e-10	0.000242817	-1.75236	-2.2059e-10
144973902	rs10103396	3.93091e-09	-1.73982	-0.738539	1.98904e-05	-1.79625	-0.722522	0.000116803	-1.7599	-0.724275
144974142	rs10100277	2.15657e-09	-1.79542	-1.28329	1.21981e-05	-1.72335	-1.28437	7.45287e-05	-1.65027	-1.28321
144974661	rs73715528	2.30623e-08	-0.868787	0.159759	8.76366e-05	-1.13659	0.10078	0.000603279	-1.03652	0.19423
144974963	rs7831595	3.36038e-09	-1.73492	-0.900253	1.62685e-05	-1.79623	-0.923546	9.90671e-05	-1.76177	-0.887094
144975864	rs547363682	8.24009e-09	-1.73821	-2.2059e-10	4.68445e-05	-1.66217	-2.2059e-10	0.000237406	-1.77489	-2.2059e-10
144975935	rs12548824	7.78852e-09	-1.79458	-2.2059e-10	4.73681e-05	-1.65105	-2.2059e-10	0.000251602	-1.71682	-2.2059e-10
144976372	rs144728084	2.24849e-08	-0.650688	-0.0836947	8.69347e-05	-0.941933	-0.101915	0.000590123	-0.805571	-0.0587633
144976572	rs4077669	2.33702e-09	-1.77882	-1.21953	1.21611e-05	-1.79624	-1.21453	7.07698e-05	-1.76522	-1.22001
144976654	rs4077670	2.21342e-09	-1.79133	-1.26136	1.44727e-05	-1.57764	-1.2591	9.12765e-05	-1.46988	-1.2609
144976720	rs7010805	6.98193e-09	-1.32135	-0.582554	2.64393e-05	-1.60997	-0.624188	0.000193088	-1.40719	-0.574333
144977150	rs79635839	8.51061e-09	-1.70591	-2.2059e-10	4.3005e-05	-1.74769	-2.2059e-10	0.000232639	-1.79518	-2.2059e-10
144977279	rs4073900	5.86808e-09	-1.37429	-0.70341	2.31092e-05	-1.62655	-0.742227	0.000169841	-1.41188	-0.697926
144978224	rs56121388	1.66266e-08	-0.803861	-0.232358	6.46451e-05	-1.05568	-0.284411	0.000424269	-0.987009	-0.207289
144978454	rs6558404	4.28244e-08	-1.38046e-10	-0.090118	0.00023608	-1.38046e-10	-0.0448358	0.00131319	-1.38046e-10	-0.0644481
144978607	rs4073455	1.0929e-08	-1.65148	0.195673	6.07547e-05	-1.56913	0.166969	0.000398483	-1.4734	0.216396
144978892	rs72693385	7.82581e-09	-1.7898	-2.2059e-10	4.09983e-05	-1.79547	-2.2059e-10	0.000232702	-1.79491	-2.2059e-10
144979169	rs56221439	1.37986e-08	-0.822877	-0.39978	5.20277e-05	-1.09778	-0.459447	0.000355243	-0.994912	-0.37695
144979232	rs7460704	1.70557e-08	-0.763792	-0.24695	6.51272e-05	-1.02101	-0.311648	0.00043339	-0.950787	-0.22224
144979285	rs7459948	1.86248e-08	-0.79037	-0.132359	7.21638e-05	-1.04402	-0.186045	0.000475683	-0.974821	-0.105093
144979403	rs113638978	1.52993e-08	-1.11942	-2.2059e-10	5.31245e-05	-1.53637	-2.2059e-10	0.000295036	-1.55757	-2.2059e-10
144980165	rs34810199	7.93998e-09	-1.77532	-2.2059e-10	4.09741e-05	-1.79606	-2.2059e-10	0.000232534	-1.79563	-2.2059e-10
144980214	rs61509205	1.76534e-08	-1.15881	0.182507	5.30363e-05	-1.65988	0.12185	0.000352887	-1.59177	0.213251
144980754	rs111930111	7.88907e-09	-1.78175	-2.2059e-10	4.18043e-05	-1.77601	-2.2059e-10	0.000243886	-1.74797	-2.2059e-10
144981488	rs56233017	1.04402e-08	-1.50156	-2.2059e-10	4.49376e-05	-1.70373	-2.2059e-10	0.000244215	-1.74662	-2.2059e-10
144981498	rs7461753	2.61098e-09	-1.7032	-1.1843	1.29191e-05	-1.78646	-1.16384	7.63782e-05	-1.72375	-1.18522
144983159	rs150722305	3.07121e-08	-0.422569	-2.2059e-10	8.61223e-05	-1.05324	-2.2059e-10	0.000406856	-1.23621	-2.2059e-10
144983493	rs56077246	2.70122e-09	-1.72729	-1.12623	1.35486e-05	-1.79619	-1.10654	7.78368e-05	-1.76117	-1.12888
144984283	rs7015048	3.67162e-09	-1.54176	-1.00484	1.64081e-05	-1.71773	-0.993502	0.000104687	-1.59413	-0.999562
144984345	rs80120848	1.36435e-08	-1.38046e-10	-1.23396	7.72893e-05	-1.38046e-10	-1.16145	0.000407991	-1.38046e-10	-1.23342
144984519	rs140669961	1.57231e-08	-1.09209	-2.2059e-10	7.08294e-05	-1.24873	-2.2059e-10	0.000350488	-1.38534	-2.2059e-10
144984956	rs7840395	5.60312e-09	-1.52309	-0.600816	2.38318e-05	-1.73723	-0.60075	0.000157523	-1.5919	-0.593196
144985200	rs4977183	5.70696e-09	-1.50145	-0.604092	2.37928e-05	-1.73038	-0.609242	0.000160435	-1.57077	-0.596004
144985696	rs4977182	6.54903e-09	-1.49573	-0.472174	2.80555e-05	-1.62307	-0.551749	0.000190819	-1.54718	-0.446157
144985778	rs4977181	6.54755e-09	-1.49932	-0.468818	2.7743e-05	-1.62579	-0.560234	0.000190577	-1.55044	-0.444166
144986103	rs11777835	5.56281e-09	-1.54746	-0.583659	2.4067e-05	-1.74826	-0.579904	0.000157672	-1.6129	-0.571244
144986108	rs9314420	1.08988e-08	-1.64951	0.190935	6.06425e-05	-1.62268	0.218675	0.000376048	-1.53426	0.219317
144986138	rs117987816	1.32923e-08	-1.38046e-10	-1.26004	6.98116e-05	-1.38046e-10	-1.2632	0.000397213	-1.38046e-10	-1.26019
144986678	rs3923388	2.96016e-09	-1.70752	-1.05447	1.46094e-05	-1.79086	-1.03648	8.54338e-05	-1.73912	-1.05781
144986707	rs116881714	7.99846e-09	-1.76798	-2.2059e-10	4.61369e-05	-1.67739	-2.2059e-10	0.000275882	-1.62469	-2.2059e-10
144986793	rs3923387	2.61496e-09	-1.74046	-1.14552	1.31772e-05	-1.7954	-1.13512	7.69431e-05	-1.75424	-1.14736
144987221	rs6990361	2.77713e-09	-1.73669	-1.08911	1.40045e-05	-1.79488	-1.07474	8.16289e-05	-1.75096	-1.09152
144987675	rs60326992	8.42687e-09	-1.7301	0.014301	6.29602e-05	-1.34217	-0.0243277	0.000335013	-1.4881	0.0576098
144987881	rs72693390	2.63589e-09	-1.79619	-1.08181	1.40678e-05	-1.74925	-1.11587	8.39428e-05	-1.75306	-1.06147
144987934	rs6999129	2.49552e-09	-1.79234	-1.14039	1.2951e-05	-1.7929	-1.15494	7.72632e-05	-1.77115	-1.1263
144989293	rs76497352	4.28142e-09	-1.7859	-0.607038	2.94722e-05	-1.5772	-0.548356	0.000140145	-1.71556	-0.586421
144989462	rs7155	3.58003e-09	-1.74435	-0.827501	1.842e-05	-1.79583	-0.799731	0.000104873	-1.76233	-0.829582
144989466	rs117961539	7.7996e-09	-1.79315	-2.2059e-10	4.49923e-05	-1.70251	-2.2059e-10	0.000242553	-1.75344	-2.2059e-10
144990335	rs1065837	3.2055e-09	-1.79168	-0.890673	1.75032e-05	-1.78176	-0.864861	9.53865e-05	-1.79412	-0.892604
144990528	rs7014582	3.64622e-09	-1.71927	-0.834261	1.84494e-05	-1.79359	-0.800385	0.000105884	-1.74565	-0.836665
144990784	rs113513807	7.83084e-09	-1.78916	-2.2059e-10	4.11176e-05	-1.79257	-2.2059e-10	0.000236335	-1.77942	-2.2059e-10
144991176	rs6558405	3.44142e-09	-1.70227	-0.909072	1.70455e-05	-1.79472	-0.878399	9.80173e-05	-1.74892	-0.910599
144991205	rs142946078	1.30895e-08	-1.38046e-10	-1.27541	6.95132e-05	-1.38046e-10	-1.26749	0.000390007	-1.38046e-10	-1.2785
144991629	rs146781600	1.31351e-08	-1.27194	-2.2059e-10	6.60703e-05	-1.31828	-2.2059e-10	0.00035359	-1.37653	-2.2059e-10
144992103	rs6558406	3.38252e-09	-1.79438	-0.834222	1.83473e-05	-1.79299	-0.806535	0.000101001	-1.79395	-0.835589
144992361	rs7822511	3.66516e-09	-1.69729	-0.851061	1.80514e-05	-1.78517	-0.830615	0.000108998	-1.70152	-0.851817
144992862	rs7819099	3.57937e-09	-1.71021	-0.861831	1.75635e-05	-1.79342	-0.849763	0.000102254	-1.75633	-0.86087
144992900	rs17062686	9.39928e-09	-1.60659	-2.2059e-10	4.25577e-05	-1.75814	-2.2059e-10	0.000232972	-1.79375	-2.2059e-10
144993003	rs35134741	8.2255e-09	-1.73999	-2.2059e-10	4.0967e-05	-1.79624	-2.2059e-10	0.0002324	-1.7962	-2.2059e-10
144993069	rs28455570	1.03998e-08	-1.50544	-2.2059e-10	4.1013e-05	-1.79511	-2.2059e-10	0.000232399	-1.79621	-2.2059e-10
144993324	rs6984820	2.74424e-09	-1.77572	-1.062	1.45229e-05	-1.79573	-1.03755	8.15372e-05	-1.78567	-1.05793
144993377	rs6992333	3.35365e-09	-1.74938	-0.887792	1.67994e-05	-1.79566	-0.892002	9.83148e-05	-1.77028	-0.88621
144993931	rs35261863	8.51323e-09	-1.7056	-2.2059e-10	6.85407e-05	-1.28158	-2.2059e-10	0.000289029	-1.57814	-2.2059e-10
144994566	rs61529674	1.86339e-08	-1.38046e-10	-0.922241	0.000101012	-1.38046e-10	-0.893761	0.000546874	-1.38046e-10	-0.940446
144994581	rs77006429	1.41877e-08	-1.38046e-10	-1.19485	7.97087e-05	-1.38046e-10	-1.13063	0.000421579	-1.38046e-10	-1.20066
144994888	rs35858667	9.10317e-09	-1.6386	-2.2059e-10	5.2861e-05	-1.54134	-2.2059e-10	0.000330849	-1.443	-2.2059e-10
144995494	rs6558407	3.20842e-09	-1.74593	-0.935514	1.64975e-05	-1.79579	-0.910004	9.39008e-05	-1.77084	-0.931586
144995500	rs199720608	1.11014e-08	-1.44015	-2.2059e-10	0.00011429	-0.770261	-2.2059e-10	0.000656223	-0.758164	-2.2059e-10
144995736	rs11777402	2.95059e-09	-1.77666	-0.988563	1.56543e-05	-1.79323	-0.965032	8.73111e-05	-1.79024	-0.984944
144995939	rs35723243	1.42437e-08	-1.19091	-2.2059e-10	5.99217e-05	-1.41597	-2.2059e-10	0.000320119	-1.47597	-2.2059e-10
144995964	rs35139934	6.82287e-09	-1.18774	-0.739206	2.83386e-05	-1.55571	-0.609072	0.00013504	-1.58101	-0.75808
144996029	rs7833924	3.5967e-09	-1.67215	-0.895061	1.75815e-05	-1.77716	-0.864997	0.000103037	-1.71848	-0.891089
144996111	rs34803322	3.69587e-09	-1.29639	-1.24362	1.28482e-05	-1.71346	-1.24234	7.58951e-05	-1.67774	-1.23758
144996408	rs11778026	3.17527e-09	-1.7744	-0.917428	1.68906e-05	-1.79403	-0.888222	9.38903e-05	-1.78897	-0.91357
144996598	rs11786903	3.13922e-09	-1.77653	-0.926724	1.67681e-05	-1.79047	-0.899058	9.27322e-05	-1.79196	-0.922986
144996635	rs11786934	3.15647e-09	-1.77424	-0.923535	1.68045e-05	-1.79161	-0.895749	9.31323e-05	-1.79086	-0.919781
144996831	rs117306121	1.33502e-08	-1.38046e-10	-1.25569	6.99155e-05	-1.38046e-10	-1.26172	0.000398285	-1.38046e-10	-1.2575
144997656	rs7016416	3.33147e-09	-1.77308	-0.870729	1.75958e-05	-1.79465	-0.84669	9.87811e-05	-1.78524	-0.866521
144997783	rs74772299	4.08525e-09	-1.74871	-0.691129	2.07531e-05	-1.79316	-0.683152	0.000119257	-1.79363	-0.669754
144997927	rs7002002	3.31759e-09	-1.77652	-0.871464	1.77646e-05	-1.79263	-0.839172	9.83746e-05	-1.78954	-0.866345
144998169	rs1140522	3.32858e-09	-1.77652	-0.868156	1.77907e-05	-1.79263	-0.837704	9.86141e-05	-1.78954	-0.863913
144998190	rs2857829	3.31714e-09	-1.77652	-0.871599	1.77273e-05	-1.79263	-0.841271	9.82734e-05	-1.78954	-0.867373
144998444	rs201070741	3.49188e-08	-1.38046e-10	-0.2942	0.000187105	-1.38046e-10	-0.277334	0.00102738	-1.38046e-10	-0.309897
144998514	rs75586449	4.38296e-09	-1.75962	-0.609876	2.24734e-05	-1.7953	-0.601372	0.000129435	-1.79439	-0.587097
144998620	rs147838690	9.32896e-09	-1.6141	-2.2059e-10	5.45755e-05	-1.50942	-2.2059e-10	0.000336473	-1.42615	-2.2059e-10
144999417	rs55836855	3.41481e-09	-1.77869	-0.840418	1.83342e-05	-1.79161	-0.808628	0.000101316	-1.79077	-0.835651
144999621	rs55646585	3.27536e-09	-1.73648	-0.92432	1.7583e-05	-1.79609	-0.845983	9.41452e-05	-1.77981	-0.920014
144999642	rs56117011	3.36142e-09	-1.78072	-0.854137	1.80962e-05	-1.79047	-0.822833	9.9817e-05	-1.79188	-0.849444
144999684	rs35916068	3.36382e-09	-1.77652	-0.857626	1.79921e-05	-1.79263	-0.826447	9.9701e-05	-1.78954	-0.852952
144999935	rs188305538	1.53057e-08	-1.38046e-10	-1.119	7.76718e-05	-1.38046e-10	-1.15651	0.000461504	-1.38046e-10	-1.11018
145000056	rs7002152	3.25056e-09	-1.78084	-0.887563	1.74843e-05	-1.79022	-0.857476	9.64888e-05	-1.79218	-0.883056
145000221	rs7016860	3.21133e-09	-1.77665	-0.903887	1.7193e-05	-1.79009	-0.874413	9.49076e-05	-1.79229	-0.899473
145000321	rs6993953	3.21174e-09	-1.77652	-0.903887	1.71495e-05	-1.79263	-0.874413	9.5169e-05	-1.78954	-0.899473
145000602	rs7006770	3.19428e-09	-1.77869	-0.907176	1.71084e-05	-1.79161	-0.877826	9.47377e-05	-1.79077	-0.90278
145000740	rs7017644	3.18035e-09	-1.77652	-0.913709	1.69755e-05	-1.79263	-0.884609	9.42335e-05	-1.78954	-0.909351
145000809	rs7017789	3.17348e-09	-1.77869	-0.913709	1.69927e-05	-1.79161	-0.884609	9.41172e-05	-1.79077	-0.909351
145000898	rs56401829	3.17835e-09	-1.77424	-0.91663	1.6909e-05	-1.79352	-0.887643	9.4085e-05	-1.78818	-0.912289
145001031	rs55895668	3.61086e-09	-1.67572	-0.887563	1.76637e-05	-1.78002	-0.857476	0.000103802	-1.71912	-0.883056
145001267	rs62522552	7.77811e-09	-1.79591	-2.2059e-10	4.95461e-05	-1.6061	-2.2059e-10	0.000265792	-1.66195	-2.2059e-10
145001300	rs55984967	3.15498e-09	-1.77869	-0.919556	1.68899e-05	-1.79161	-0.890682	9.35652e-05	-1.79077	-0.915233
145001311	rs55812715	3.1577e-09	-1.78072	-0.916658	1.69601e-05	-1.79047	-0.887672	9.37343e-05	-1.79188	-0.912318
145001372	rs11782890	3.1577e-09	-1.78072	-0.916658	1.69601e-05	-1.79047	-0.887672	9.37343e-05	-1.79188	-0.912318
145001509	rs11136333	3.17823e-09	-1.78072	-0.910176	1.70747e-05	-1.79047	-0.880941	9.43475e-05	-1.79188	-0.905798
145001588	rs11136334	3.13848e-09	-1.78072	-0.922763	1.68529e-05	-1.79047	-0.894013	9.31605e-05	-1.79188	-0.918458
145001617	rs112173070	8.35961e-09	-1.72381	-2.2059e-10	7.95462e-05	-1.13267	-2.2059e-10	0.000424302	-1.19422	-2.2059e-10
145001784	rs3135109	3.12848e-09	-1.78072	-0.925955	1.67971e-05	-1.79047	-0.897329	9.28619e-05	-1.79188	-0.921669
145001960	rs140300753	1.13591e-08	-1.4172	-2.2059e-10	5.36527e-05	-1.52647	-2.2059e-10	0.000303778	-1.52837	-2.2059e-10
145002277	rs138263219	1.26281e-08	-1.3113	-2.2059e-10	5.86509e-05	-1.4374	-2.2059e-10	0.000272591	-1.63669	-2.2059e-10
145002283	rs11993233	3.34901e-09	-1.7158	-0.922763	1.68242e-05	-1.79217	-0.894013	9.71087e-05	-1.75038	-0.918458
145002378	rs149624849	1.45588e-08	-1.38046e-10	-1.16903	7.50438e-05	-1.38046e-10	-1.19093	0.000437882	-1.38046e-10	-1.16272
145002431	rs62522555	2.67123e-09	-1.78264	-1.08205	1.41662e-05	-1.7892	-1.06895	7.94557e-05	-1.79287	-1.0766
145002536	rs72693398	3.0843e-09	-1.78264	-0.938265	1.66046e-05	-1.7892	-0.910125	9.16287e-05	-1.79287	-0.934054
145003777	rs11136335	3.21693e-09	-1.70816	-0.970635	1.59286e-05	-1.79075	-0.950136	9.42246e-05	-1.73365	-0.965333
145004546	rs11780911	4.13298e-09	-1.14365	-1.28457	1.36574e-05	-1.62353	-1.27119	7.96502e-05	-1.58232	-1.2847
145004944	rs10107388	2.50381e-09	-1.68532	-1.24409	1.20194e-05	-1.78532	-1.23716	6.91832e-05	-1.76676	-1.24115
145005450	rs62522556	2.27087e-09	-1.78287	-1.2442	1.21248e-05	-1.79505	-1.2187	6.75672e-05	-1.79205	-1.23949
145006992	rs3135103	1.01179e-08	-1.53292	-2.2059e-10	4.19801e-05	-1.77181	-2.2059e-10	0.000264062	-1.66848	-2.2059e-10
145007187	rs11136336	2.243e-09	-1.79449	-1.24493	1.22946e-05	-1.78205	-1.21779	6.72644e-05	-1.79574	-1.2403
145007534	rs7003580	2.30149e-09	-1.79294	-1.22073	1.30934e-05	-1.74099	-1.19591	7.04665e-05	-1.77389	-1.21564
145007947	rs6989119	2.19806e-09	-1.79608	-1.26357	1.21451e-05	-1.76599	-1.24609	6.62449e-05	-1.79026	-1.26104
145007989	rs11136337	2.25395e-09	-1.79591	-1.23864	1.24336e-05	-1.7759	-1.2127	6.77554e-05	-1.79413	-1.23463
145008342	rs11782331	2.21298e-09	-1.79293	-1.25996	1.195e-05	-1.78554	-1.24274	6.6101e-05	-1.7962	-1.25728
145008443	rs11783772	2.26189e-09	-1.79449	-1.23654	1.23764e-05	-1.78205	-1.21117	6.7774e-05	-1.79574	-1.23275
145008560	rs11783799	2.21353e-09	-1.79508	-1.25755	1.20703e-05	-1.78012	-1.23813	6.63294e-05	-1.79532	-1.25471
145008706	rs11782433	2.21485e-09	-1.79449	-1.25755	1.20471e-05	-1.78205	-1.23813	6.6302e-05	-1.79574	-1.25471
145009036	rs138924815	7.87177e-09	-1.78394	-2.2059e-10	4.11469e-05	-1.79186	-2.2059e-10	0.000236332	-1.77943	-2.2059e-10
145009356	rs12545876	4.2206e-09	-1.77122	-0.636031	1.9688e-05	-1.7943	-0.734693	0.00012193	-1.78628	-0.654935
145009593	rs6983908	2.1927e-09	-1.77695	-1.28515	1.22519e-05	-1.71887	-1.28446	6.64672e-05	-1.76276	-1.2852
145009610	rs11784762	2.16185e-09	-1.79621	-1.28005	1.17004e-05	-1.78028	-1.26909	6.47427e-05	-1.79545	-1.27879
145010305	rs6988767	2.19987e-09	-1.77779	-1.28103	1.25298e-05	-1.7046	-1.2763	6.74856e-05	-1.75273	-1.28002
145010514	rs56034811	2.16661e-09	-1.78944	-1.28462	1.20649e-05	-1.73354	-1.28516	6.58946e-05	-1.77167	-1.28494
145010752	rs11784417	2.15338e-09	-1.79514	-1.28505	1.15647e-05	-1.77992	-1.28113	6.43693e-05	-1.79527	-1.28475
145010826	rs141717948	1.43543e-08	-1.18318	-2.2059e-10	6.50672e-05	-1.33358	-2.2059e-10	0.000362136	-1.35264	-2.2059e-10
145012206	rs13439519	2.19072e-09	-1.77779	-1.2852	1.24268e-05	-1.7046	-1.28455	6.71398e-05	-1.75273	-1.28516
145012466	rs11136338	2.15494e-09	-1.79477	-1.2847	1.15843e-05	-1.77965	-1.2797	6.43948e-05	-1.79542	-1.28421
145013315	rs11784501	2.15866e-09	-1.79343	-1.28431	1.1885e-05	-1.74852	-1.2852	6.52648e-05	-1.78152	-1.28469
145013345	rs11136339	2.15372e-09	-1.79485	-1.28518	1.18621e-05	-1.75154	-1.28412	6.50404e-05	-1.78446	-1.2852
145013775	rs11784619	1.39816e-08	-1.20948	-2.2059e-10	5.50033e-05	-1.50161	-2.2059e-10	0.000300299	-1.53989	-2.2059e-10
145013893	rs4073081	2.15175e-09	-1.79592	-1.28502	1.16258e-05	-1.77541	-1.28037	6.44665e-05	-1.79384	-1.28468
145013949	rs4073082	2.1533e-09	-1.79513	-1.28509	1.15433e-05	-1.77912	-1.28379	6.43648e-05	-1.7949	-1.2852
145014424	rs12541377	2.17716e-09	-1.79207	-1.27714	1.1729e-05	-1.78372	-1.26322	6.49185e-05	-1.79601	-1.27553
145014732	rs112979447	2.16643e-09	-1.79202	-1.28212	1.15797e-05	-1.78676	-1.27298	6.45447e-05	-1.79624	-1.28106
145015357	rs117237647	1.59674e-08	-1.38046e-10	-1.07668	8.10526e-05	-1.38046e-10	-1.11391	0.000483673	-1.38046e-10	-1.06326
145016880	rs149467345	1.90052e-08	-0.902512	-2.2059e-10	7.75301e-05	-1.15834	-2.2059e-10	0.000373657	-1.32133	-2.2059e-10
145017234	rs149371406	1.02933e-08	-1.51573	-2.2059e-10	4.45089e-05	-1.71332	-2.2059e-10	0.000238264	-1.77129	-2.2059e-10
145017887	rs138660645	7.80767e-09	-1.79212	-2.2059e-10	4.26594e-05	-1.75576	-2.2059e-10	0.000255457	-1.70161	-2.2059e-10
145018354	rs11786896	8.41059e-09	-1.71773	-2.2059e-10	4.12935e-05	-1.7883	-2.2059e-10	0.000232466	-1.79592	-2.2059e-10
145019091	rs142491285	1.36731e-08	-1.38046e-10	-1.2318	7.16903e-05	-1.38046e-10	-1.23665	0.000407587	-1.38046e-10	-1.23441
145019616	rs139476104	1.14435e-08	-1.40981	-2.2059e-10	4.66731e-05	-1.66584	-2.2059e-10	0.000274887	-1.6283	-2.2059e-10
145020025	rs56334578	2.15626e-09	-1.79393	-1.28492	1.14315e-05	-1.78903	-1.2836	6.42844e-05	-1.79621	-1.28514
145020477	rs12543539	2.15438e-09	-1.79624	-1.28348	1.16665e-05	-1.77358	-1.2787	6.47555e-05	-1.79135	-1.28269
145020636	rs12549853	2.15417e-09	-1.79462	-1.2852	1.14715e-05	-1.78764	-1.2815	6.42975e-05	-1.79606	-1.28509
145021167	rs7464572	2.15566e-09	-1.79393	-1.2852	1.14516e-05	-1.78903	-1.28184	6.42839e-05	-1.79621	-1.28514
145021428	rs7462197	2.15071e-09	-1.79625	-1.28518	1.15615e-05	-1.78015	-1.28117	6.44902e-05	-1.79313	-1.28502
145022014	rs141701314	1.31773e-08	-1.26873	-2.2059e-10	6.11573e-05	-1.39556	-2.2059e-10	0.000336719	-1.42542	-2.2059e-10
145022657	rs7832643	2.15462e-09	-1.79625	-1.28336	1.15772e-05	-1.78081	-1.27916	6.46448e-05	-1.79311	-1.28264
145023262	rs184351879	1.74455e-08	-1.38046e-10	-0.988147	9.74616e-05	-1.38046e-10	-0.929546	0.000518966	-1.38046e-10	-0.992827
145023739	rs55754956	2.18123e-09	-1.78234	-1.285	1.21214e-05	-1.73205	-1.28198	6.61863e-05	-1.76751	-1.28469
145023822	rs72695403	2.69757e-08	-0.552288	-2.2059e-10	5.58649e-05	-1.48607	-2.2059e-10	0.000361524	-1.35434	-2.2059e-10
145024230	rs187377628	1.5771e-08	-1.38046e-10	-1.08905	7.97255e-05	-1.38046e-10	-1.13041	0.000475654	-1.38046e-10	-1.07997
145025060	rs572480261	1.45191e-08	-1.17176	-2.2059e-10	4.64795e-05	-1.66999	-2.2059e-10	0.000290445	-1.57325	-2.2059e-10
145025298	rs73715570	2.24752e-09	-1.77581	-1.26159	1.35841e-05	-1.64533	-1.25477	7.37035e-05	-1.6787	-1.26592
145025490	rs75471886	8.35255e-08	-1.38046e-10	0.577926	0.000420088	-1.38046e-10	0.531459	0.00249394	-1.38046e-10	0.576952
145026281	rs185259673	8.29937e-09	-1.73105	-2.2059e-10	5.11664e-05	-1.57392	-2.2059e-10	0.000305568	-1.52249	-2.2059e-10
145026450	rs11778018	2.16815e-09	-1.79261	-1.28074	1.20829e-05	-1.74478	-1.27244	6.59267e-05	-1.77665	-1.27947
145026582	rs62523994	2.15986e-09	-1.79234	-1.28484	1.21148e-05	-1.73364	-1.28094	6.59685e-05	-1.77099	-1.2845
145027210	rs55786556	2.16655e-09	-1.79069	-1.2834	1.22129e-05	-1.72919	-1.27732	6.63195e-05	-1.76759	-1.2826
145027998	rs147713970	1.89278e-08	-0.906594	-2.2059e-10	0.000158261	-0.444761	-2.2059e-10	0.000748004	-0.627257	-2.2059e-10
145028003	rs117644030	2.94781e-08	-1.38046e-10	-0.46358	0.000151559	-1.38046e-10	-0.488029	0.000887215	-1.38046e-10	-0.456578
145028067	rs188595907	9.31234e-08	0.6867	-2.2059e-10	0.000398702	0.47921	-2.2059e-10	0.00207468	0.392895	-2.2059e-10
145028587	rs58579887	2.19608e-09	-1.77571	-1.28484	1.24693e-05	-1.70579	-1.27994	6.76639e-05	-1.7457	-1.28441
145029366	rs146566239	4.80813e-08	-1.38046e-10	0.0256684	0.000311626	-1.38046e-10	0.2328	0.00142164	-1.38046e-10	0.0149022
145029388	rs118105645	1.75779e-08	-0.980581	-2.2059e-10	0.000144413	-0.536325	-2.2059e-10	0.000687019	-0.712303	-2.2059e-10
145030443	rs10098685	7.41458e-09	-0.562307	-1.28147	2.91073e-05	-0.856098	-1.28192	0.000150603	-0.949	-1.28102
145031265	rs11777239	2.28534e-09	-1.77229	-1.24842	1.35441e-05	-1.67616	-1.22689	7.20483e-05	-1.7221	-1.24523
145031798	rs10095172	1.28362e-08	-0.01558	-1.27937	4.81238e-05	-0.356448	-1.27878	0.000250779	-0.440187	-1.27991
145032302	rs10092179	2.3851e-09	-1.77303	-1.20496	1.3409e-05	-1.68647	-1.22661	7.43771e-05	-1.73078	-1.20474
145032631	rs72695404	7.80419e-09	-1.79256	-2.2059e-10	4.33482e-05	-1.73974	-2.2059e-10	0.000251774	-1.71613	-2.2059e-10
145033734	rs6558408	2.34888e-09	-1.78881	-1.20448	1.19643e-05	-1.78915	-1.23793	6.98939e-05	-1.79109	-1.2066
145033759	rs12334749	9.67058e-09	-1.57814	-2.2059e-10	4.11397e-05	-1.79203	-2.2059e-10	0.00023333	-1.79221	-2.2059e-10
145033776	rs7010588	9.57784e-09	-1.58777	-2.2059e-10	6.63607e-05	-1.3139	-2.2059e-10	0.000335816	-1.4281	-2.2059e-10
145033967	rs113712055	9.0175e-09	-1.64806	-2.2059e-10	4.15836e-05	-1.7813	-2.2059e-10	0.000232857	-1.79424	-2.2059e-10
145034499	rs11784985	3.04774e-09	-1.76166	-0.971163	1.78018e-05	-1.72646	-0.903242	9.27098e-05	-1.74849	-0.966702
145034852	rs11780978	2.8414e-09	-1.79386	-1.00906	1.70191e-05	-1.70266	-0.972005	8.92974e-05	-1.7466	-1.00609
145035116	rs28409207	9.64414e-09	-1.58088	-2.2059e-10	4.18866e-05	-1.77404	-2.2059e-10	0.000232437	-1.79605	-2.2059e-10
145035210	rs78731895	9.43354e-09	-1.60295	-2.2059e-10	4.64047e-05	-1.6716	-2.2059e-10	0.000277621	-1.61841	-2.2059e-10
145035342	rs7357417	2.69043e-09	-1.78765	-1.06987	1.66959e-05	-1.66341	-1.03043	8.66485e-05	-1.71532	-1.06749
145035479	rs28392516	9.89526e-09	-1.55517	-2.2059e-10	4.12969e-05	-1.78822	-2.2059e-10	0.00024189	-1.75618	-2.2059e-10
145036615	rs7010330	2.73365e-09	-1.79145	-1.05013	1.67776e-05	-1.67996	-1.009	8.7261e-05	-1.72811	-1.04765
145037568	rs76266162	2.84541e-08	-0.498933	-2.2059e-10	9.40244e-05	-0.96545	-2.2059e-10	0.000637374	-0.787309	-2.2059e-10
145037573	rs11783655	2.7401e-09	-1.7943	-1.04493	1.66716e-05	-1.69193	-1.00337	8.65906e-05	-1.74106	-1.04242
145039400	rs72695409	2.87177e-09	-1.78176	-1.01054	1.81642e-05	-1.64334	-0.966215	9.32968e-05	-1.70103	-1.00785
145040080	rs146164834	1.28822e-08	-1.29138	-2.2059e-10	4.49585e-05	-1.70327	-2.2059e-10	0.000266758	-1.65832	-2.2059e-10
145040108	rs6993022	2.85854e-09	-1.7867	-1.01022	1.77069e-05	-1.66584	-0.969209	9.13694e-05	-1.72196	-1.0078
145040567	rs6981529	2.99892e-09	-1.79032	-0.958649	1.84649e-05	-1.67904	-0.91409	9.57606e-05	-1.7268	-0.956015
145040856	rs11781667	3.36095e-09	-1.56653	-1.06848	1.50925e-05	-1.76727	-1.02753	8.44249e-05	-1.7467	-1.0621
145041152	rs76153953	1.16656e-08	-0.113613	-1.27697	4.29926e-05	-0.474546	-1.27343	0.00021887	-0.578511	-1.27768
145041270	rs140510561	1.72928e-08	-1.38046e-10	-0.996937	9.00751e-05	-1.38046e-10	-1.00836	0.000513688	-1.38046e-10	-1.00305
145041333	rs11787365	3.07742e-09	-1.78335	-0.939783	1.97809e-05	-1.64856	-0.875727	9.97703e-05	-1.7054	-0.936396
145041943	rs112641794	4.34086e-09	-1.39413	-0.985027	2.06994e-05	-1.62686	-0.852034	9.71986e-05	-1.66602	-1.00189
145042001	rs11786739	8.36768e-09	-1.72285	-2.2059e-10	4.10446e-05	-1.79435	-2.2059e-10	0.000232391	-1.79624	-2.2059e-10
145042336	rs77445084	2.64336e-08	0.706587	-1.27918	9.408e-05	0.314123	-1.27898	0.000454862	0.154819	-1.27949
145042474	rs147009472	7.80013e-09	-1.79309	-2.2059e-10	4.23357e-05	-1.76337	-2.2059e-10	0.000232666	-1.79506	-2.2059e-10
145043543	rs11136341	3.9549e-09	-1.41355	-1.05872	1.58747e-05	-1.72547	-1.01881	8.79046e-05	-1.71663	-1.05178
145044084	rs113670015	1.7082e-08	-1.0092	-2.2059e-10	6.18236e-05	-1.38472	-2.2059e-10	0.000301639	-1.53543	-2.2059e-10
145044104	rs11787335	3.27423e-09	-1.60499	-1.05616	1.54767e-05	-1.7727	-0.996963	8.45346e-05	-1.75519	-1.05232
145044749	rs11136342	2.5838e-09	-1.7907	-1.10726	1.61156e-05	-1.66598	-1.06324	8.3288e-05	-1.7173	-1.10507
145045236	rs113057351	8.28784e-09	-1.73244	-2.2059e-10	4.10098e-05	-1.79519	-2.2059e-10	0.000233563	-1.79121	-2.2059e-10
145046662	rs11785060	4.0782e-09	-1.3949	-1.04667	1.62706e-05	-1.70919	-1.01046	9.39476e-05	-1.66028	-1.04165
145047187	rs3935755	2.6315e-09	-1.7944	-1.08527	1.58382e-05	-1.69134	-1.05524	8.33413e-05	-1.73964	-1.08208
145048666	rs11775434	4.64881e-09	-1.07029	-1.24032	1.37909e-05	-1.66603	-1.21897	8.02045e-05	-1.62336	-1.23672
145050336	rs7013938	2.34351e-09	-1.78969	-1.20588	1.30938e-05	-1.75766	-1.17921	7.01888e-05	-1.78982	-1.20366
145050345	rs6991364	2.34164e-09	-1.79573	-1.20065	1.34904e-05	-1.73225	-1.17477	7.19344e-05	-1.77032	-1.19859
145050358	rs11786083	3.38879e-09	-1.37971	-1.24705	1.34354e-05	-1.68323	-1.22788	8.09034e-05	-1.60556	-1.24585
145050856	rs28364664	2.47036e-08	-1.38046e-10	-0.640275	0.000133604	-1.38046e-10	-0.614125	0.00073945	-1.38046e-10	-0.638758
145051142	rs140832819	2.26182e-08	-0.728471	-2.2059e-10	5.57444e-05	-1.48823	-2.2059e-10	0.00029827	-1.54667	-2.2059e-10
145051478	rs1134029	2.32383e-09	-1.78624	-1.21777	1.39632e-05	-1.67342	-1.19915	7.30245e-05	-1.73755	-1.21632
145051484	rs1134030	2.82511e-09	-1.56038	-1.2483	1.23974e-05	-1.76071	-1.23081	7.26631e-05	-1.71187	-1.24696
145053629	rs78795499	1.78507e-08	0.243153	-1.20834	7.47081e-05	0.0191662	-1.21458	0.000314877	-0.283556	-1.20893
145053860	rs13256523	7.83005e-09	-1.78926	-2.2059e-10	4.24382e-05	-1.76096	-2.2059e-10	0.000241945	-1.75595	-2.2059e-10
145054211	rs187446015	3.91892e-08	-1.38046e-10	-0.178823	0.000177968	-1.38046e-10	-0.327402	0.00120131	-1.38046e-10	-0.1535
145055034	rs4977166	7.04258e-09	-0.616054	-1.2792	2.49911e-05	-1.01614	-1.27434	0.000156275	-0.912763	-1.28028
145056253	rs62530291	2.50979e-09	-1.70245	-1.22458	1.61808e-05	-1.51906	-1.20612	8.00894e-05	-1.64015	-1.22137
145056336	rs150460012	1.31424e-08	-1.38046e-10	-1.27138	6.97436e-05	-1.38046e-10	-1.26418	0.000392323	-1.38046e-10	-1.27258
145056470	rs11775818	2.48329e-09	-1.71231	-1.22533	1.58919e-05	-1.53622	-1.20698	7.90094e-05	-1.65296	-1.22214
145057852	rs76806097	1.83214e-08	0.188511	-1.12767	7.04046e-05	-0.116333	-1.13841	0.000292071	-0.445428	-1.12224
145057868	rs11544989	2.54564e-09	-1.72628	-1.18656	1.26048e-05	-1.79482	-1.18011	7.25518e-05	-1.77974	-1.18063
145058037	rs11989052	2.46726e-09	-1.70944	-1.23467	1.58015e-05	-1.53118	-1.21772	7.85479e-05	-1.64921	-1.23174
145058352	rs74593295	2.00268e-08	0.269671	-1.11982	7.64444e-05	-0.0416005	-1.13084	0.000314841	-0.378331	-1.11427
145058539	rs80304851	1.10063e-08	-0.383312	-1.06544	4.76367e-05	-0.567229	-1.07817	0.000202985	-0.87249	-1.05904
145058986	rs11136343	2.45975e-09	-1.66441	-1.28275	1.15349e-05	-1.78712	-1.27651	6.64578e-05	-1.76575	-1.28235
145059425	rs11136344	2.46181e-09	-1.71408	-1.23225	1.57172e-05	-1.53933	-1.21493	7.82686e-05	-1.65526	-1.22926
145060112	rs11136345	2.46726e-09	-1.70944	-1.23467	1.58015e-05	-1.53118	-1.21772	7.85479e-05	-1.64921	-1.23174
145061624	rs3936211	2.41914e-09	-1.71119	-1.25263	1.55603e-05	-1.52078	-1.24351	7.73149e-05	-1.64639	-1.25039
145061829	rs11778039	2.41237e-09	-1.71168	-1.25494	1.52003e-05	-1.54615	-1.24154	7.5663e-05	-1.66571	-1.25266
145062020	rs11780802	2.49871e-09	-1.6701	-1.26135	1.51572e-05	-1.53558	-1.25495	7.45702e-05	-1.67386	-1.25906
145062228	rs61512798	3.54e-09	-1.4198	-1.1633	1.88358e-05	-1.38987	-1.18337	9.55427e-05	-1.51648	-1.16861
145062891	rs188466004	2.87817e-08	-0.487487	-2.2059e-10	5.94266e-05	-1.42426	-2.2059e-10	0.000321725	-1.47097	-2.2059e-10
145063412	rs11784833	2.57711e-09	-1.63734	-1.26321	1.17304e-05	-1.77351	-1.27331	6.92118e-05	-1.74335	-1.26415
145064967	rs75138349	2.26359e-08	0.347833	-1.07552	8.24308e-05	-0.0161221	-1.08092	0.000326244	-0.387189	-1.06983
145066853	rs56261297	2.20817e-09	-1.76986	-1.2852	1.39434e-05	-1.58948	-1.28452	7.01732e-05	-1.70857	-1.28513
145066886	rs13277282	1.51131e-08	-1.38046e-10	-1.13166	7.97117e-05	-1.38046e-10	-1.13059	0.000446453	-1.38046e-10	-1.14333
145067467	rs9100	2.19585e-09	-1.78049	-1.28017	1.37057e-05	-1.60735	-1.28384	6.96018e-05	-1.72096	-1.28092
145067848	rs76181897	1.75561e-08	0.0823616	-1.06419	6.54991e-05	-0.257236	-1.06973	0.000266556	-0.600738	-1.05834
145068062	rs7000180	3.26991e-09	-1.4613	-1.20116	1.25919e-05	-1.75357	-1.22238	7.71691e-05	-1.69566	-1.203
145068596	rs138813977	7.89953e-09	-1.78042	-2.2059e-10	4.09779e-05	-1.79597	-2.2059e-10	0.000233236	-1.79261	-2.2059e-10
145068931	rs78799994	3.82605e-09	-1.3664	-1.13899	2.38702e-05	-1.17102	-1.16535	0.000119784	-1.32224	-1.13674
145069534	rs58404036	2.94259e-09	-1.57958	-1.18835	1.23356e-05	-1.78527	-1.21124	7.36802e-05	-1.7546	-1.19033
145069561	rs75217122	3.74371e-09	-1.24829	-1.27886	2.01656e-05	-1.22142	-1.28361	0.000116218	-1.2109	-1.2783
145069678	rs56127523	2.2554e-09	-1.75488	-1.27902	1.42814e-05	-1.56683	-1.28322	7.21201e-05	-1.68648	-1.27985
145069806	rs55853893	2.93952e-09	-1.58669	-1.18229	1.2382e-05	-1.78683	-1.20593	7.38957e-05	-1.75769	-1.18432
145070151	rs11990215	2.2887e-09	-1.74247	-1.27677	1.50264e-05	-1.51733	-1.28187	7.4731e-05	-1.65302	-1.27775
145070403	rs7459603	2.2851e-09	-1.74607	-1.27475	1.49222e-05	-1.5256	-1.28056	7.44328e-05	-1.65893	-1.27584
145070567	rs56207135	2.93688e-09	-1.59368	-1.17619	1.24307e-05	-1.78826	-1.20057	7.41228e-05	-1.76065	-1.17829
145071511	rs60044922	2.19548e-08	0.339254	-1.09749	7.71176e-05	-0.0610742	-1.1026	0.000321916	-0.378273	-1.0921
145071988	rs11136251	2.31058e-09	-1.73722	-1.2725	1.52117e-05	-1.50791	-1.27903	7.53376e-05	-1.64897	-1.27371
145072539	rs11779776	2.92989e-09	-1.60731	-1.16495	1.25233e-05	-1.79078	-1.19064	7.45361e-05	-1.76623	-1.16716
145073663	rs61545625	2.92989e-09	-1.60731	-1.16495	1.25233e-05	-1.79078	-1.19064	7.45361e-05	-1.76623	-1.16716
145074452	rs7832646	2.30268e-09	-1.74247	-1.27068	1.50886e-05	-1.51733	-1.27774	7.51637e-05	-1.65302	-1.27198
145074681	rs7829343	2.32514e-09	-1.73094	-1.2725	1.54591e-05	-1.49178	-1.27903	7.64316e-05	-1.63456	-1.27371
145075417	rs62530297	2.9112e-09	-1.60731	-1.17135	1.24526e-05	-1.79078	-1.1963	7.40651e-05	-1.76623	-1.1735
145075631	rs62530298	2.32235e-09	-1.73094	-1.27371	1.54463e-05	-1.49178	-1.27986	7.63444e-05	-1.63456	-1.27485
145075703	rs6985003	2.90617e-09	-1.60731	-1.17308	1.24336e-05	-1.79078	-1.19783	7.39383e-05	-1.76623	-1.17521
145075813	rs7004804	2.31871e-09	-1.73094	-1.27527	1.543e-05	-1.49178	-1.28091	7.62313e-05	-1.63456	-1.27634
145076529	rs57957974	2.90164e-09	-1.60731	-1.17464	1.24164e-05	-1.79078	-1.19921	7.38241e-05	-1.76623	-1.17675
145076574	rs57045990	2.31982e-09	-1.73094	-1.27479	1.54349e-05	-1.49178	-1.28059	7.62658e-05	-1.63456	-1.27588
145077554	rs144290510	9.34399e-09	-1.61249	-2.2059e-10	5.25982e-05	-1.54632	-2.2059e-10	0.000326216	-1.4571	-2.2059e-10
145077795	rs143558264	7.78021e-09	-1.79564	-2.2059e-10	4.09898e-05	-1.79568	-2.2059e-10	0.000233167	-1.79291	-2.2059e-10
145078219	rs117825608	1.42339e-08	-1.38046e-10	-1.1916	7.4784e-05	-1.38046e-10	-1.1944	0.00042796	-1.38046e-10	-1.18564
145079301	rs7001174	2.2991e-09	-1.73329	-1.28142	1.52989e-05	-1.49687	-1.28436	7.55139e-05	-1.63826	-1.28209
145079534	rs7015812	2.30767e-09	-1.73329	-1.2777	1.53282e-05	-1.49687	-1.28245	7.57763e-05	-1.63826	-1.27862
145081188	rs146407242	2.28133e-08	-1.38046e-10	-0.719882	0.000120804	-1.38046e-10	-0.714836	0.000682266	-1.38046e-10	-0.719246
145081248	rs6420181	2.26715e-09	-1.74448	-1.28422	1.49079e-05	-1.52192	-1.28519	7.39811e-05	-1.6563	-1.28455
145082187	rs61156785	3.69666e-09	-1.42468	-1.11512	1.44912e-05	-1.68951	-1.14596	8.9446e-05	-1.63329	-1.11774
145083896	rs79213641	1.29956e-08	-1.38046e-10	-1.28262	6.84e-05	-1.38046e-10	-1.28363	0.000388199	-1.38046e-10	-1.28315
145084161	rs11996529	2.32469e-08	0.385948	-1.087	8.06233e-05	-0.0189589	-1.10026	0.000338017	-0.340177	-1.08139
145084493	rs11136252	2.28654e-09	-1.7377	-1.28248	1.48138e-05	-1.5288	-1.28464	7.40876e-05	-1.65636	-1.28306
145085200	rs138890034	1.44741e-08	-1.38046e-10	-1.17486	7.50104e-05	-1.38046e-10	-1.19138	0.000434314	-1.38046e-10	-1.1709
145086428	rs6985603	2.31646e-09	-1.72991	-1.27727	1.50952e-05	-1.51243	-1.2822	7.53431e-05	-1.64445	-1.27816
145086876	rs60050811	2.26293e-08	0.345064	-1.07304	7.87598e-05	-0.055836	-1.08677	0.000331586	-0.373537	-1.06724
145087493	rs73379115	2.30491e-08	0.35402	-1.06362	8.01257e-05	-0.0477617	-1.07765	0.000337222	-0.366236	-1.05769
145088032	rs147019434	2.51726e-08	0.438497	-1.05997	9.01491e-05	0.0665723	-1.07411	0.000356797	-0.313513	-1.05399
145088386	rs117948104	2.62104e-08	0.476236	-1.0573	9.35515e-05	0.101042	-1.07154	0.000368939	-0.282743	-1.05129
145090474	rs112053939	1.68214e-08	0.0210063	-1.04558	7.3127e-05	-0.156631	-1.06018	0.000305701	-0.482644	-1.03941
145090600	rs73379119	1.71726e-08	0.0389352	-1.04285	7.45804e-05	-0.139599	-1.05753	0.000311259	-0.467394	-1.03665
145091051	rs150705459	1.70508e-08	0.0194504	-1.03048	7.68455e-05	-0.12167	-1.04554	0.000306126	-0.496543	-1.02413
145092435	rs185212438	8.2491e-09	-1.73712	-2.2059e-10	4.28136e-05	-1.75215	-2.2059e-10	0.000258938	-1.68808	-2.2059e-10
145093064	rs74795902	3.90774e-09	-1.7103	-0.77397	2.2371e-05	-1.58099	-0.820252	0.000163059	-1.38507	-0.765483
145093404	rs7835415	3.12611e-09	-1.46712	-1.24032	1.2529e-05	-1.73911	-1.24185	7.90825e-05	-1.63465	-1.23953
145094339	rs62530310	3.34256e-09	-1.45406	-1.18642	1.31086e-05	-1.72533	-1.2104	8.17114e-05	-1.65291	-1.18856
145094388	rs113946121	7.80727e-09	-1.79217	-2.2059e-10	4.44268e-05	-1.71516	-2.2059e-10	0.00024174	-1.7568	-2.2059e-10
145095577	rs147284549	1.22648e-08	-1.34049	-2.2059e-10	4.85832e-05	-1.62573	-2.2059e-10	0.000295759	-1.55512	-2.2059e-10
145097675	rs35893868	7.93532e-09	-1.7759	-2.2059e-10	5.48932e-05	-1.50362	-2.2059e-10	0.000271089	-1.64222	-2.2059e-10
145097720	rs79832570	9.21427e-09	-1.04301	-0.583457	3.62206e-05	-1.53283	-0.386546	0.000168136	-1.51053	-0.609367
145099303	rs56316167	6.86227e-09	-0.638119	-1.28307	1.55202e-05	-1.48244	-1.28442	0.000108366	-1.27621	-1.28294
145100221	rs77911607	8.53879e-09	-1.70261	-2.2059e-10	4.55224e-05	-1.6908	-2.2059e-10	0.000243124	-1.75109	-2.2059e-10
145102391	rs117753949	1.35679e-08	-1.38046e-10	-1.23952	7.2736e-05	-1.38046e-10	-1.22217	0.000406078	-1.38046e-10	-1.23812
145103683	rs145935998	1.84378e-08	-0.932824	-2.2059e-10	5.97108e-05	-1.41949	-2.2059e-10	0.000423659	-1.19574	-2.2059e-10
145105591	rs180717069	7.83391e-09	-1.78876	-2.2059e-10	4.1681e-05	-1.77896	-2.2059e-10	0.000236716	-1.7778	-2.2059e-10
145106988	rs148291810	9.27999e-09	-1.61936	-2.2059e-10	4.34194e-05	-1.7381	-2.2059e-10	0.000250959	-1.71938	-2.2059e-10
145107795	rs11136253	1.33321e-08	-1.38046e-10	-1.25705	6.94314e-05	-1.38046e-10	-1.26867	0.000396413	-1.38046e-10	-1.26221
145108151	rs61732533	8.47012e-09	-1.71068	-2.2059e-10	4.20327e-05	-1.77056	-2.2059e-10	0.00023579	-1.78172	-2.2059e-10
145110901	rs7459752	7.15465e-09	-0.726795	-1.15267	1.76899e-05	-1.468	-1.16801	0.000112133	-1.37247	-1.15251
145111529	rs11993554	8.30645e-09	-1.73019	-2.2059e-10	4.43462e-05	-1.71698	-2.2059e-10	0.000235485	-1.78302	-2.2059e-10
145111615	rs10107332	9.52012e-09	-1.59382	-2.2059e-10	4.11583e-05	-1.79158	-2.2059e-10	0.000250908	-1.71958	-2.2059e-10
145111979	rs72695427	8.2232e-09	-1.74027	-2.2059e-10	4.87241e-05	-1.62283	-2.2059e-10	0.000262932	-1.67277	-2.2059e-10
145112398	rs117057524	7.88007e-09	-1.78289	-2.2059e-10	4.16768e-05	-1.77906	-2.2059e-10	0.000239356	-1.76671	-2.2059e-10
145112831	rs77001213	1.31597e-08	-1.38046e-10	-1.27007	6.95809e-05	-1.38046e-10	-1.26651	0.000392626	-1.38046e-10	-1.27181
145112983	rs55916375	8.90192e-09	-1.66096	-2.2059e-10	4.78471e-05	-1.64099	-2.2059e-10	0.000248189	-1.73047	-2.2059e-10
145113241	rs3935209	7.99461e-09	-1.76846	-2.2059e-10	4.345e-05	-1.73739	-2.2059e-10	0.000234186	-1.78855	-2.2059e-10
145114643	rs6558292	7.91352e-09	-1.77865	-2.2059e-10	4.23249e-05	-1.76363	-2.2059e-10	0.000234721	-1.78627	-2.2059e-10
145114844	rs7004867	8.12633e-09	-1.75212	-2.2059e-10	4.37927e-05	-1.72954	-2.2059e-10	0.000236892	-1.77706	-2.2059e-10
145114924	rs7003860	7.7779e-09	-1.79594	-2.2059e-10	4.10028e-05	-1.79536	-2.2059e-10	0.000236485	-1.77878	-2.2059e-10
145115465	rs144843136	8.6017e-09	-1.69527	-2.2059e-10	4.82849e-05	-1.63189	-2.2059e-10	0.000253636	-1.70876	-2.2059e-10
145115901	rs11986647	8.34823e-09	-1.72518	-2.2059e-10	4.6069e-05	-1.67886	-2.2059e-10	0.00024706	-1.73503	-2.2059e-10
145116546	rs147989649	1.28865e-08	-1.29105	-2.2059e-10	4.61636e-05	-1.67681	-2.2059e-10	0.00025093	-1.71949	-2.2059e-10
145116697	rs11996522	7.97716e-09	-1.77064	-2.2059e-10	4.4307e-05	-1.71786	-2.2059e-10	0.000239601	-1.76569	-2.2059e-10
145117901	rs7823319	8.22548e-09	-1.73999	-2.2059e-10	4.51891e-05	-1.69815	-2.2059e-10	0.000243702	-1.74872	-2.2059e-10
145118501	rs6558293	7.78284e-09	-1.7953	-2.2059e-10	4.17693e-05	-1.77684	-2.2059e-10	0.000232428	-1.79608	-2.2059e-10
145118519	rs6558294	8.09855e-09	-1.75554	-2.2059e-10	4.45454e-05	-1.7125	-2.2059e-10	0.000240022	-1.76393	-2.2059e-10
145118648	rs7017102	7.7793e-09	-1.79576	-2.2059e-10	4.1672e-05	-1.77917	-2.2059e-10	0.000232394	-1.79623	-2.2059e-10
145118679	rs117260747	4.41962e-08	-0.0585863	-2.2059e-10	0.000530963	0.765687	-2.2059e-10	0.00269226	0.653472	-2.2059e-10
145118924	rs77912488	7.93966e-09	-1.77535	-2.2059e-10	4.10515e-05	-1.79418	-2.2059e-10	0.000232455	-1.79597	-2.2059e-10
145118935	rs10113441	1.04943e-08	-1.4964	-2.2059e-10	4.31868e-05	-1.74347	-2.2059e-10	0.000276393	-1.62284	-2.2059e-10
145119168	rs59095288	7.77551e-09	-1.79625	-2.2059e-10	4.12086e-05	-1.79036	-2.2059e-10	0.000233072	-1.79332	-2.2059e-10
145119846	rs150386911	9.57071e-09	-1.58852	-2.2059e-10	4.21032e-05	-1.76888	-2.2059e-10	0.000238379	-1.7708	-2.2059e-10
145120354	rs118086984	1.5573e-08	-1.38046e-10	-1.10169	8.27662e-05	-1.38046e-10	-1.09299	0.000466683	-1.38046e-10	-1.09901
145121508	rs145826916	8.77852e-09	-1.67492	-2.2059e-10	4.11627e-05	-1.79147	-2.2059e-10	0.000237047	-1.77641	-2.2059e-10
145121514	rs138746900	8.33642e-09	-1.72659	-2.2059e-10	4.63561e-05	-1.67265	-2.2059e-10	0.000246397	-1.73772	-2.2059e-10
145121656	rs72695429	8.20183e-09	-1.74287	-2.2059e-10	5.77747e-05	-1.45245	-2.2059e-10	0.000294967	-1.5578	-2.2059e-10
145122039	rs117707255	7.7995e-09	-1.79317	-2.2059e-10	5.02199e-05	-1.59259	-2.2059e-10	0.000264282	-1.66765	-2.2059e-10
145122124	rs73379171	8.47364e-09	-1.71027	-2.2059e-10	4.69508e-05	-1.65991	-2.2059e-10	0.000250515	-1.72115	-2.2059e-10
145122766	rs117285180	9.98323e-08	0.756266	-2.2059e-10	0.000356775	0.3681	-2.2059e-10	0.00196936	0.340797	-2.2059e-10
145123429	rs4977177	1.3314e-08	-1.38046e-10	-1.25841	6.92453e-05	-1.38046e-10	-1.27135	0.000396007	-1.38046e-10	-1.26323
145124613	rs60394484	8.25023e-09	-1.73698	-2.2059e-10	4.12198e-05	-1.79008	-2.2059e-10	0.000232552	-1.79555	-2.2059e-10
145124793	rs7465260	7.77562e-09	-1.79623	-2.2059e-10	4.12604e-05	-1.7891	-2.2059e-10	0.000233133	-1.79306	-2.2059e-10
145125263	rs57327350	7.82316e-09	-1.79014	-2.2059e-10	4.24205e-05	-1.76137	-2.2059e-10	0.000233236	-1.79262	-2.2059e-10
145125609	rs112881364	7.85058e-09	-1.78664	-2.2059e-10	4.29577e-05	-1.74879	-2.2059e-10	0.000234759	-1.78611	-2.2059e-10
145126375	rs58829749	3.77374e-09	-1.24232	-1.27684	1.17722e-05	-1.76467	-1.2786	7.18726e-05	-1.69265	-1.27712
145128458	rs73379179	7.9299e-09	-1.77659	-2.2059e-10	4.4572e-05	-1.7119	-2.2059e-10	0.000238925	-1.76852	-2.2059e-10
145128549	rs78073815	1.93954e-08	-1.38046e-10	-0.882191	0.000108134	-1.38046e-10	-0.825631	0.000573418	-1.38046e-10	-0.893051
145128890	rs11985815	8.08791e-09	-1.75685	-2.2059e-10	4.65246e-05	-1.66902	-2.2059e-10	0.000245657	-1.74073	-2.2059e-10
145128896	rs11986602	8.64735e-09	-1.68997	-2.2059e-10	5.0885e-05	-1.57944	-2.2059e-10	0.000262475	-1.67451	-2.2059e-10
145130693	rs76353573	1.82066e-08	-1.38046e-10	-0.945443	0.000101053	-1.38046e-10	-0.893359	0.000538753	-1.38046e-10	-0.955408
145130813	rs73379180	9.08141e-09	-1.641	-2.2059e-10	5.30581e-05	-1.53762	-2.2059e-10	0.000274656	-1.62915	-2.2059e-10
145132389	rs76234559	8.82244e-09	-1.66993	-2.2059e-10	5.16593e-05	-1.56433	-2.2059e-10	0.000266002	-1.66116	-2.2059e-10
145132633	rs11990558	9.05098e-09	-1.64435	-2.2059e-10	5.28285e-05	-1.54195	-2.2059e-10	0.000273701	-1.63263	-2.2059e-10
145135105	rs11784223	7.8183e-09	-1.79076	-2.2059e-10	4.16143e-05	-1.78056	-2.2059e-10	0.000232464	-1.79593	-2.2059e-10
145135727	rs7004186	7.89905e-09	-1.78048	-2.2059e-10	4.33541e-05	-1.7396	-2.2059e-10	0.000236123	-1.78031	-2.2059e-10
145136219	rs111328532	8.98848e-09	-1.65128	-2.2059e-10	5.23557e-05	-1.55094	-2.2059e-10	0.000271739	-1.63983	-2.2059e-10
145136412	rs71520555	8.35135e-09	-1.7248	-2.2059e-10	4.27129e-05	-1.7545	-2.2059e-10	0.00023252	-1.79569	-2.2059e-10
145138063	rs138412600	1.17004e-08	-1.3876	-2.2059e-10	4.14673e-05	-1.7841	-2.2059e-10	0.000232713	-1.79486	-2.2059e-10
145138477	rs11546475	1.2425e-08	-1.32751	-2.2059e-10	9.94051e-05	-0.909802	-2.2059e-10	0.000457113	-1.11973	-2.2059e-10
145139522	rs6558295	8.74641e-09	-1.67858	-2.2059e-10	5.23711e-05	-1.55065	-2.2059e-10	0.00026862	-1.65137	-2.2059e-10
145139727	rs4977165	8.55017e-09	-1.70127	-2.2059e-10	5.25693e-05	-1.54687	-2.2059e-10	0.000266374	-1.65977	-2.2059e-10
145140472	rs1127096	8.57258e-09	-1.69866	-2.2059e-10	5.08528e-05	-1.58007	-2.2059e-10	0.000262676	-1.67374	-2.2059e-10
145141143	rs55750616	8.14027e-09	-1.7504	-2.2059e-10	4.6052e-05	-1.67923	-2.2059e-10	0.000243565	-1.74928	-2.2059e-10
145141663	rs150260787	7.94891e-09	-1.77419	-2.2059e-10	4.09739e-05	-1.79607	-2.2059e-10	0.000233663	-1.79079	-2.2059e-10
145142206	rs56138570	8.61957e-09	-1.69319	-2.2059e-10	5.12664e-05	-1.57197	-2.2059e-10	0.000264287	-1.66763	-2.2059e-10
145142872	rs115871014	9.22078e-09	-1.62577	-2.2059e-10	5.47806e-05	-1.50567	-2.2059e-10	0.0002784	-1.61561	-2.2059e-10
145143377	rs117569286	1.00027e-08	-1.54437	-2.2059e-10	4.10056e-05	-1.7953	-2.2059e-10	0.000232484	-1.79584	-2.2059e-10
145143802	rs6558296	8.48602e-09	-1.70881	-2.2059e-10	5.06174e-05	-1.58471	-2.2059e-10	0.000259263	-1.68682	-2.2059e-10
145143934	rs6558297	8.44344e-09	-1.71384	-2.2059e-10	5.02208e-05	-1.59258	-2.2059e-10	0.000257806	-1.69246	-2.2059e-10
145144281	rs7820500	8.34509e-09	-1.72555	-2.2059e-10	4.90389e-05	-1.61639	-2.2059e-10	0.000254741	-1.70442	-2.2059e-10
145144912	rs4977164	8.42269e-09	-1.7163	-2.2059e-10	5.00265e-05	-1.59645	-2.2059e-10	0.000257095	-1.69522	-2.2059e-10
145145312	rs55997252	8.36507e-09	-1.72316	-2.2059e-10	4.92258e-05	-1.61259	-2.2059e-10	0.000255435	-1.7017	-2.2059e-10
145145687	rs7822232	8.48602e-09	-1.70881	-2.2059e-10	5.06174e-05	-1.58471	-2.2059e-10	0.000259263	-1.68682	-2.2059e-10
145146430	rs116353027	9.24617e-09	-1.62302	-2.2059e-10	5.49774e-05	-1.50208	-2.2059e-10	0.000279189	-1.61278	-2.2059e-10
145147169	rs7821112	8.57754e-09	-1.69808	-2.2059e-10	5.14601e-05	-1.5682	-2.2059e-10	0.000262383	-1.67486	-2.2059e-10
145147618	rs117414968	8.96566e-09	-1.65382	-2.2059e-10	4.13342e-05	-1.78731	-2.2059e-10	0.000234611	-1.78674	-2.2059e-10
145149304	rs11780874	8.40602e-09	-1.71828	-2.2059e-10	4.9606e-05	-1.60489	-2.2059e-10	0.000256855	-1.69615	-2.2059e-10
145149590	rs13255347	7.79597e-09	-1.79362	-2.2059e-10	4.21151e-05	-1.7686	-2.2059e-10	0.000232527	-1.79566	-2.2059e-10
145149823	rs13256214	8.83205e-09	-1.66884	-2.2059e-10	5.37518e-05	-1.52463	-2.2059e-10	0.000270997	-1.64256	-2.2059e-10
145149848	rs188357051	9.14026e-09	-1.63454	-2.2059e-10	5.28945e-05	-1.5407	-2.2059e-10	0.000297029	-1.55084	-2.2059e-10
145149860	rs6984764	8.9193e-09	-1.65901	-2.2059e-10	5.54908e-05	-1.49279	-2.2059e-10	0.000279677	-1.61103	-2.2059e-10
145150101	rs11541475	8.9145e-09	-1.65955	-2.2059e-10	5.4482e-05	-1.51114	-2.2059e-10	0.000273773	-1.63237	-2.2059e-10
145151144	rs35973351	1.64116e-08	-1.04924	-2.2059e-10	4.22881e-05	-1.7645	-2.2059e-10	0.000262902	-1.67289	-2.2059e-10
145151910	rs2070688	1.6723e-08	-1.38046e-10	-1.03044	9.96452e-05	-1.38046e-10	-0.907389	0.000500936	-1.38046e-10	-1.02819
145152221	rs35387134	7.18173e-08	0.4269	-2.2059e-10	0.000576348	0.847708	-2.2059e-10	0.00250669	0.582054	-2.2059e-10
145152452	rs7462703	8.46411e-09	-1.71139	-2.2059e-10	5.04138e-05	-1.58874	-2.2059e-10	0.000258514	-1.68972	-2.2059e-10
145152460	rs11784574	8.72429e-09	-1.68111	-2.2059e-10	5.27894e-05	-1.54269	-2.2059e-10	0.00026736	-1.65607	-2.2059e-10
145153138	rs13254954	8.17896e-09	-1.74566	-2.2059e-10	4.6772e-05	-1.66372	-2.2059e-10	0.000244451	-1.74565	-2.2059e-10
145153195	rs35351724	9.56507e-09	-1.58911	-2.2059e-10	5.74347e-05	-1.45836	-2.2059e-10	0.000289091	-1.57792	-2.2059e-10
145154099	rs35844464	1.49007e-08	-1.38046e-10	-1.14582	7.67365e-05	-1.38046e-10	-1.16863	0.000448113	-1.38046e-10	-1.13962
145154222	rs34674752	8.28405e-09	-1.73289	-2.2059e-10	4.15306e-05	-1.78257	-2.2059e-10	0.000233853	-1.78997	-2.2059e-10
145154257	rs11541804	1.21256e-08	-1.35191	-2.2059e-10	9.85041e-05	-0.918907	-2.2059e-10	0.000451894	-1.13122	-2.2059e-10
145154282	rs77359862	1.29775e-08	-1.38046e-10	-1.28401	6.83921e-05	-1.38046e-10	-1.28375	0.000387617	-1.38046e-10	-1.28465
145154910	rs11541805	1.01149e-08	-1.53321	-2.2059e-10	5.12169e-05	-1.57294	-2.2059e-10	0.000296525	-1.55253	-2.2059e-10
145155408	rs12550729	8.69841e-09	-1.68409	-2.2059e-10	5.25566e-05	-1.54711	-2.2059e-10	0.000266484	-1.65935	-2.2059e-10
145155666	rs117299156	1.43174e-08	-1.38046e-10	-1.18575	7.88723e-05	-1.38046e-10	-1.14117	0.000428823	-1.38046e-10	-1.18362
145156013	rs6558298	8.72429e-09	-1.68111	-2.2059e-10	5.27894e-05	-1.54269	-2.2059e-10	0.00026736	-1.65607	-2.2059e-10
145156437	rs139962028	9.00501e-09	-1.64944	-2.2059e-10	4.867e-05	-1.62394	-2.2059e-10	0.000278346	-1.6158	-2.2059e-10
145158446	rs12549149	8.80447e-09	-1.67197	-2.2059e-10	5.35064e-05	-1.5292	-2.2059e-10	0.000270067	-1.64599	-2.2059e-10
145158503	rs11136254	8.83205e-09	-1.66884	-2.2059e-10	5.37518e-05	-1.52463	-2.2059e-10	0.000270997	-1.64256	-2.2059e-10
145158607	rs34173062	3.72635e-09	-1.56292	-0.968874	1.81206e-05	-1.77914	-0.832818	8.66745e-05	-1.77579	-1.00671
145159099	rs11136255	8.52696e-09	-1.70399	-2.2059e-10	5.07114e-05	-1.58285	-2.2059e-10	0.000261025	-1.68005	-2.2059e-10
145159304	rs75361772	9.97096e-09	-1.54755	-2.2059e-10	6.05339e-05	-1.4058	-2.2059e-10	0.000301677	-1.53531	-2.2059e-10
145161823	rs11546144	8.99329e-09	-1.65075	-2.2059e-10	5.4485e-05	-1.51108	-2.2059e-10	0.0002772	-1.61993	-2.2059e-10
145161896	rs13263342	8.92254e-09	-1.65865	-2.2059e-10	5.45528e-05	-1.50984	-2.2059e-10	0.000274043	-1.63138	-2.2059e-10
145162372	rs6685	1.01044e-08	-1.53426	-2.2059e-10	6.15477e-05	-1.38919	-2.2059e-10	0.000305811	-1.5217	-2.2059e-10
145162598	rs10091401	9.01158e-09	-1.64872	-2.2059e-10	5.53357e-05	-1.49559	-2.2059e-10	0.000277033	-1.62053	-2.2059e-10
145163414	rs4977196	8.86538e-09	-1.66507	-2.2059e-10	5.40475e-05	-1.51914	-2.2059e-10	0.00027212	-1.63842	-2.2059e-10
145163621	rs72695434	3.21373e-08	-0.377208	-2.2059e-10	0.000363837	0.387701	-2.2059e-10	0.00156218	0.109173	-2.2059e-10
145163647	rs4977195	8.89374e-09	-1.66188	-2.2059e-10	5.42985e-05	-1.51451	-2.2059e-10	0.000273074	-1.63492	-2.2059e-10
145164518	rs34324679	2.06779e-08	-0.818161	-2.2059e-10	6.35375e-05	-1.35737	-2.2059e-10	0.000383874	-1.29435	-2.2059e-10
145164847	rs13250446	8.89374e-09	-1.66188	-2.2059e-10	5.42985e-05	-1.51451	-2.2059e-10	0.000273074	-1.63492	-2.2059e-10
145166134	rs55908964	2.5088e-09	-1.73177	-1.19565	1.27286e-05	-1.75096	-1.21419	7.14517e-05	-1.77929	-1.19635
145167622	rs116912343	2.86717e-09	-1.74336	-1.05054	1.49683e-05	-1.79582	-1.00725	8.16567e-05	-1.79179	-1.05035
145167855	rs55788604	1.21109e-08	-1.35312	-2.2059e-10	0.000103693	-0.867565	-2.2059e-10	0.000468841	-1.0944	-2.2059e-10
145167922	rs4977194	8.29199e-09	-1.73194	-2.2059e-10	4.74616e-05	-1.64908	-2.2059e-10	0.00024681	-1.73604	-2.2059e-10
145168086	rs6558300	8.60715e-09	-1.69463	-2.2059e-10	5.09992e-05	-1.57719	-2.2059e-10	0.000262288	-1.67522	-2.2059e-10
145168824	rs7836836	8.25504e-09	-1.7364	-2.2059e-10	4.71401e-05	-1.65588	-2.2059e-10	0.000245747	-1.74036	-2.2059e-10
145169485	rs144716343	1.94689e-08	-0.878408	-2.2059e-10	6.85075e-05	-1.28206	-2.2059e-10	0.000416241	-1.2134	-2.2059e-10
145169489	rs148527973	1.70777e-08	-1.00945	-2.2059e-10	6.21858e-05	-1.37888	-2.2059e-10	0.000375351	-1.31681	-2.2059e-10
145170353	rs59976468	8.25607e-09	-1.73628	-2.2059e-10	5.0086e-05	-1.59526	-2.2059e-10	0.000252647	-1.71267	-2.2059e-10
145170440	rs12543080	8.78129e-09	-1.6746	-2.2059e-10	5.93541e-05	-1.42548	-2.2059e-10	0.000285682	-1.58979	-2.2059e-10
145171366	rs138376627	3.47019e-08	-1.38046e-10	-0.300431	0.00017114	-1.38046e-10	-0.366521	0.00101832	-1.38046e-10	-0.318758
145171489	rs58813541	8.53439e-09	-1.70312	-2.2059e-10	5.30599e-05	-1.53758	-2.2059e-10	0.00026256	-1.67419	-2.2059e-10
145171677	rs7829844	8.21484e-09	-1.74128	-2.2059e-10	5.09054e-05	-1.57904	-2.2059e-10	0.000254641	-1.70481	-2.2059e-10
145171859	rs6985623	8.5806e-09	-1.69772	-2.2059e-10	5.35369e-05	-1.52863	-2.2059e-10	0.000264185	-1.66802	-2.2059e-10
145172807	rs73381329	2.88526e-09	-1.75825	-1.02936	1.71922e-05	-1.61431	-1.05023	8.88946e-05	-1.72715	-1.03006
145173169	rs149587589	1.06213e-08	-1.48436	-2.2059e-10	4.84414e-05	-1.62865	-2.2059e-10	0.000285638	-1.58994	-2.2059e-10
145173194	rs73381332	2.97252e-09	-1.73934	-1.01848	1.80658e-05	-1.57518	-1.0398	9.21263e-05	-1.7023	-1.0192
145173876	rs56410669	8.9967e-09	-1.65037	-2.2059e-10	5.77089e-05	-1.45359	-2.2059e-10	0.000278668	-1.61465	-2.2059e-10
145173957	rs56219673	8.49181e-09	-1.70812	-2.2059e-10	5.2617e-05	-1.54597	-2.2059e-10	0.000261058	-1.67992	-2.2059e-10
145173959	rs56280747	8.9967e-09	-1.65037	-2.2059e-10	5.77089e-05	-1.45359	-2.2059e-10	0.000278668	-1.61465	-2.2059e-10
145175013	rs7844757	8.62606e-09	-1.69244	-2.2059e-10	5.40027e-05	-1.51997	-2.2059e-10	0.00026578	-1.662	-2.2059e-10
145175173	rs6558302	2.95027e-09	-1.74535	-1.01998	1.78244e-05	-1.5872	-1.04124	9.12762e-05	-1.71008	-1.0207
145175529	rs13264654	4.11202e-08	-0.130726	-2.2059e-10	0.000103116	-0.873147	-2.2059e-10	0.000677645	-0.726042	-2.2059e-10
145176220	rs143843152	9.02522e-09	-1.6472	-2.2059e-10	5.7989e-05	-1.44875	-2.2059e-10	0.000279653	-1.61112	-2.2059e-10
145176423	rs7814913	2.90382e-09	-1.74535	-1.03585	1.75553e-05	-1.5872	-1.05645	8.9841e-05	-1.71008	-1.03655
145176617	rs60965353	8.62606e-09	-1.69244	-2.2059e-10	5.40027e-05	-1.51997	-2.2059e-10	0.00026578	-1.662	-2.2059e-10
145176953	rs7846401	2.94273e-09	-1.75103	-1.01686	1.76701e-05	-1.59888	-1.03825	9.08821e-05	-1.71752	-1.01758
145178033	rs73381345	8.55841e-09	-1.70031	-2.2059e-10	5.33082e-05	-1.53291	-2.2059e-10	0.000263405	-1.67097	-2.2059e-10
145178875	rs7837375	8.5806e-09	-1.69772	-2.2059e-10	5.35369e-05	-1.52863	-2.2059e-10	0.000264185	-1.66802	-2.2059e-10
145179003	rs7821781	8.49181e-09	-1.70812	-2.2059e-10	5.2617e-05	-1.54597	-2.2059e-10	0.000261058	-1.67992	-2.2059e-10
145179139	rs79806955	8.60315e-09	-1.6951	-2.2059e-10	5.37684e-05	-1.52432	-2.2059e-10	0.000264977	-1.66502	-2.2059e-10
145179162	rs73381347	2.92584e-09	-1.74917	-1.02447	1.76094e-05	-1.59502	-1.04555	9.04144e-05	-1.71508	-1.02519
145179254	rs114634117	8.41074e-09	-1.71772	-2.2059e-10	5.17634e-05	-1.56232	-2.2059e-10	0.000258186	-1.69099	-2.2059e-10
145179402	rs112626134	2.98066e-09	-1.75463	-1.00045	1.78146e-05	-1.60649	-1.0225	9.19436e-05	-1.72229	-1.0012
145180251	rs74535141	8.75445e-09	-1.67766	-2.2059e-10	4.13211e-05	-1.78763	-2.2059e-10	0.000233181	-1.79285	-2.2059e-10
145180327	rs7830598	7.92863e-09	-1.77675	-2.2059e-10	4.35238e-05	-1.7357	-2.2059e-10	0.000235378	-1.78347	-2.2059e-10
145180341	rs77736804	8.08312e-09	-1.75745	-2.2059e-10	4.39932e-05	-1.72497	-2.2059e-10	0.000236973	-1.77672	-2.2059e-10
145181006	rs73381354	8.45581e-09	-1.71237	-2.2059e-10	5.317e-05	-1.53551	-2.2059e-10	0.00026448	-1.6669	-2.2059e-10
145181017	rs73381355	8.53842e-09	-1.70265	-2.2059e-10	5.40782e-05	-1.51857	-2.2059e-10	0.000267676	-1.65489	-2.2059e-10
145181273	rs140986478	1.0216e-08	-1.52327	-2.2059e-10	8.21543e-05	-1.10041	-2.2059e-10	0.000494853	-1.0404	-2.2059e-10
145181941	rs6558303	8.20698e-09	-1.74224	-2.2059e-10	4.98287e-05	-1.60041	-2.2059e-10	0.000255017	-1.70334	-2.2059e-10
145182519	rs112899020	8.95359e-09	-1.65517	-2.2059e-10	6.03641e-05	-1.40861	-2.2059e-10	0.000290198	-1.5741	-2.2059e-10
145182727	rs115949029	9.41491e-09	-1.60493	-2.2059e-10	6.31971e-05	-1.36275	-2.2059e-10	0.000300639	-1.53876	-2.2059e-10
145183012	rs142298794	8.55318e-09	-1.70092	-2.2059e-10	4.42748e-05	-1.71859	-2.2059e-10	0.000238516	-1.77023	-2.2059e-10
145183257	rs73381360	9.10664e-09	-1.63822	-2.2059e-10	6.20645e-05	-1.38083	-2.2059e-10	0.0002964	-1.55295	-2.2059e-10
145183446	rs113143281	1.04843e-08	-1.49735	-2.2059e-10	7.87588e-05	-1.14261	-2.2059e-10	0.000362914	-1.3505	-2.2059e-10
145183462	rs113332967	1.03519e-08	-1.51006	-2.2059e-10	7.72873e-05	-1.16148	-2.2059e-10	0.000357314	-1.36605	-2.2059e-10
145183465	rs112249044	1.01771e-08	-1.52709	-2.2059e-10	7.53424e-05	-1.18696	-2.2059e-10	0.000349911	-1.38699	-2.2059e-10
145183551	rs6983156	8.8451e-09	-1.66736	-2.2059e-10	5.91458e-05	-1.429	-2.2059e-10	0.000285773	-1.58947	-2.2059e-10
145186432	rs75098100	4.83292e-08	-1.38046e-10	0.0308094	0.000267923	-1.38046e-10	0.0816931	0.00146012	-1.38046e-10	0.0416078
145187136	rs10104795	8.44366e-09	-1.71381	-2.2059e-10	5.24585e-05	-1.54898	-2.2059e-10	0.000264459	-1.66698	-2.2059e-10
145216008	rs6420182	9.36749e-09	-1.60998	-2.2059e-10	5.50323e-05	-1.50108	-2.2059e-10	0.000273394	-1.63375	-2.2059e-10
145218266	rs7461665	9.33649e-09	-1.6133	-2.2059e-10	5.4803e-05	-1.50526	-2.2059e-10	0.000272549	-1.63685	-2.2059e-10
145218397	rs117955106	1.34181e-08	-1.38046e-10	-1.25062	6.93403e-05	-1.38046e-10	-1.26998	0.00040223	-1.38046e-10	-1.24764
145219302	rs116559383	1.38412e-08	-1.21958	-2.2059e-10	5.22904e-05	-1.55219	-2.2059e-10	0.000313556	-1.49669	-2.2059e-10
145220414	rs118016928	9.92301e-09	-1.55237	-2.2059e-10	4.18879e-05	-1.77401	-2.2059e-10	0.000233864	-1.78993	-2.2059e-10
145221082	rs72695446	4.73465e-08	0.0102684	-2.2059e-10	0.000301679	0.200358	-2.2059e-10	0.0014961	0.0659538	-2.2059e-10
145223626	rs188727456	1.3546e-08	-1.38046e-10	-1.24114	6.99508e-05	-1.38046e-10	-1.26121	0.000403481	-1.38046e-10	-1.24454
145223775	rs4977190	1.0631e-08	-1.79024	0.306788	6.80671e-05	-1.5672	0.278693	0.00035023	-1.69384	0.307765
145224015	rs117028814	7.94881e-09	-1.7742	-2.2059e-10	4.16287e-05	-1.78021	-2.2059e-10	0.000251885	-1.71569	-2.2059e-10
145224273	rs11989162	8.85212e-09	-1.66657	-2.2059e-10	4.35734e-05	-1.73456	-2.2059e-10	0.000270562	-1.64416	-2.2059e-10
145225343	rs116801634	1.32556e-08	-1.2628	-2.2059e-10	7.04147e-05	-1.2546	-2.2059e-10	0.000511506	-1.00731	-2.2059e-10
145225665	rs79789721	2.72741e-08	-1.38046e-10	-0.54129	0.000147605	-1.38046e-10	-0.514467	0.000816015	-1.38046e-10	-0.540233
145225714	rs147402458	9.45401e-09	-1.60079	-2.2059e-10	4.21721e-05	-1.76725	-2.2059e-10	0.000237842	-1.77306	-2.2059e-10
145226713	rs13269999	1.24183e-08	-1.32805	-2.2059e-10	7.96981e-05	-1.13076	-2.2059e-10	0.000414422	-1.21778	-2.2059e-10
145226777	rs72695449	1.34984e-08	-1.24466	-2.2059e-10	6.6495e-05	-1.31188	-2.2059e-10	0.000386641	-1.28717	-2.2059e-10
145227304	rs7015246	1.00509e-08	-1.53957	-2.2059e-10	5.0527e-05	-1.5865	-2.2059e-10	0.000332963	-1.43663	-2.2059e-10
145227428	rs7015441	9.89555e-09	-1.55514	-2.2059e-10	4.98218e-05	-1.60055	-2.2059e-10	0.000326867	-1.45511	-2.2059e-10
145228390	rs73366521	1.04456e-08	-1.50105	-2.2059e-10	4.83629e-05	-1.63027	-2.2059e-10	0.000322821	-1.46757	-2.2059e-10
145228391	rs146566766	1.39679e-08	-1.38046e-10	-1.21047	7.26121e-05	-1.38046e-10	-1.22387	0.000419703	-1.38046e-10	-1.20512
145228478	rs141745848	9.14449e-09	-1.63407	-2.2059e-10	4.72406e-05	-1.65375	-2.2059e-10	0.00025561	-1.70101	-2.2059e-10
145228910	rs116860357	8.98865e-09	-1.65126	-2.2059e-10	4.46849e-05	-1.70937	-2.2059e-10	0.000290232	-1.57398	-2.2059e-10
145231085	rs117711660	1.05477e-08	-1.49132	-2.2059e-10	4.19031e-05	-1.77365	-2.2059e-10	0.000253186	-1.71054	-2.2059e-10
145232257	rs147655455	2.93595e-08	-0.467608	-2.2059e-10	5.32141e-05	-1.53468	-2.2059e-10	0.000325856	-1.45821	-2.2059e-10
145232612	rs117015165	9.11482e-09	-1.63732	-2.2059e-10	4.51729e-05	-1.69851	-2.2059e-10	0.000295262	-1.5568	-2.2059e-10
145233996	rs72614050	3.54562e-08	-1.38046e-10	-0.278929	0.000180499	-1.38046e-10	-0.31328	0.00107431	-1.38046e-10	-0.265233
145234024	rs112194547	9.6439e-09	-1.5809	-2.2059e-10	4.49037e-05	-1.70449	-2.2059e-10	0.000283047	-1.59905	-2.2059e-10
145234508	rs7842771	1.00862e-08	-1.53606	-2.2059e-10	4.71228e-05	-1.65625	-2.2059e-10	0.000311094	-1.50457	-2.2059e-10
145235278	rs6981035	9.95454e-09	-1.5492	-2.2059e-10	4.66729e-05	-1.66584	-2.2059e-10	0.000306792	-1.51849	-2.2059e-10
145235880	rs7459900	9.07746e-09	-1.64143	-2.2059e-10	4.50279e-05	-1.70172	-2.2059e-10	0.000293776	-1.56185	-2.2059e-10
145237469	rs144603198	1.35726e-08	-1.23918	-2.2059e-10	5.64986e-05	-1.47479	-2.2059e-10	0.00035248	-1.37967	-2.2059e-10
145238609	rs34664633	8.57696e-09	-1.69815	-2.2059e-10	5.39586e-05	-1.52079	-2.2059e-10	0.000297858	-1.54805	-2.2059e-10
145238696	rs73366541	1.06449e-08	-1.48214	-2.2059e-10	4.90569e-05	-1.61602	-2.2059e-10	0.000329319	-1.44764	-2.2059e-10
145239618	rs62530347	1.03999e-08	-1.50543	-2.2059e-10	4.82042e-05	-1.63356	-2.2059e-10	0.000321329	-1.4722	-2.2059e-10
145240157	rs7018433	1.0006e-08	-1.54404	-2.2059e-10	4.68483e-05	-1.66209	-2.2059e-10	0.000308472	-1.51303	-2.2059e-10
145240926	rs55645001	1.04026e-08	-1.50517	-2.2059e-10	4.82139e-05	-1.63336	-2.2059e-10	0.00032142	-1.47192	-2.2059e-10
145241174	rs11995603	9.65711e-09	-1.57953	-2.2059e-10	4.56679e-05	-1.68761	-2.2059e-10	0.000297064	-1.55072	-2.2059e-10
145241320	rs113047708	9.87875e-09	-1.55684	-2.2059e-10	4.64152e-05	-1.67138	-2.2059e-10	0.000304315	-1.5266	-2.2059e-10
145241521	rs148510007	1.2147e-08	-1.35014	-2.2059e-10	6.83781e-05	-1.28395	-2.2059e-10	0.000432096	-1.17602	-2.2059e-10
145242900	rs569026231	1.51933e-08	-1.38046e-10	-1.12637	7.3529e-05	-1.38046e-10	-1.21133	0.000451102	-1.38046e-10	-1.13297
145243405	rs138935636	9.58213e-09	-1.58733	-2.2059e-10	4.23915e-05	-1.76206	-2.2059e-10	0.000239148	-1.76758	-2.2059e-10
145244327	rs147297593	8.77987e-09	-1.67476	-2.2059e-10	4.29185e-05	-1.7497	-2.2059e-10	0.000270797	-1.64329	-2.2059e-10
145244464	rs117398466	1.38176e-08	-1.22129	-2.2059e-10	4.74569e-05	-1.64918	-2.2059e-10	0.000329949	-1.44573	-2.2059e-10
145244544	rs115084758	9.6035e-09	-1.5851	-2.2059e-10	4.42782e-05	-1.71851	-2.2059e-10	0.000282944	-1.59942	-2.2059e-10
145244610	rs139244008	8.79634e-09	-1.67289	-2.2059e-10	4.29685e-05	-1.74854	-2.2059e-10	0.000271367	-1.64119	-2.2059e-10
145244746	rs150908403	2.49971e-08	-1.38046e-10	-0.628464	0.00011956	-1.38046e-10	-0.725187	0.000743486	-1.38046e-10	-0.633315
145245631	rs6558318	9.60719e-09	-1.58471	-2.2059e-10	4.42885e-05	-1.71828	-2.2059e-10	0.000283049	-1.59905	-2.2059e-10
145245647	rs13267392	2.29432e-09	-1.77957	-1.23721	1.30261e-05	-1.73821	-1.20384	6.95615e-05	-1.74934	-1.25311
145246916	rs114724320	1.1105e-08	-1.43983	-2.2059e-10	5.03969e-05	-1.58907	-2.2059e-10	0.000336784	-1.42522	-2.2059e-10
145247168	rs6988451	9.48444e-09	-1.59416	-0.00341422	3.60098e-05	-1.78306	-0.142156	0.000244462	-1.75259	0.0069813
145247204	rs6989543	1.18044e-08	-1.37876	-2.2059e-10	5.03778e-05	-1.58945	-2.2059e-10	0.000332326	-1.43855	-2.2059e-10
145249767	rs182349696	1.59136e-07	1.22253	-2.2059e-10	0.00103109	1.42937	-2.2059e-10	0.00672743	1.56928	-2.2059e-10
145250709	rs141973877	8.30112e-09	-1.73083	-2.2059e-10	4.14653e-05	-1.78415	-2.2059e-10	0.000232397	-1.79622	-2.2059e-10
145251727	rs138299304	9.05177e-09	-1.64427	-2.2059e-10	4.24183e-05	-1.76143	-2.2059e-10	0.000233086	-1.79326	-2.2059e-10
145252071	rs149628484	2.79936e-08	-1.38046e-10	-0.515248	0.000135698	-1.38046e-10	-0.598571	0.000830538	-1.38046e-10	-0.522592
145252484	rs77501143	7.90104e-09	-1.78023	-2.2059e-10	4.11811e-05	-1.79102	-2.2059e-10	0.000232796	-1.7945	-2.2059e-10
145252864	rs7387320	9.62854e-09	-1.58249	-2.2059e-10	4.46499e-05	-1.71015	-2.2059e-10	0.000285343	-1.59097	-2.2059e-10
145255755	rs11998351	1.19493e-08	-1.36655	-2.2059e-10	5.08136e-05	-1.58084	-2.2059e-10	0.000336103	-1.42725	-2.2059e-10
145255867	rs7015323	1.20648e-08	-1.35693	-2.2059e-10	5.11618e-05	-1.57401	-2.2059e-10	0.000339115	-1.41833	-2.2059e-10
145255948	rs11780218	6.52323e-09	-1.69969	-0.272168	2.86147e-05	-1.79608	-0.359001	0.000182555	-1.77604	-0.261571
145256204	rs140354937	1.02369e-08	-1.52123	-2.2059e-10	4.3658e-05	-1.73262	-2.2059e-10	0.000245776	-1.74024	-2.2059e-10
145256290	rs145147807	1.59368e-08	-1.38046e-10	-1.0786	7.98164e-05	-1.38046e-10	-1.12928	0.000478269	-1.38046e-10	-1.07449
145256767	rs200090219	1.29797e-08	-1.38046e-10	-1.28384	6.8303e-05	-1.38046e-10	-1.28505	0.000387924	-1.38046e-10	-1.28386
145257039	rs77265228	1.35202e-08	-1.38046e-10	-1.24304	7.10712e-05	-1.38046e-10	-1.24532	0.000404709	-1.38046e-10	-1.2415
145257250	rs115695083	9.20275e-09	-1.62772	-2.2059e-10	4.32076e-05	-1.74299	-2.2059e-10	0.000238881	-1.7687	-2.2059e-10
145258578	rs12543945	1.0627e-08	-1.48383	-2.2059e-10	4.87512e-05	-1.62227	-2.2059e-10	0.00032199	-1.47014	-2.2059e-10
145258842	rs72695465	1.64294e-07	1.25443	-2.2059e-10	0.000894004	1.28671	-2.2059e-10	0.00629614	1.50303	-2.2059e-10
145259037	rs7463242	8.12152e-09	-1.64681	-0.105901	3.4909e-05	-1.75721	-0.199051	0.000211366	-1.79525	-0.0958273
145259263	rs7460637	1.1586e-08	-1.39742	-2.2059e-10	4.97233e-05	-1.60253	-2.2059e-10	0.000326638	-1.45581	-2.2059e-10
145259526	rs12542868	8.12152e-09	-1.64681	-0.105901	3.4909e-05	-1.75721	-0.199051	0.000211366	-1.79525	-0.0958273
145259839	rs7841208	1.19084e-08	-1.36998	-2.2059e-10	5.06904e-05	-1.58327	-2.2059e-10	0.000335036	-1.43043	-2.2059e-10
145260067	rs7837966	1.12007e-08	-1.43124	-2.2059e-10	4.8576e-05	-1.62587	-2.2059e-10	0.000316608	-1.487	-2.2059e-10
145260527	rs56089308	5.94366e-09	-1.73883	-0.326075	2.86061e-05	-1.7255	-0.429881	0.000172913	-1.77422	-0.317658
145261041	rs111397971	1.20573e-07	0.945033	-2.2059e-10	5.98464e-05	-1.41722	-2.2059e-10	0.000402131	-1.24789	-2.2059e-10
145261860	rs12541214	1.14145e-08	-1.41234	-2.2059e-10	4.92112e-05	-1.61288	-2.2059e-10	0.000322171	-1.46958	-2.2059e-10
145261962	rs12543880	1.08102e-08	-1.46674	-2.2059e-10	4.93798e-05	-1.60946	-2.2059e-10	0.000327661	-1.45269	-2.2059e-10
145263447	rs140691865	2.15866e-08	-0.775153	-2.2059e-10	4.93255e-05	-1.61056	-2.2059e-10	0.000285559	-1.59022	-2.2059e-10
145263824	rs113954825	1.01843e-08	-1.52638	-2.2059e-10	5.82669e-05	-1.44397	-2.2059e-10	0.000336273	-1.42674	-2.2059e-10
145264763	rs117949516	1.05073e-08	-1.49515	-2.2059e-10	4.83423e-05	-1.6307	-2.2059e-10	0.000318286	-1.48171	-2.2059e-10
145265613	rs111228440	1.3404e-08	-1.25167	-2.2059e-10	5.44483e-05	-1.51175	-2.2059e-10	0.000365496	-1.34341	-2.2059e-10
145265892	rs111281369	9.18076e-09	-1.63012	-2.2059e-10	4.14438e-05	-1.78467	-2.2059e-10	0.000233045	-1.79343	-2.2059e-10
145266393	rs147435358	7.77569e-09	-1.79622	-2.2059e-10	4.70929e-05	-1.65688	-2.2059e-10	0.000253521	-1.70922	-2.2059e-10
145266722	rs112996909	1.02767e-08	-1.51735	-2.2059e-10	5.88703e-05	-1.43367	-2.2059e-10	0.000339839	-1.41619	-2.2059e-10
145267056	rs117559138	1.35287e-08	-1.38046e-10	-1.24241	7.06286e-05	-1.38046e-10	-1.25157	0.000403734	-1.38046e-10	-1.24391
145267725	rs66506549	5.83383e-09	-1.76225	-0.321304	3.10129e-05	-1.65356	-0.421038	0.000181654	-1.73025	-0.312309
145268009	rs74345248	1.04518e-08	-1.50045	-2.2059e-10	4.81529e-05	-1.63462	-2.2059e-10	0.000316566	-1.48714	-2.2059e-10
145268085	rs12114254	1.1512e-08	-1.40384	-2.2059e-10	4.9502e-05	-1.60699	-2.2059e-10	0.000324709	-1.46174	-2.2059e-10
145269191	rs151100271	8.29269e-09	-1.73185	-2.2059e-10	4.8384e-05	-1.62983	-2.2059e-10	0.000240788	-1.76075	-2.2059e-10
145270669	rs141765012	8.24429e-09	-1.7377	-2.2059e-10	4.88592e-05	-1.62006	-2.2059e-10	0.000241896	-1.75616	-2.2059e-10
145271028	rs138512642	2.01599e-08	-1.38046e-10	-0.843528	0.000106601	-1.38046e-10	-0.839915	0.000605922	-1.38046e-10	-0.837914
145271302	rs113642059	5.85395e-09	-1.7775	-0.302611	3.24228e-05	-1.61571	-0.414436	0.000191922	-1.69788	-0.289702
145274245	rs7464860	8.35825e-09	-1.72869	0.00471408	4.20174e-05	-1.68304	-0.0878814	0.0002442	-1.76632	0.0196428
145274258	rs118031929	1.9046e-08	-0.900366	-2.2059e-10	4.72112e-05	-1.65437	-2.2059e-10	0.00030478	-1.52508	-2.2059e-10
145276045	rs58342691	5.58883e-09	-1.77668	-0.349772	3.0164e-05	-1.65433	-0.448028	0.000177161	-1.73123	-0.336377
145276232	rs9650466	8.0166e-09	-1.7022	-0.0635135	3.83004e-05	-1.70996	-0.153581	0.000224357	-1.78244	-0.0489837
145276565	rs7461819	1.17156e-08	-1.3863	-2.2059e-10	5.01114e-05	-1.59476	-2.2059e-10	0.000330013	-1.44553	-2.2059e-10
145276592	rs9650467	8.23651e-09	-1.73274	-0.00590605	4.18144e-05	-1.67765	-0.0981124	0.000242284	-1.76352	0.0089613
145276643	rs72695481	1.51808e-07	1.17539	-2.2059e-10	0.000708519	1.05417	-2.2059e-10	0.00485464	1.24302	-2.2059e-10
145278171	rs72614052	4.06166e-08	-1.38046e-10	-0.143049	0.000209998	-1.38046e-10	-0.161905	0.00123221	-1.38046e-10	-0.128104
145279088	rs12542298	8.61683e-09	-1.72869	0.0351828	4.31306e-05	-1.68304	-0.0617335	0.000251838	-1.76632	0.0504384
145279531	rs13248671	8.93287e-09	-1.7282	0.0707119	4.45459e-05	-1.68371	-0.0287756	0.000262011	-1.76709	0.0908139
145279902	rs6558326	6.18527e-09	-1.7901	-0.234953	3.38503e-05	-1.64842	-0.338632	0.000203712	-1.71058	-0.217376
145280456	rs6558327	1.14868e-08	-1.40603	-2.2059e-10	4.94268e-05	-1.60851	-2.2059e-10	0.000324053	-1.46376	-2.2059e-10
145280550	rs143966873	7.87845e-09	-1.78309	-2.2059e-10	4.10716e-05	-1.79369	-2.2059e-10	0.00023494	-1.78534	-2.2059e-10
145282578	rs6990354	8.7292e-09	-1.74358	0.0630285	4.28301e-05	-1.71559	-0.0361713	0.000258421	-1.77315	0.0830737
145283795	rs3905292	1.41589e-08	-1.38046e-10	-1.19688	7.28392e-05	-1.38046e-10	-1.22075	0.000422462	-1.38046e-10	-1.19857
145284797	rs117123242	1.69699e-08	-1.01578	-2.2059e-10	8.01742e-05	-1.1248	-2.2059e-10	0.000519053	-0.992659	-2.2059e-10
145284928	rs149419633	1.05412e-08	-1.49194	-2.2059e-10	4.96826e-05	-1.60335	-2.2059e-10	0.000324018	-1.46387	-2.2059e-10
145286483	rs9720889	6.10196e-09	-1.77613	-0.262485	3.13958e-05	-1.69757	-0.36476	0.000191727	-1.74346	-0.245139
145290260	rs11992210	7.54003e-09	-1.7396	-0.0873994	3.46596e-05	-1.76512	-0.198305	0.000218557	-1.78899	-0.0686333
```
