## Supplementary material for "Characterization of shared and ancestry-specific signals driving complex traits using multi-ancestry fine-mapping": susiex_nc3.cs80.summary

```
# chr8:144370701-145370701
CS_ID	CS_LENGTH	CS_PURITY	MAX_PIP_SNP	BP	REF_ALLELE	ALT_ALLELE	REF_FRQ	BETA	SE	-LOG10P	MAX_PIP	POST-HOC_PROB_POP1	POST-HOC_PROB_POP2
1	7	0.756326	rs7464611	144933453	T,T	C,C	0.428429,0.656746	-0.0237431,-0.000661504	0.00399544,0.00900319	8.55189,0.0262126	0.233623	0.999957	0.223626
2	29	0.00424802	rs2384929	144716155	T,T	C,C	0.49006,0.769841	-0.0132412,-0.0253454	0.00395508,0.0101552	3.08925,1.90076	0.242696	0.576486	0.560974
3	1056	0	rs186224472	144692488	G,NA	A,NA	0.978131,NA	0.0386529,NA	0.0135185,NA	2.37199,NA	0.0229371	0.321524	0.383192
```
