## Supplementary material for "Characterization of shared and ancestry-specific signals driving complex traits using multi-ancestry fine-mapping": susiex_nc1.cs80.snp

```
BP	SNP	PIP(CS1)	LogBF(CS1,Pop1)	LogBF(CS1,Pop2)
4244879	chr9:4244879:A:C	1.18307e-60	-2.61611	-1.45838
4244898	chr9:4244898:A:G	1.83275e-60	-2.24597	-1.39081
4245271	chr9:4245271:G:T	1.74076e-60	-2.15248	-1.5358
4245287	chr9:4245287:A:C	3.83391e-59	-1.30393e-09	-0.59613
4245397	chr9:4245397:T:G	2.6811e-59	-1.30393e-09	-0.953789
4245492	chr9:4245492:G:A	1.4314e-60	-2.22274	-1.66121
4245526	chr9:4245526:G:A	1.91517e-60	-2.14958	-1.44321
4245639	chr9:4245639:G:A	5.02778e-60	-2.62762	-7.1114e-10
4245650	chr9:4245650:T:C	1.31257e-59	-1.30393e-09	-1.66803
4245661	chr9:4245661:C:G	8.99349e-60	-2.0461	-7.1114e-10
4245872	chr9:4245872:T:C	1.74057e-59	-1.30393e-09	-1.3858
4245886	chr9:4245886:C:T	3.6624e-59	-1.30393e-09	-0.641897
4246236	chr9:4246236:A:G	1.28453e-59	-1.30393e-09	-1.68962
4246395	chr9:4246395:T:C	1.2294e-60	-2.42127	-1.6148
4246566	chr9:4246566:T:G	1.04877e-60	-2.52901	-1.66597
4246827	chr9:4246827:T:C	1.30334e-59	-1.30393e-09	-1.67509
4247128	chr9:4247128:G:A	1.50679e-59	-1.30393e-09	-1.53003
4247851	chr9:4247851:C:A	3.02611e-60	-2.54739	-0.587932
4248152	chr9:4248152:A:G	1.31914e-59	-1.30393e-09	-1.66303
4248273	chr9:4248273:G:A	1.23079e-60	-2.37758	-1.65736
4248652	chr9:4248652:G:C	1.28369e-59	-1.30393e-09	-1.69028
4248862	chr9:4248862:T:A	1.52983e-59	-2.32633	0.811467
4249012	chr9:4249012:T:C	4.40243e-60	-2.76044	-7.1114e-10
4249394	chr9:4249394:G:C	1.3262e-59	-1.30393e-09	-1.6577
4249446	chr9:4249446:T:G	1.38143e-59	-1.30393e-09	-1.6169
4249829	chr9:4249829:GCT:G	1.6916e-59	-1.30393e-09	-1.41434
4249921	chr9:4249921:T:G	2.39947e-59	-1.30393e-09	-1.06477
4249986	chr9:4249986:A:G	1.36892e-59	-1.30393e-09	-1.62599
4250342	chr9:4250342:G:C	1.1311e-60	-2.47871	-1.6407
4250353	chr9:4250353:T:G	1.39592e-59	-1.30393e-09	-1.60646
4250432	chr9:4250432:C:G	2.22541e-59	-1.30393e-09	-1.14008
4250516	chr9:4250516:AG:A	2.22045e-59	-1.30393e-09	-1.14231
4250577	chr9:4250577:TA:T	2.35165e-60	-2.07112	-1.31636
4251124	chr9:4251124:A:T	1.28896e-59	-1.30393e-09	-1.68618
4251233	chr9:4251233:C:G	1.96428e-59	-1.30393e-09	-1.26489
4251331	chr9:4251331:T:C	1.41605e-59	-1.30393e-09	-1.59214
4251620	chr9:4251620:T:C	1.31797e-59	-1.30393e-09	-1.66392
4251656	chr9:4251656:T:C	4.05892e-60	-1.43413	-1.40755
4251795	chr9:4251795:G:C	2.27685e-59	-1.30393e-09	-1.11722
4252086	chr9:4252086:G:C	1.61821e-59	-1.30393e-09	-1.45869
4252126	chr9:4252126:T:G	1.74339e-59	-1.30393e-09	-1.38418
4252275	chr9:4252275:C:G	2.86262e-60	-1.5521	-1.63876
4252362	chr9:4252362:T:C	4.32472e-60	-2.77825	-7.1114e-10
4252519	chr9:4252519:G:C	4.38832e-60	-2.76365	-7.1114e-10
4252730	chr9:4252730:C:T	1.70377e-59	-2.49762	1.09045
4252784	chr9:4252784:G:A	1.1552e-60	-2.42233	-1.676
4252893	chr9:4252893:T:C	1.38561e-59	-1.30393e-09	-1.61388
4253265	chr9:4253265:C:T	3.1859e-59	-2.30184	1.52056
4253323	chr9:4253323:C:G	5.5883e-59	-1.30393e-09	-0.21934
4253759	chr9:4253759:G:A	1.294e-59	-1.30393e-09	-1.68228
4253887	chr9:4253887:G:A	9.55091e-61	-2.59784	-1.69071
4253888	chr9:4253888:G:C	1.33518e-59	-1.30393e-09	-1.65095
4254052	chr9:4254052:C:G	4.33503e-60	-2.77587	-7.1114e-10
4254214	chr9:4254214:G:A	4.34829e-60	-2.77282	-7.1114e-10
4254738	chr9:4254738:G:A	1.89958e-59	-1.30393e-09	-1.29838
4254803	chr9:4254803:G:A	6.13709e-60	-0.756625	-1.67162
4255033	chr9:4255033:T:C	1.76042e-59	-1.30393e-09	-1.37446
4255088	chr9:4255088:T:C	3.00366e-60	-1.63943	-1.50334
4255817	chr9:4255817:T:C	1.41301e-59	-1.30393e-09	-1.59429
4255973	chr9:4255973:G:A	1.79916e-59	-1.30393e-09	-1.3527
4256047	chr9:4256047:A:T	2.78297e-59	-1.30393e-09	-0.916497
4256066	chr9:4256066:G:A	1.9401e-60	-1.9055	-1.67436
4256282	chr9:4256282:A:G	4.29781e-59	-1.30393e-09	-0.48191
4256425	chr9:4256425:A:G	4.11353e-59	-1.30393e-09	-0.525734
4256595	chr9:4256595:T:C	2.61262e-59	-1.30393e-09	-0.979661
4256663	chr9:4256663:C:T	1.62129e-59	-1.30393e-09	-1.45679
4256819	chr9:4256819:A:G	1.18226e-60	-2.38638	-1.68879
4256822	chr9:4256822:C:T	1.15658e-60	-2.41089	-1.68624
4256908	chr9:4256908:A:C	1.23469e-60	-2.40803	-1.62375
4256912	chr9:4256912:A:G	1.2253e-60	-2.39815	-1.64127
4257004	chr9:4257004:A:T	1.1453e-60	-2.41907	-1.68786
4257314	chr9:4257314:A:G	4.12033e-59	-1.30393e-09	-0.524082
4257365	chr9:4257365:G:T	1.59897e-60	-2.26126	-1.51198
4257473	chr9:4257473:G:A	4.12285e-59	-1.30393e-09	-0.52347
4257541	chr9:4257541:TTTGCTTGACAAA:T	1.79913e-59	-1.30393e-09	-1.35271
4257627	chr9:4257627:G:C	7.06593e-60	-2.66193	0.374612
4257722	chr9:4257722:T:C	2.81035e-60	-1.9047	-1.30459
4257723	chr9:4257723:G:A	1.80506e-59	-1.30393e-09	-1.34942
4257728	chr9:4257728:C:T	1.01467e-60	-2.53949	-1.68854
4257850	chr9:4257850:G:A	4.56548e-59	-1.30393e-09	-0.421492
4257885	chr9:4257885:T:A	3.00033e-60	-1.64148	-1.5024
4258279	chr9:4258279:G:C	1.35483e-59	-1.30393e-09	-1.63634
4258303	chr9:4258303:T:C	5.88471e-60	-2.47024	-7.1114e-10
4258305	chr9:4258305:C:T	1.38931e-59	-1.30393e-09	-1.61121
4258322	chr9:4258322:AAC:A	4.17244e-60	-2.34825	-0.465853
4258535	chr9:4258535:G:A	4.73058e-59	-1.30393e-09	-0.385968
4258586	chr9:4258586:A:G	4.34131e-60	-2.2457	-0.528728
4258666	chr9:4258666:A:C	1.36309e-59	-1.63026	-7.1114e-10
4258802	chr9:4258802:C:G	4.67793e-60	-2.20532	-0.494426
4258835	chr9:4258835:T:C	2.33272e-59	-1.30393e-09	-1.09298
4258932	chr9:4258932:T:A	2.60411e-59	-2.29948	1.31656
4259175	chr9:4259175:G:C	1.28544e-59	-1.30393e-09	-1.68891
4259231	chr9:4259231:C:T	2.10794e-59	-2.35159	1.15729
4259354	chr9:4259354:C:G	1.45473e-59	-1.30393e-09	-1.56519
4259455	chr9:4259455:G:A	7.63379e-60	-2.43507	0.225057
4259531	chr9:4259531:C:G	1.42716e-60	-2.36993	-1.51698
4259598	chr9:4259598:C:G	6.52117e-59	-1.30393e-09	-0.0649613
4259874	chr9:4259874:G:A	2.83722e-59	-1.30393e-09	-0.89719
4259959	chr9:4259959:C:G	2.04576e-58	-1.30393e-09	1.07834
4260110	chr9:4260110:T:C	3.68317e-59	-2.14383	1.50759
4260298	chr9:4260298:G:A	3.43377e-59	-2.16217	1.45581
4260871	chr9:4260871:G:C	2.09329e-59	-1.30393e-09	-1.20128
4260905	chr9:4260905:T:C	1.15459e-58	-1.30393e-09	0.506316
4261222	chr9:4261222:C:T	3.93251e-59	-2.15887	1.58813
4261496	chr9:4261496:A:G	8.10759e-61	-2.76408	-1.6883
4261519	chr9:4261519:T:C	1.2862e-58	-1.30393e-09	0.614263
4261720	chr9:4261720:C:G	1.52719e-58	-1.30393e-09	0.786001
4262077	chr9:4262077:G:A	1.40003e-60	-2.30957	-1.59654
4262180	chr9:4262180:A:T	9.47933e-60	-1.89891	-0.0945719
4262255	chr9:4262255:A:T	2.01665e-59	-1.23858	-7.1114e-10
4262430	chr9:4262430:C:T	2.67202e-60	-2.24915	-1.01062
4262470	chr9:4262470:T:C	1.85842e-60	-1.96436	-1.65851
4262497	chr9:4262497:T:C	2.70243e-60	-2.23614	-1.01231
4262516	chr9:4262516:G:A	2.76389e-60	-2.22546	-1.00051
4262571	chr9:4262571:A:G	4.22508e-59	-1.30393e-09	-0.498978
4262583	chr9:4262583:C:G	4.5453e-60	-2.72851	-7.1114e-10
4262675	chr9:4262675:A:G	1.39396e-59	-1.30393e-09	-1.60787
4262696	chr9:4262696:G:T	4.3551e-60	-2.77125	-7.1114e-10
4262697	chr9:4262697:C:T	8.82392e-61	-2.67904	-1.68868
4262884	chr9:4262884:C:T	1.30724e-58	-1.30393e-09	0.63049
4262959	chr9:4262959:C:T	1.68397e-59	-1.41886	-7.1114e-10
4263055	chr9:4263055:C:T	1.01986e-60	-2.66063	-1.5623
4263378	chr9:4263378:T:C	2.47385e-60	-2.23844	-1.09838
4264171	chr9:4264171:T:C	1.8431e-60	-1.94621	-1.68494
4264425	chr9:4264425:C:A	8.74859e-61	-2.69035	-1.68594
4264562	chr9:4264562:C:G	2.43378e-60	-2.23437	-1.11879
4264590	chr9:4264590:TTTTTTTCTC:T	1.40164e-59	-1.30393e-09	-1.60237
4264685	chr9:4264685:T:A	3.89769e-59	-1.30393e-09	-0.579631
4264739	chr9:4264739:C:T	2.4406e-60	-1.83497	-1.51539
4264931	chr9:4264931:C:T	1.43204e-59	-1.30393e-09	-1.58091
4265134	chr9:4265134:T:C	3.54457e-60	-1.29184	-1.68535
4265148	chr9:4265148:G:A	2.57769e-60	-2.15771	-1.138
4265151	chr9:4265151:A:G	1.03294e-60	-2.70049	-1.50971
4265261	chr9:4265261:T:G	2.63615e-60	-1.80988	-1.4634
4265363	chr9:4265363:C:T	1.98129e-60	-2.41229	-1.14657
4265589	chr9:4265589:C:A	4.79679e-60	-2.67465	-7.1114e-10
4265754	chr9:4265754:G:A	1.47844e-59	-1.30393e-09	-1.54903
4265785	chr9:4265785:T:G	2.60082e-60	-2.20921	-1.07756
4265955	chr9:4265955:A:G	2.31378e-60	-1.71308	-1.69064
4266090	chr9:4266090:T:C	2.29705e-60	-1.72077	-1.69021
4266133	chr9:4266133:T:C	1.93278e-60	-2.37114	-1.2125
4267209	chr9:4267209:A:G	8.02619e-61	-2.77263	-1.68985
4267406	chr9:4267406:C:T	1.30687e-59	-1.30393e-09	-1.67238
4267887	chr9:4267887:T:C	1.21911e-59	-1.7419	-7.1114e-10
4267928	chr9:4267928:A:G	1.54824e-60	-2.27347	-1.53201
4268182	chr9:4268182:T:C	1.43456e-59	-1.30393e-09	-1.57916
4268575	chr9:4268575:G:A	2.69485e-60	-2.18478	-1.06648
4268668	chr9:4268668:C:T	7.08083e-60	-1.04217	-1.24304
4268731	chr9:4268731:G:T	9.99771e-60	-0.835312	-1.10493
4268785	chr9:4268785:C:T	8.17963e-61	-2.77417	-1.66937
4268798	chr9:4268798:G:T	1.29128e-59	-1.30393e-09	-1.68438
4268887	chr9:4268887:G:A	2.639e-60	-2.18152	-1.09068
4268984	chr9:4268984:G:T	1.2162e-60	-2.35612	-1.69075
4269355	chr9:4269355:AAAAC:A	1.33061e-59	-1.30393e-09	-1.65438
4269407	chr9:4269407:G:A	5.55699e-60	-1.03479	-1.49276
4269578	chr9:4269578:A:G	4.36248e-60	-2.76956	-7.1114e-10
4269900	chr9:4269900:CCAAA:C	1.70723e-59	-1.30393e-09	-1.40515
4270051	chr9:4270051:A:G	1.71499e-60	-2.16264	-1.54056
4270069	chr9:4270069:G:C	1.2907e-59	-1.30393e-09	-1.68483
4270074	chr9:4270074:C:T	8.02252e-61	-2.7727	-1.69023
4270433	chr9:4270433:G:A	1.547e-59	-1.30393e-09	-1.5037
4270580	chr9:4270580:C:T	6.22273e-60	-0.849923	-1.56447
4270658	chr9:4270658:T:C	1.83579e-60	-2.7647	-0.870424
4270732	chr9:4270732:A:C	4.98607e-60	-1.11541	-1.52055
4271077	chr9:4271077:A:C	1.69714e-59	-1.30393e-09	-1.41107
4271345	chr9:4271345:T:C	4.59999e-60	-2.71655	-7.1114e-10
4271770	chr9:4271770:C:G	1.32832e-59	-1.30393e-09	-1.6561
4271910	chr9:4271910:C:T	2.52865e-60	-2.04175	-1.27316
4272086	chr9:4272086:C:T	1.48001e-60	-2.22171	-1.62884
4272449	chr9:4272449:T:C	2.21687e-60	-2.14526	-1.30125
4272552	chr9:4272552:T:C	1.28365e-59	-1.30393e-09	-1.69031
4272710	chr9:4272710:T:G	5.92296e-59	-1.30393e-09	-0.161179
4272984	chr9:4272984:T:G	5.62908e-59	-1.30393e-09	-0.212069
4273232	chr9:4273232:T:C	5.22628e-59	-1.30393e-09	-0.286315
4273318	chr9:4273318:A:G	7.28209e-59	-1.30393e-09	0.0454022
4273464	chr9:4273464:A:C	3.45149e-60	-1.33672	-1.66707
4273508	chr9:4273508:A:T	1.28416e-59	-1.30393e-09	-1.68991
4273577	chr9:4273577:A:G	1.82805e-59	-1.2863	-0.0504619
4273681	chr9:4273681:C:T	1.2843e-59	-1.30393e-09	-1.6898
4273722	chr9:4273722:A:G	4.95123e-59	-1.30393e-09	-0.34038
4273725	chr9:4273725:C:A	2.67314e-59	-1.30393e-09	-0.95676
4274086	chr9:4274086:C:T	9.60189e-59	-1.30393e-09	0.321945
4274167	chr9:4274167:G:C	1.28316e-59	-1.30393e-09	-1.69069
4274181	chr9:4274181:A:T	1.28327e-59	-1.30393e-09	-1.69061
4274355	chr9:4274355:T:C	1.47929e-59	-1.30393e-09	-1.54845
4274418	chr9:4274418:C:T	1.28317e-59	-1.30393e-09	-1.69068
4274442	chr9:4274442:G:C	1.84002e-59	-1.30393e-09	-1.33024
4274589	chr9:4274589:A:G	1.28576e-59	-1.30393e-09	-1.68867
4274668	chr9:4274668:A:C	4.05318e-59	-1.30393e-09	-0.540513
4274786	chr9:4274786:C:T	3.01645e-60	-1.94639	-1.19213
4274872	chr9:4274872:A:G	1.86642e-59	-1.30393e-09	-1.31599
4275262	chr9:4275262:T:C	2.3091e-58	-1.30393e-09	1.19943
4275493	chr9:4275493:C:G	7.359e-60	-1.83457	-0.412108
4275852	chr9:4275852:A:C	2.5089e-59	-1.30393e-09	-1.02017
4275882	chr9:4275882:T:C	9.08638e-59	-1.30393e-09	0.266761
4277721	chr9:4277721:T:C	2.26016e-59	-0.476783	-0.647797
4277761	chr9:4277761:T:G	1.61129e-59	-1.30393e-09	-1.46298
4277999	chr9:4277999:T:A	1.37933e-59	-1.30393e-09	-1.61842
4278192	chr9:4278192:T:C	1.96962e-59	-1.30393e-09	-1.26217
4278209	chr9:4278209:T:C	5.42234e-58	-1.30393e-09	2.0531
4278462	chr9:4278462:G:A	5.64225e-59	-1.30393e-09	-0.209732
4278540	chr9:4278540:A:T	1.32e-59	-1.30393e-09	-1.66239
4278959	chr9:4278959:A:G	1.63545e-57	-1.30393e-09	3.15707
4278996	chr9:4278996:T:A	1.04059e-59	-0.438682	-1.46155
4279057	chr9:4279057:T:G	6.36925e-58	-1.30393e-09	2.21405
4279816	chr9:4279816:T:C	2.11506e-59	-1.30393e-09	-1.19093
4280326	chr9:4280326:T:A	1.31773e-59	-1.30393e-09	-1.6641
4280350	chr9:4280350:T:C	1.68731e-60	-2.03819	-1.68128
4280651	chr9:4280651:A:G	1.07384e-60	-2.719	-1.45236
4280732	chr9:4280732:A:G	1.33887e-60	-2.33318	-1.6176
4281387	chr9:4281387:CT:C	6.26367e-60	-0.752752	-1.65508
4281463	chr9:4281463:G:A	1.34452e-59	-1.30393e-09	-1.64398
4281777	chr9:4281777:G:A	6.94756e-60	-0.649393	-1.65482
4282097	chr9:4282097:T:C	2.67742e-59	-1.30393e-09	-0.955163
4282334	chr9:4282334:G:T	1.27828e-60	-2.30747	-1.68962
4282536	chr9:4282536:A:G	5.40873e-60	-2.67948	0.124898
4282543	chr9:4282543:A:T	1.40806e-59	-1.30393e-09	-1.5978
4282782	chr9:4282782:T:C	7.03827e-59	-0.737044	0.748391
4282942	chr9:4282942:T:G	1.68732e-60	-2.77592	-0.943532
4282998	chr9:4282998:G:T	4.44024e-60	-2.75189	-7.1114e-10
4283137	chr9:4283137:G:T	8.85889e-61	-2.68379	-1.67997
4283597	chr9:4283597:T:G	1.19018e-60	-2.41153	-1.65697
4283711	chr9:4283711:T:G	1.37861e-59	-1.30393e-09	-1.61894
4283856	chr9:4283856:G:C	2.98337e-60	-2.02283	-1.12672
4283923	chr9:4283923:C:T	3.15005e-60	-2.50817	-0.587017
4284391	chr9:4284391:T:C	8.23608e-61	-2.75342	-1.68325
4284582	chr9:4284582:T:C	1.61961e-59	-1.30393e-09	-1.45783
4285114	chr9:4285114:A:G	1.68177e-59	-1.30393e-09	-1.42017
4285707	chr9:4285707:C:A	6.10817e-60	-1.25577	-1.1772
4286603	chr9:4286603:A:G	1.38255e-60	-2.34826	-1.57042
4286655	chr9:4286655:A:C	5.75193e-60	-2.6553	0.162234
4286874	chr9:4286874:G:C	2.50297e-59	-1.30393e-09	-1.02254
4286898	chr9:4286898:C:T	8.5554e-61	-2.71036	-1.68826
4287021	chr9:4287021:G:T	1.04276e-59	-1.81821	-0.0799317
4287089	chr9:4287089:C:T	2.84508e-60	-1.53157	-1.66544
4287113	chr9:4287113:C:T	4.87957e-60	-2.4379	-0.219644
4287125	chr9:4287125:A:G	1.6542e-59	-1.30393e-09	-1.4367
4287190	chr9:4287190:C:T	7.12092e-60	-1.93842	-0.341142
4287211	chr9:4287211:G:C	2.11701e-59	-2.71509	1.52508
4287234	chr9:4287234:C:T	5.68082e-60	-2.18019	-0.325312
4287466	chr9:4287466:A:G	1.78158e-59	-2.71651	1.35399
4287584	chr9:4287584:C:T	1.41481e-60	-2.26749	-1.62811
4287998	chr9:4287998:C:T	9.57033e-60	-2.20575	0.221817
4288070	chr9:4288070:G:T	1.38795e-60	-2.26721	-1.64757
4288098	chr9:4288098:T:C	8.66196e-60	-2.28438	0.200721
4288367	chr9:4288367:C:T	2.81874e-60	-2.34998	-0.856328
4288424	chr9:4288424:G:T	3.01199e-60	-2.42964	-0.710362
4288644	chr9:4288644:C:T	6.58208e-59	-1.30393e-09	-0.0556647
4288709	chr9:4288709:A:G	1.06166e-60	-2.58499	-1.59778
4288930	chr9:4288930:C:T	1.00778e-60	-2.7782	-1.45665
4289006	chr9:4289006:T:C	1.20707e-60	-2.38996	-1.66444
4289196	chr9:4289196:T:C	3.77033e-60	-2.71028	-0.205164
4289440	chr9:4289440:G:A	3.60654e-60	-1.27406	-1.68579
4289657	chr9:4289657:G:A	3.71979e-60	-1.73258	-1.19636
4290544	chr9:4290544:T:C	6.30091e-60	-2.73137	0.329462
4290897	chr9:4290897:C:T	3.52246e-60	-2.27598	-0.707463
4291344	chr9:4291344:A:G	1.85575e-59	-1.30393e-09	-1.32173
4291747	chr9:4291747:C:G	3.50399e-60	-2.73695	-0.251743
4291759	chr9:4291759:C:A	1.3741e-59	-1.30393e-09	-1.62222
4291928	chr9:4291928:A:C	8.53996e-61	-2.71106	-1.68936
4292059	chr9:4292059:A:T	1.78466e-59	-1.30393e-09	-1.36079
4292083	chr9:4292083:G:A	9.05571e-61	-2.66412	-1.67767
4292150	chr9:4292150:G:A	3.56474e-59	-1.30393e-09	-0.668924
4292219	chr9:4292219:G:A	3.62696e-60	-2.58516	-0.369042
4292309	chr9:4292309:A:G	1.63317e-60	-2.09237	-1.65971
4292349	chr9:4292349:C:T	1.6974e-59	-1.30393e-09	-1.41091
4292648	chr9:4292648:G:A	1.49965e-59	-1.30393e-09	-1.53479
4292781	chr9:4292781:T:A	1.29617e-59	-1.30393e-09	-1.6806
4292848	chr9:4292848:A:G	5.31217e-60	-2.5726	-7.1114e-10
4293239	chr9:4293239:C:T	1.71841e-59	-0.323197	-1.07542
4293393	chr9:4293393:A:C	1.73056e-59	-1.30393e-09	-1.39157
4294128	chr9:4294128:T:G	1.87002e-59	-1.30393e-09	-1.31407
4294504	chr9:4294504:T:C	2.72166e-59	-1.30393e-09	-0.938775
4294517	chr9:4294517:A:C	1.79609e-59	-1.30393e-09	-1.35441
4294610	chr9:4294610:A:T	7.44505e-59	-1.30393e-09	0.067534
4294674	chr9:4294674:C:T	2.59009e-60	-2.43294	-0.85797
4294861	chr9:4294861:T:C	1.70168e-59	-1.30393e-09	-1.4084
4294951	chr9:4294951:G:A	1.48684e-60	-2.31846	-1.52749
4295203	chr9:4295203:T:C	1.64727e-59	-1.30393e-09	-1.4409
4295281	chr9:4295281:T:C	3.55859e-60	-2.10373	-0.869509
4295521	chr9:4295521:A:T	1.36757e-59	-1.30393e-09	-1.62698
4295880	chr9:4295880:T:G	2.30657e-59	-2.7532	1.64894
4296169	chr9:4296169:T:C	1.29722e-59	-1.30393e-09	-1.67979
4296430	chr9:4296430:A:G	2.07168e-59	-2.63318	1.42153
4296486	chr9:4296486:C:T	2.11851e-60	-2.42215	-1.06973
4296740	chr9:4296740:A:C	1.28884e-59	-1.30393e-09	-1.68628
4296760	chr9:4296760:A:T	7.90124e-59	-1.30393e-09	0.127004
4297036	chr9:4297036:A:C	1.10185e-60	-2.67387	-1.47174
4297603	chr9:4297603:T:C	3.18659e-60	-1.43574	-1.64791
4297892	chr9:4297892:T:C	4.83165e-60	-2.1155	-0.551915
4297895	chr9:4297895:G:C	2.44171e-59	-1.30393e-09	-1.04732
4297991	chr9:4297991:G:A	1.51674e-59	0.167141	-1.69059
4298365	chr9:4298365:A:C	1.28308e-59	-1.30393e-09	-1.69075
4298541	chr9:4298541:A:G	1.62596e-59	-1.30393e-09	-1.45392
4298810	chr9:4298810:G:A	2.39213e-59	-1.30393e-09	-1.06783
4299257	chr9:4299257:A:G	8.93439e-61	-2.76793	-1.58735
4300003	chr9:4300003:G:A	1.26965e-59	-1.70127	-7.1114e-10
4300238	chr9:4300238:ACACACACACT:GCACACACACT	1.59499e-59	-1.30393e-09	-1.47315
4300430	chr9:4300430:T:C	1.35502e-60	-2.36508	-1.5737
4300501	chr9:4300501:G:A	2.63031e-60	-2.61207	-0.663423
4300611	chr9:4300611:A:T	2.76896e-59	-1.30393e-09	-0.921544
4300684	chr9:4300684:A:T	4.3909e-60	-2.76307	-7.1114e-10
4300794	chr9:4300794:T:C	1.1509e-59	-1.79947	-7.1114e-10
4300862	chr9:4300862:T:C	2.99098e-60	-2.53775	-0.609253
4300927	chr9:4300927:G:T	5.92626e-59	-1.30393e-09	-0.160622
4300935	chr9:4300935:C:T	5.8559e-60	-2.64263	0.167477
4300981	chr9:4300981:C:G	3.54574e-59	-1.5964	0.922133
4301079	chr9:4301079:A:G	1.1804e-59	-1.77416	-7.1114e-10
4301153	chr9:4301153:C:CATGG	1.34037e-59	-1.30393e-09	-1.64707
4301156	chr9:4301156:AAC:A	1.35256e-59	-1.30393e-09	-1.63801
4301167	chr9:4301167:G:A	1.59195e-59	-1.30393e-09	-1.47505
4301274	chr9:4301274:G:C	1.66084e-59	-1.30393e-09	-1.43269
4301293	chr9:4301293:T:C	2.80526e-60	-2.53151	-0.679596
4301299	chr9:4301299:G:C	1.67011e-59	-1.30393e-09	-1.42713
4301546	chr9:4301546:C:G	6.9428e-59	-1.30393e-09	-0.00230993
4301601	chr9:4301601:G:A	2.70078e-60	-2.55303	-0.696029
4301810	chr9:4301810:A:G	1.07509e-58	-1.30393e-09	0.434974
4301986	chr9:4301986:TTTTTTC:T	9.17335e-60	-2.0263	-7.1114e-10
4301988	chr9:4301988:TTTTC:T	3.43128e-59	-1.30393e-09	-0.707083
4302024	chr9:4302024:C:T	2.73977e-59	-1.91622	0.984076
4302237	chr9:4302237:A:G	2.75636e-59	-1.30393e-09	-0.926106
4302544	chr9:4302544:G:C	1.58344e-59	-1.30393e-09	-1.48042
4302547	chr9:4302547:T:A	2.8254e-59	-1.30393e-09	-0.901366
4302614	chr9:4302614:C:T	9.00407e-59	-2.0769	2.33456
4303166	chr9:4303166:C:A	4.16376e-59	-1.30393e-09	-0.513596
4303213	chr9:4303213:A:G	1.06035e-60	-2.67645	-1.50755
4303239	chr9:4303239:G:C	1.63739e-59	-1.30393e-09	-1.44691
4303313	chr9:4303313:G:A	3.49851e-60	-2.57952	-0.410738
4303354	chr9:4303354:G:A	1.65069e-59	-1.30393e-09	-1.43882
4303414	chr9:4303414:A:G	1.31997e-59	-1.30393e-09	-1.66241
4303517	chr9:4303517:C:T	3.3237e-60	-2.57904	-0.462479
4303680	chr9:4303680:T:A	1.09379e-58	-1.30393e-09	0.452216
4303682	chr9:4303682:C:T	3.01847e-60	-2.55119	-0.586663
4303864	chr9:4303864:T:C	1.61698e-59	-1.30393e-09	-1.45945
4303969	chr9:4303969:T:C	3.03858e-60	-2.60495	-0.526261
4304108	chr9:4304108:G:C	1.68835e-59	-1.30393e-09	-1.41626
4304117	chr9:4304117:C:G	3.87478e-60	-1.34738	-1.54073
4304178	chr9:4304178:G:A	9.49851e-61	-2.71602	-1.57803
4304197	chr9:4304197:C:G	8.77194e-60	-0.554301	-1.51674
4304465	chr9:4304465:T:C	4.51116e-60	-1.12083	-1.61521
4304480	chr9:4304480:C:T	9.14392e-61	-2.66973	-1.66237
4304742	chr9:4304742:T:G	4.39327e-60	-2.76253	-7.1114e-10
4304870	chr9:4304870:C:T	1.36492e-59	-1.30393e-09	-1.62892
4304876	chr9:4304876:T:C	2.86595e-60	-2.33972	-0.849976
4305129	chr9:4305129:A:G	1.0103e-59	-2.64302	0.713251
4305320	chr9:4305320:G:A	3.36963e-60	-2.69732	-0.330475
4305348	chr9:4305348:T:C	1.75574e-60	-2.22157	-1.45814
4305501	chr9:4305501:G:C	3.34956e-59	-1.30393e-09	-0.731186
4305502	chr9:4305502:C:T	1.56406e-58	-1.30393e-09	0.809854
4305589	chr9:4305589:G:A	1.18811e-58	-1.30393e-09	0.534934
4305850	chr9:4305850:G:C	3.20559e-59	-1.30393e-09	-0.775118
4305959	chr9:4305959:G:A	2.87387e-60	-1.80039	-1.38655
4306158	chr9:4306158:C:T	3.30535e-58	-1.30393e-09	1.55811
4306300	chr9:4306300:AG:A	4.52825e-60	-1.13951	-1.59276
4306645	chr9:4306645:C:T	1.59706e-59	-1.30393e-09	-1.47185
4307145	chr9:4307145:T:C	6.3317e-59	-1.30393e-09	-0.0944471
4307196	chr9:4307196:G:A	1.82344e-60	-2.20617	-1.43571
4307302	chr9:4307302:A:C	5.64614e-59	-1.30393e-09	-0.209043
4307504	chr9:4307504:T:C	1.3351e-60	-2.37076	-1.58283
4307524	chr9:4307524:C:T	1.06627e-60	-2.77013	-1.40831
4307539	chr9:4307539:G:A	1.08559e-60	-2.76922	-1.39125
4307572	chr9:4307572:C:T	1.48689e-60	-2.21061	-1.6353
4307589	chr9:4307589:T:C	3.65233e-59	-0.905092	0.260442
4307649	chr9:4307649:T:G	2.72736e-60	-1.79983	-1.43943
4307733	chr9:4307733:A:G	3.61368e-60	-1.47303	-1.48485
4307760	chr9:4307760:G:A	1.27798e-60	-2.77659	-1.22073
4307920	chr9:4307920:T:C	7.29746e-60	-2.10843	-0.146642
4308010	chr9:4308010:C:A	8.18197e-61	-2.76034	-1.68291
4308270	chr9:4308270:G:C	1.32674e-60	-2.77343	-1.18645
4308429	chr9:4308429:C:G	2.46597e-59	-1.30393e-09	-1.03743
4308576	chr9:4308576:C:T	1.15512e-59	-1.79581	-7.1114e-10
4308582	chr9:4308582:A:G	1.05789e-60	-2.6652	-1.52112
4308786	chr9:4308786:C:G	8.70597e-59	-1.30393e-09	0.223994
4308788	chr9:4308788:C:T	1.9577e-59	-1.30393e-09	-1.26825
4308974	chr9:4308974:A:G	7.70283e-60	-1.24997	-0.951046
4309006	chr9:4309006:C:T	2.43197e-60	-1.77608	-1.57782
4309100	chr9:4309100:A:T	1.86867e-59	-1.30393e-09	-1.31479
4310414	chr9:4310414:G:A	1.30241e-59	-1.30393e-09	-1.6758
4310693	chr9:4310693:A:C	1.30297e-59	-1.30393e-09	-1.67537
4311101	chr9:4311101:T:A	1.28013e-60	-2.32283	-1.6728
4311172	chr9:4311172:G:A	3.18185e-59	-1.35729	0.574733
4311174	chr9:4311174:T:C	2.15887e-59	-0.494618	-0.675812
4311450	chr9:4311450:T:C	1.46468e-59	-1.30393e-09	-1.55838
4311574	chr9:4311574:A:G	8.41759e-61	-2.77805	-1.63681
4311777	chr9:4311777:T:C	1.01465e-60	-2.77827	-1.44978
4311864	chr9:4311864:T:C	2.23766e-60	-1.80049	-1.63668
4311892	chr9:4311892:C:T	1.3108e-60	-2.286	-1.68597
4312053	chr9:4312053:T:C	4.41118e-60	-2.75846	-7.1114e-10
4312061	chr9:4312061:C:T	1.40232e-59	-1.30393e-09	-1.60189
4312066	chr9:4312066:T:G	1.28665e-59	-1.30393e-09	-1.68797
4312079	chr9:4312079:C:T	1.76065e-59	-1.30393e-09	-1.37433
4312093	chr9:4312093:T:C	4.82674e-60	-2.66843	-7.1114e-10
4312257	chr9:4312257:CAGG:C	2.25421e-59	-1.30393e-09	-1.12721
4312533	chr9:4312533:A:G	1.28827e-59	-1.30393e-09	-1.68672
4312564	chr9:4312564:A:G	2.64814e-60	-2.17296	-1.09578
4312917	chr9:4312917:C:T	5.72743e-60	-2.49733	-7.1114e-10
4313237	chr9:4313237:C:A	1.45477e-59	-1.30393e-09	-1.56516
4313241	chr9:4313241:A:G	1.32009e-60	-2.32515	-1.63975
4313333	chr9:4313333:C:T	1.76377e-60	-2.44377	-1.23138
4313611	chr9:4313611:G:A	4.62521e-60	-2.71108	-7.1114e-10
4313617	chr9:4313617:A:G	1.87379e-60	-2.44045	-1.17418
4314068	chr9:4314068:G:C	2.9229e-60	-1.6454	-1.52463
4314288	chr9:4314288:T:C	1.58479e-60	-2.24796	-1.53418
4314409	chr9:4314409:G:A	1.27582e-60	-2.35199	-1.64702
4314427	chr9:4314427:A:G	1.86127e-60	-2.37363	-1.24771
4314701	chr9:4314701:C:T	2.10921e-60	-1.87132	-1.62497
4314875	chr9:4314875:C:T	1.75944e-59	-1.30393e-09	-1.37502
4315234	chr9:4315234:A:G	1.47587e-59	-1.30393e-09	-1.55077
4315239	chr9:4315239:G:A	1.47877e-59	-1.30393e-09	-1.54881
4315247	chr9:4315247:C:G	1.97221e-60	-2.625	-0.938447
4315250	chr9:4315250:G:C	2.17583e-60	-1.7747	-1.69049
4315376	chr9:4315376:A:G	1.51147e-59	-1.30393e-09	-1.52693
4315378	chr9:4315378:G:A	1.50346e-59	-1.30393e-09	-1.53224
4315680	chr9:4315680:A:T	2.35306e-59	-1.30393e-09	-1.0843
4315692	chr9:4315692:C:T	1.35084e-59	-1.30393e-09	-1.63929
4315837	chr9:4315837:A:G	1.15947e-60	-2.51518	-1.57946
4315908	chr9:4315908:C:T	7.88951e-60	-0.552409	-1.62466
4316020	chr9:4316020:A:T	2.81156e-60	-2.04641	-1.16245
4316617	chr9:4316617:C:G	2.76135e-59	-1.30393e-09	-0.924294
4316681	chr9:4316681:C:T	1.38394e-59	-1.30393e-09	-1.61508
4316733	chr9:4316733:A:G	1.18002e-60	-2.50886	-1.56821
4316734	chr9:4316734:G:T	1.32005e-59	-1.30393e-09	-1.66235
4316769	chr9:4316769:T:A	1.30487e-60	-2.42632	-1.55018
4316920	chr9:4316920:T:C	3.4635e-60	-1.61944	-1.38088
4317266	chr9:4317266:C:G	1.45101e-60	-2.4664	-1.40394
4317466	chr9:4317466:G:A	1.30031e-59	-1.30393e-09	-1.67741
4317643	chr9:4317643:G:A	1.50356e-59	-1.30393e-09	-1.53218
4318918	chr9:4318918:C:T	4.38398e-60	-2.76464	-7.1114e-10
4319212	chr9:4319212:C:T	1.32891e-59	-1.30393e-09	-1.65566
4319411	chr9:4319411:T:C	2.29734e-59	-1.30393e-09	-1.10826
4319562	chr9:4319562:C:G	1.80551e-59	-1.30393e-09	-1.34917
4319850	chr9:4319850:T:G	1.43531e-59	-1.30393e-09	-1.57864
4319892	chr9:4319892:G:C	2.39189e-59	-1.30393e-09	-1.06793
4320004	chr9:4320004:TGTGTGTGTGTGTGTGTGTGTGC:T	1.5692e-59	-1.30393e-09	-1.48945
4320028	chr9:4320028:C:T	1.4737e-59	-1.30393e-09	-1.55224
4320305	chr9:4320305:A:G	1.2831e-59	-1.30393e-09	-1.69073
4320721	chr9:4320721:G:A	1.32983e-59	-1.30393e-09	-1.65496
4320766	chr9:4320766:T:C	3.60826e-60	-1.76356	-1.19581
4320991	chr9:4320991:G:A	1.53719e-59	-1.30393e-09	-1.51006
4321089	chr9:4321089:T:C	4.16354e-60	-1.12806	-1.68817
4321121	chr9:4321121:C:CT	1.28619e-59	-1.30393e-09	-1.68833
4321129	chr9:4321129:A:T	6.61436e-60	-1.48059	-0.872764
4321203	chr9:4321203:A:G	5.38239e-60	-2.32592	-0.233547
4321209	chr9:4321209:A:G	2.26785e-60	-1.87006	-1.55371
4321291	chr9:4321291:G:A	3.54305e-59	-0.675027	-7.1114e-10
4321300	chr9:4321300:T:C	9.19762e-60	-1.834	-0.189657
4321773	chr9:4321773:A:G	1.11289e-58	-2.33725	2.80678
4321968	chr9:4321968:A:T	1.53338e-59	-1.30393e-09	-1.51254
4322183	chr9:4322183:C:T	3.43407e-60	-1.46749	-1.54137
4322351	chr9:4322351:G:A	1.46333e-59	-1.30393e-09	-1.5593
4322428	chr9:4322428:T:G	5.68767e-60	-1.27735	-1.22695
4322471	chr9:4322471:C:T	1.30992e-59	-1.30393e-09	-1.67005
4322531	chr9:4322531:C:G	3.55747e-60	-2.00569	-0.967857
4322680	chr9:4322680:C:A	1.34206e-59	-1.30393e-09	-1.64581
4322726	chr9:4322726:C:T	1.45502e-59	-1.30393e-09	-1.565
4322945	chr9:4322945:G:A	2.38917e-58	1.23351	-7.1114e-10
4322995	chr9:4322995:G:C	1.50323e-59	-1.30393e-09	-1.5324
4322999	chr9:4322999:T:C	1.15967e-58	-1.30393e-09	0.510709
4323040	chr9:4323040:A:G	1.59159e-60	-2.12741	-1.65046
4323062	chr9:4323062:C:A	1.40224e-59	-1.30393e-09	-1.60195
4323178	chr9:4323178:C:T	2.20619e-59	-1.30393e-09	-1.14875
4323326	chr9:4323326:T:C	1.36881e-59	-1.62607	-7.1114e-10
4323436	chr9:4323436:G:A	1.47512e-59	-1.30393e-09	-1.55128
4323476	chr9:4323476:T:C	4.87727e-60	-1.95929	-0.698726
4323735	chr9:4323735:C:G	6.37356e-60	-2.39044	-7.1114e-10
4324137	chr9:4324137:A:G	4.70839e-60	-2.35271	-0.340543
4324377	chr9:4324377:A:C	4.38001e-60	-1.70012	-1.06543
4324486	chr9:4324486:G:A	1.0124e-60	-2.76927	-1.461
4324542	chr9:4324542:C:T	3.75276e-60	-2.77832	-0.14179
4324633	chr9:4324633:G:A	2.62461e-59	-1.30393e-09	-0.975082
4324978	chr9:4324978:G:C	1.82047e-60	-2.34068	-1.30282
4325042	chr9:4325042:T:C	4.11457e-60	-1.70323	-1.12483
4325578	chr9:4325578:A:T	1.35899e-59	-1.30393e-09	-1.63327
4325656	chr9:4325656:A:G	1.8885e-60	-1.91647	-1.69035
4325803	chr9:4325803:G:A	2.57591e-60	-1.62175	-1.67465
4325893	chr9:4325893:C:T	2.24424e-59	-1.30393e-09	-1.13165
4325954	chr9:4325954:G:C	1.31398e-59	-1.30393e-09	-1.66696
4326146	chr9:4326146:G:A	1.31599e-59	-1.30393e-09	-1.66543
4326163	chr9:4326163:A:G	2.95332e-60	-2.6984	-0.461265
4326243	chr9:4326243:A:T	2.56111e-60	-2.13427	-1.16789
4326404	chr9:4326404:A:G	8.89081e-61	-2.76149	-1.59868
4326480	chr9:4326480:G:T	6.04544e-60	-1.84871	-0.594583
4326861	chr9:4326861:G:A	1.40717e-59	-1.30393e-09	-1.59843
4326882	chr9:4326882:A:G	3.23846e-60	-1.93926	-1.12824
4327048	chr9:4327048:T:C	3.17722e-60	-1.57993	-1.50666
4327295	chr9:4327295:T:C	1.28479e-59	-1.30393e-09	-1.68942
4327662	chr9:4327662:T:C	2.5105e-60	-1.79236	-1.52976
4327720	chr9:4327720:A:T	1.76354e-60	-2.50706	-1.16821
4327804	chr9:4327804:C:G	2.08221e-59	-1.30393e-09	-1.20659
4327841	chr9:4327841:T:C	4.39728e-60	-2.76161	-7.1114e-10
4328033	chr9:4328033:G:A	1.2975e-59	-1.30393e-09	-1.67957
4328194	chr9:4328194:C:G	3.09434e-60	-2.53226	-0.580762
4328197	chr9:4328197:A:T	1.30833e-59	-1.30393e-09	-1.67126
4328563	chr9:4328563:A:T	2.94699e-60	-2.37385	-0.787963
4328756	chr9:4328756:CATA:C	1.3129e-60	-2.45116	-1.5192
4328814	chr9:4328814:C:G	4.38596e-60	-2.20685	-0.557341
4328818	chr9:4328818:T:A	1.05306e-60	-2.7775	-1.4134
4328842	chr9:4328842:A:T	1.28328e-59	-1.30393e-09	-1.69059
4328940	chr9:4328940:A:G	1.14854e-60	-2.6096	-1.4945
4329033	chr9:4329033:G:T	2.02535e-60	-2.32208	-1.21478
4329064	chr9:4329064:T:C	2.46067e-60	-1.68477	-1.6574
4329108	chr9:4329108:C:T	1.49142e-59	-1.30393e-09	-1.54029
4329170	chr9:4329170:T:C	4.73182e-60	-2.70907	0.0207779
4329209	chr9:4329209:A:G	2.3193e-60	-2.67499	-0.726351
4329229	chr9:4329229:C:T	9.58952e-58	-1.30393e-09	2.62324
4329330	chr9:4329330:T:C	1.18067e-60	-2.6684	-1.40812
4329605	chr9:4329605:C:A	8.23364e-61	-2.77812	-1.65884
4329756	chr9:4329756:T:A	2.22676e-59	-1.30393e-09	-1.13947
4329922	chr9:4329922:G:A	1.28317e-59	-1.30393e-09	-1.69068
4329949	chr9:4329949:G:A	2.11923e-59	-1.30393e-09	-1.18896
4329970	chr9:4329970:T:A	3.51643e-59	-1.30393e-09	-0.68257
4329973	chr9:4329973:TTG:T	1.49673e-60	-2.27206	-1.56726
4330199	chr9:4330199:G:A	1.34535e-60	-2.37935	-1.5666
4330340	chr9:4330340:T:C	3.77676e-59	-1.30393e-09	-0.61115
4330370	chr9:4330370:C:T	1.2946e-60	-2.40615	-1.57825
4330397	chr9:4330397:A:G	6.52132e-60	-2.36752	-7.1114e-10
4331130	chr9:4331130:GCTGTAAGT:G	3.98343e-60	-1.79049	-1.06997
4331297	chr9:4331297:T:C	3.15652e-60	-1.82882	-1.26431
4331322	chr9:4331322:CATCA:C	1.81467e-59	-1.30393e-09	-1.34411
4331485	chr9:4331485:C:G	1.74485e-59	-1.30393e-09	-1.38335
4331717	chr9:4331717:T:C	3.88223e-60	-1.80248	-1.08371
4332595	chr9:4332595:C:T	1.3783e-59	-1.30393e-09	-1.61916
4332596	chr9:4332596:C:T	2.32665e-59	-1.30393e-09	-1.09559
4332643	chr9:4332643:T:C	1.28379e-59	-1.30393e-09	-1.6902
4332667	chr9:4332667:T:G	1.77204e-60	-2.07392	-1.59655
4332755	chr9:4332755:T:C	2.75706e-60	-2.02802	-1.20041
4332757	chr9:4332757:A:G	2.79088e-60	-2.01583	-1.20041
4333030	chr9:4333030:C:T	7.62267e-60	-2.21147	-7.1114e-10
4333638	chr9:4333638:T:C	1.51853e-59	-1.30393e-09	-1.52227
4333639	chr9:4333639:A:G	1.29842e-59	-1.30393e-09	-1.67887
4334161	chr9:4334161:T:C	2.93117e-59	-2.10864	1.24403
4334275	chr9:4334275:T:C	1.64576e-59	-1.44181	-7.1114e-10
4334878	chr9:4334878:G:A	8.80415e-60	-2.06738	-7.1114e-10
4335054	chr9:4335054:G:A	4.20509e-59	-1.30393e-09	-0.50372
4335385	chr9:4335385:A:T	4.1139e-59	-1.30393e-09	-0.525643
4335428	chr9:4335428:A:G	1.78343e-59	-1.30393e-09	-1.36148
4335625	chr9:4335625:G:A	1.30047e-59	-1.30393e-09	-1.67729
4335651	chr9:4335651:A:G	4.2422e-60	-2.76821	-0.0293064
4335668	chr9:4335668:G:A	8.96755e-60	-2.11985	0.0708664
4335779	chr9:4335779:T:C	4.76148e-60	-2.75192	0.0698763
4336245	chr9:4336245:G:A	2.65381e-60	-2.77798	-0.488626
4336257	chr9:4336257:A:T	6.01859e-60	-1.52577	-0.921972
4336680	chr9:4336680:GC:G	2.23222e-59	-1.30393e-09	-1.13702
4336712	chr9:4336712:G:A	5.22227e-59	-1.30393e-09	-0.287083
4337098	chr9:4337098:T:G	1.94836e-58	-1.30393e-09	1.02956
4337467	chr9:4337467:AT:A	1.62515e-59	-1.30393e-09	-1.45442
4337486	chr9:4337486:A:G	1.67185e-59	-1.30393e-09	-1.42609
4337905	chr9:4337905:A:G	1.28364e-59	-1.30393e-09	-1.69032
4338069	chr9:4338069:T:C	2.02607e-59	-1.30393e-09	-1.23392
4338204	chr9:4338204:G:A	1.5964e-59	-1.30393e-09	-1.47226
4338208	chr9:4338208:C:T	1.66471e-59	-1.30393e-09	-1.43036
4338870	chr9:4338870:T:C	2.41334e-59	-2.70406	1.64506
4339014	chr9:4339014:C:T	2.7165e-59	-1.30393e-09	-0.940671
4339320	chr9:4339320:T:A	4.64206e-60	-2.01978	-0.68766
4339357	chr9:4339357:T:C	2.20046e-59	-1.30393e-09	-1.15135
4339419	chr9:4339419:T:C	6.21172e-60	-2.41616	-7.1114e-10
4339540	chr9:4339540:G:C	2.59548e-59	-1.30393e-09	-0.986245
4339702	chr9:4339702:T:C	1.02429e-60	-2.76996	-1.44864
4340119	chr9:4340119:C:A	1.3047e-59	-1.30393e-09	-1.67404
4340313	chr9:4340313:T:C	2.09221e-58	-1.30393e-09	1.10079
4340504	chr9:4340504:T:C	2.08446e-59	-1.30393e-09	-1.20551
4340724	chr9:4340724:T:A	1.29445e-59	-1.30393e-09	-1.68193
4340787	chr9:4340787:T:A	2.84337e-59	-1.30393e-09	-0.895024
4340851	chr9:4340851:C:A	1.47432e-59	-1.30393e-09	-1.55182
4341430	chr9:4341430:T:G	4.30638e-59	-1.30393e-09	-0.479917
4341528	chr9:4341528:C:T	1.34544e-59	-1.30393e-09	-1.6433
4341704	chr9:4341704:C:T	1.31702e-59	-1.30393e-09	-1.66464
4341875	chr9:4341875:T:A	5.09292e-59	-1.30393e-09	-0.312165
4341948	chr9:4341948:A:T	1.34453e-59	-1.30393e-09	-1.64397
4341965	chr9:4341965:TTTGC:T	1.41592e-59	-1.30393e-09	-1.59223
4341983	chr9:4341983:G:A	1.35677e-59	-1.30393e-09	-1.63491
4342059	chr9:4342059:T:A	5.72086e-59	-1.30393e-09	-0.195896
4342066	chr9:4342066:A:G	3.01933e-60	-2.77331	-0.364255
4342115	chr9:4342115:T:C	6.66709e-60	-2.34542	-7.1114e-10
4342116	chr9:4342116:G:A	1.91264e-58	-1.30393e-09	1.01106
4342287	chr9:4342287:C:G	1.45966e-59	-1.30393e-09	-1.56181
4342324	chr9:4342324:C:T	1.32669e-59	-1.30393e-09	-1.65733
4342341	chr9:4342341:C:G	1.42425e-59	-1.30393e-09	-1.58637
4342378	chr9:4342378:T:C	1.28977e-59	-1.30393e-09	-1.68555
4342393	chr9:4342393:G:A	1.88872e-59	-1.30393e-09	-1.30411
4342561	chr9:4342561:T:C	1.82297e-59	-1.30393e-09	-1.33955
4342676	chr9:4342676:A:G	1.50402e-59	-1.30393e-09	-1.53187
4342689	chr9:4342689:G:C	1.0878e-58	-1.30393e-09	0.446728
4342845	chr9:4342845:G:T	1.70391e-59	-1.30393e-09	-1.40709
4342995	chr9:4342995:C:A	6.25121e-60	-2.18726	-0.222568
4343250	chr9:4343250:G:A	2.94543e-60	-2.28245	-0.879892
4343351	chr9:4343351:A:G	1.29238e-59	-1.30393e-09	-1.68353
4343876	chr9:4343876:G:T	1.28706e-59	-1.30393e-09	-1.68765
4344121	chr9:4344121:A:G	8.76417e-61	-2.73233	-1.64219
4344270	chr9:4344270:A:G	2.5313e-58	-1.30393e-09	1.2913
4344302	chr9:4344302:G:A	1.39515e-59	-1.30393e-09	-1.60701
4344448	chr9:4344448:T:G	8.16278e-59	-1.30393e-09	0.159569
4344549	chr9:4344549:C:T	8.09775e-59	-1.30393e-09	0.15157
4344768	chr9:4344768:A:C	1.666e-59	-1.30393e-09	-1.42959
4345050	chr9:4345050:C:T	2.18738e-59	-1.30393e-09	-1.15731
4345121	chr9:4345121:C:T	1.86327e-59	-1.30393e-09	-1.31768
4345138	chr9:4345138:A:G	1.49186e-60	-2.33088	-1.5117
4345659	chr9:4345659:T:G	3.7989e-60	-2.63281	-0.275075
4345789	chr9:4345789:C:A	2.39028e-59	-1.30393e-09	-1.06861
4346419	chr9:4346419:T:C	3.06722e-59	-1.30393e-09	-0.819245
4346516	chr9:4346516:T:G	1.82442e-59	-1.30393e-09	-1.33875
4346605	chr9:4346605:G:C	1.28503e-59	-1.30393e-09	-1.68924
4347018	chr9:4347018:A:G	5.01816e-60	-2.77348	0.143939
4347082	chr9:4347082:G:T	2.62566e-59	-1.30393e-09	-0.974684
4347263	chr9:4347263:T:C	3.33323e-59	-1.30393e-09	-0.736075
4347409	chr9:4347409:C:T	2.57175e-59	-1.30393e-09	-0.995429
4347422	chr9:4347422:G:T	3.73584e-60	-2.72069	-0.203933
4347497	chr9:4347497:A:G	1.33076e-59	-1.30393e-09	-1.65426
4347764	chr9:4347764:T:C	4.62395e-60	-2.66241	-0.0489459
4347770	chr9:4347770:T:C	1.41077e-59	-1.30393e-09	-1.59588
4347993	chr9:4347993:T:G	1.31078e-59	-1.30393e-09	-1.66939
4348204	chr9:4348204:A:G	2.05065e-59	-1.30393e-09	-1.22186
4348236	chr9:4348236:AAG:A	1.63983e-59	-1.30393e-09	-1.44542
4348343	chr9:4348343:GAGGTTATCT:G	1.88303e-60	-2.6181	-0.991625
4348781	chr9:4348781:AAC:A	2.70943e-59	-1.30393e-09	-0.943278
4349139	chr9:4349139:C:G	4.8153e-60	-2.6708	-7.1114e-10
4349184	chr9:4349184:A:G	5.24431e-59	-1.30393e-09	-0.282872
4349598	chr9:4349598:C:T	5.37667e-59	-1.30393e-09	-0.257947
4350278	chr9:4350278:G:A	3.15958e-59	-1.30393e-09	-0.789575
4350387	chr9:4350387:A:G	1.16095e-59	-1.04672	-0.744055
4350771	chr9:4350771:TG:T	7.93824e-60	-2.73239	0.561485
4350883	chr9:4350883:A:C	1.28915e-59	-1.30393e-09	-1.68603
4351210	chr9:4351210:T:A	4.36009e-59	-1.30393e-09	-0.467524
4351366	chr9:4351366:C:T	4.42303e-60	-2.68074	-0.0750353
4351511	chr9:4351511:ATCTTTC:ATC	2.30167e-59	-1.30393e-09	-1.10638
4351676	chr9:4351676:A:T	9.87087e-59	-1.30393e-09	0.349572
4351729	chr9:4351729:T:C	1.71929e-60	-2.7203	-0.980391
4352034	chr9:4352034:T:C	3.90114e-59	-1.30393e-09	-0.578746
4352193	chr9:4352193:A:C	1.1302e-58	-0.242158	0.727125
4352335	chr9:4352335:A:G	1.29202e-59	-1.30393e-09	-1.68381
4352621	chr9:4352621:A:G	9.69387e-61	-2.75498	-1.51871
4353085	chr9:4353085:C:G	1.44877e-58	-1.30393e-09	0.733287
4353554	chr9:4353554:A:C	5.12486e-59	-1.30393e-09	-0.305913
4353627	chr9:4353627:A:G	1.67193e-59	-1.30393e-09	-1.42604
4354158	chr9:4354158:G:C	2.83162e-59	-1.30393e-09	-0.899165
4354669	chr9:4354669:A:G	1.45094e-59	-1.30393e-09	-1.56781
4354730	chr9:4354730:A:G	8.68064e-59	-1.30393e-09	0.22108
4354847	chr9:4354847:T:C	1.82253e-59	-1.30393e-09	-1.33979
4355136	chr9:4355136:A:AAT	5.65449e-59	-1.30393e-09	-0.207565
4355828	chr9:4355828:T:C	4.47444e-60	-2.74422	-7.1114e-10
4356021	chr9:4356021:ATTAG:A	6.85781e-59	-1.30393e-09	-0.0146266
4356048	chr9:4356048:A:G	1.17286e-59	-1.29287	-0.4877
4356236	chr9:4356236:A:G	1.42534e-59	-1.30393e-09	-1.5856
4356824	chr9:4356824:A:G	4.38938e-59	-1.30393e-09	-0.460828
4356839	chr9:4356839:C:CA	3.17084e-59	-1.30393e-09	-0.78602
4356857	chr9:4356857:A:C	2.52833e-59	-1.30393e-09	-1.01245
4357536	chr9:4357536:C:T	5.05546e-60	-2.62213	-7.1114e-10
4357900	chr9:4357900:G:C	1.42656e-60	-2.41219	-1.47514
4357991	chr9:4357991:T:C	1.3066e-59	-1.30393e-09	-1.67259
4358088	chr9:4358088:C:A	1.28325e-59	-1.30393e-09	-1.69062
4358333	chr9:4358333:AAG:A	1.51592e-60	-2.67937	-1.1472
4358459	chr9:4358459:T:C	3.76651e-59	-1.30393e-09	-0.613867
4358668	chr9:4358668:TGTACA:T	1.29874e-59	-1.30393e-09	-1.67862
4359153	chr9:4359153:C:A	9.83436e-61	-2.64362	-1.61568
4359185	chr9:4359185:T:C	3.84387e-59	-1.30393e-09	-0.593535
4359211	chr9:4359211:C:T	4.67191e-59	-1.30393e-09	-0.398448
4359605	chr9:4359605:A:G	4.41757e-60	-2.75701	-7.1114e-10
4359857	chr9:4359857:T:C	2.75545e-59	-1.30393e-09	-0.926435
4359889	chr9:4359889:AATGTT:A	1.28318e-59	-1.30393e-09	-1.69067
4360058	chr9:4360058:C:T	1.99065e-60	-2.54378	-1.01036
4360194	chr9:4360194:C:T	1.06391e-60	-2.66502	-1.51563
4360213	chr9:4360213:T:A	1.30495e-59	-1.30393e-09	-1.67385
4360569	chr9:4360569:C:G	1.34551e-58	-1.30393e-09	0.659345
4361426	chr9:4361426:C:T	1.29283e-59	-1.30393e-09	-1.68318
4362012	chr9:4362012:T:C	1.59991e-59	-1.30393e-09	-1.47007
4362167	chr9:4362167:C:A	1.18925e-60	-2.76806	-1.30122
4362193	chr9:4362193:C:G	1.87973e-59	-1.30393e-09	-1.30889
4362231	chr9:4362231:T:C	4.79895e-60	-2.45253	-0.22167
4362248	chr9:4362248:A:C	9.9423e-61	-2.76841	-1.47998
4362641	chr9:4362641:C:T	3.06227e-59	-1.30393e-09	-0.820857
4362680	chr9:4362680:G:A	1.28669e-59	-1.30393e-09	-1.68794
4362719	chr9:4362719:G:A	8.10728e-59	-1.30393e-09	0.152747
4362740	chr9:4362740:G:C	5.89782e-59	-1.30393e-09	-0.165433
4363254	chr9:4363254:C:T	3.03337e-59	-1.30393e-09	-0.830341
4363362	chr9:4363362:G:A	8.77306e-59	-1.30393e-09	0.23167
4363371	chr9:4363371:T:C	2.16856e-59	-1.30393e-09	-1.16595
4363380	chr9:4363380:A:G	2.77564e-59	-1.30393e-09	-0.919132
4363544	chr9:4363544:C:T	2.97969e-60	-2.3617	-0.78908
4363742	chr9:4363742:AATTTC:A	2.85957e-59	-1.30393e-09	-0.889343
4363869	chr9:4363869:C:T	6.57805e-60	-2.77732	0.418462
4364005	chr9:4364005:G:A	1.62952e-58	-1.30393e-09	0.850858
4364108	chr9:4364108:C:T	4.22995e-60	-2.75582	-0.044589
4364198	chr9:4364198:C:G	2.11627e-59	-1.30393e-09	-1.19036
4364436	chr9:4364436:TTCAA:T	3.05177e-59	-1.30393e-09	-0.824292
4364549	chr9:4364549:T:C	2.34138e-59	-1.30393e-09	-1.08927
4364667	chr9:4364667:A:C	1.48575e-59	-1.30393e-09	-1.5441
4364774	chr9:4364774:TTTTTTA:T	1.98254e-59	-1.30393e-09	-1.25564
4365121	chr9:4365121:A:G	2.2646e-59	-1.30393e-09	-1.12262
4365192	chr9:4365192:G:A	1.28388e-59	-1.30393e-09	-1.69013
4365323	chr9:4365323:T:C	1.63012e-59	-1.30393e-09	-1.45136
4365410	chr9:4365410:A:G	1.74427e-59	-1.30393e-09	-1.38368
4365630	chr9:4365630:C:T	2.35457e-59	-1.30393e-09	-1.08366
4365741	chr9:4365741:T:C	2.2353e-59	-1.30393e-09	-1.13564
4365766	chr9:4365766:T:C	2.94711e-59	-1.30393e-09	-0.859191
4365905	chr9:4365905:T:C	1.28793e-59	-1.30393e-09	-1.68698
4366032	chr9:4366032:G:A	2.31036e-60	-2.76931	-0.635892
4366117	chr9:4366117:G:A	3.08209e-59	-1.30393e-09	-0.814407
4366159	chr9:4366159:T:C	1.46677e-59	-1.30393e-09	-1.55695
4367237	chr9:4367237:C:A	1.29726e-60	-2.29462	-1.68773
4367261	chr9:4367261:T:C	4.76065e-60	-2.68222	-7.1114e-10
4367473	chr9:4367473:T:C	1.21013e-60	-2.39855	-1.65333
4367719	chr9:4367719:A:G	1.32574e-59	-1.30393e-09	-1.65805
4367835	chr9:4367835:G:A	1.32021e-59	-1.30393e-09	-1.66223
4367898	chr9:4367898:C:T	2.58957e-59	-1.30393e-09	-0.988524
4368532	chr9:4368532:T:C	3.36678e-59	-1.30393e-09	-0.726058
4368714	chr9:4368714:C:G	1.31396e-59	-1.30393e-09	-1.66697
4368741	chr9:4368741:C:T	2.42121e-59	-1.05575	-7.1114e-10
4368743	chr9:4368743:C:T	1.73386e-59	-1.30393e-09	-1.38966
4368767	chr9:4368767:A:G	4.74283e-59	-1.30393e-09	-0.383381
4368792	chr9:4368792:G:A	2.97131e-59	-1.30393e-09	-0.851013
4368838	chr9:4368838:C:T	1.71721e-60	-2.65754	-1.04436
4368923	chr9:4368923:A:C	3.17642e-59	-1.30393e-09	-0.78426
4369251	chr9:4369251:G:A	3.35847e-59	-1.30393e-09	-0.728531
4369264	chr9:4369264:C:T	1.31953e-60	-2.70288	-1.26244
4369329	chr9:4369329:G:T	2.14884e-60	-2.43803	-1.03964
4369336	chr9:4369336:A:G	1.33072e-60	-2.72659	-1.23029
4369478	chr9:4369478:C:A	4.51868e-59	-1.30393e-09	-0.431796
4369901	chr9:4369901:A:G	1.51261e-59	-1.30393e-09	-1.52618
4369914	chr9:4369914:T:G	1.32489e-59	-1.30393e-09	-1.65869
4370145	chr9:4370145:T:C	2.25043e-60	-2.74878	-0.682694
4370365	chr9:4370365:G:C	1.86546e-60	-2.46479	-1.1543
4370402	chr9:4370402:T:A	1.79101e-59	-1.30393e-09	-1.35723
4370642	chr9:4370642:C:T	1.8191e-59	-1.30393e-09	-1.34167
4370697	chr9:4370697:TAATA:T	1.64008e-60	-2.08527	-1.66258
4370896	chr9:4370896:G:A	2.03956e-59	-1.30393e-09	-1.22728
4370901	chr9:4370901:C:T	2.50253e-60	-2.69289	-0.632407
4371127	chr9:4371127:T:A	1.76232e-59	-1.30393e-09	-1.37338
4371339	chr9:4371339:C:T	3.14512e-60	-2.75806	-0.338684
4371729	chr9:4371729:TAC:T	1.40431e-59	-1.30393e-09	-1.60047
4371802	chr9:4371802:T:C	1.31649e-59	-1.30393e-09	-1.66505
4371844	chr9:4371844:T:G	1.25936e-60	-2.36784	-1.64415
4371966	chr9:4371966:T:A	1.16041e-60	-2.62263	-1.4712
4371988	chr9:4371988:C:T	3.43778e-59	-1.30393e-09	-0.705191
4372125	chr9:4372125:C:T	4.59351e-58	-1.30393e-09	1.88721
4372138	chr9:4372138:G:A	4.36032e-60	-2.77005	-7.1114e-10
4372232	chr9:4372232:C:T	1.31052e-59	-1.30393e-09	-1.66959
4372235	chr9:4372235:G:C	1.47318e-59	-1.30393e-09	-1.55259
4372397	chr9:4372397:T:C	1.42037e-60	-2.20329	-1.68839
4372401	chr9:4372401:T:C	1.36597e-59	-1.30393e-09	-1.62815
4372469	chr9:4372469:G:A	1.30106e-59	-1.30393e-09	-1.67683
4373291	chr9:4373291:TA:T	9.17598e-61	-2.64032	-1.68828
4373314	chr9:4373314:G:C	1.69003e-60	-2.32071	-1.39715
4373425	chr9:4373425:T:A	4.79355e-60	-2.67533	-7.1114e-10
4373432	chr9:4373432:G:T	2.1144e-59	-1.30393e-09	-1.19124
4373643	chr9:4373643:A:T	1.30883e-59	-1.30393e-09	-1.67088
4373672	chr9:4373672:T:C	4.39578e-60	-2.76196	-7.1114e-10
4373709	chr9:4373709:C:T	1.38968e-59	-1.30393e-09	-1.61094
4373738	chr9:4373738:G:A	1.28211e-60	-2.53152	-1.46258
4373832	chr9:4373832:T:C	1.43502e-59	-1.30393e-09	-1.57884
4374278	chr9:4374278:T:C	2.41224e-60	-1.75533	-1.60671
4374288	chr9:4374288:C:T	2.46179e-59	-1.30393e-09	-1.03913
4374498	chr9:4374498:T:G	1.62527e-59	-1.30393e-09	-1.45434
4374602	chr9:4374602:CCT:C	1.31469e-59	-1.30393e-09	-1.66641
4374734	chr9:4374734:T:TTA	1.38604e-59	-1.30393e-09	-1.61357
4374764	chr9:4374764:C:T	6.04063e-60	-0.785682	-1.65841
4374804	chr9:4374804:C:A	1.31456e-59	-1.30393e-09	-1.66651
4375045	chr9:4375045:A:C	4.88891e-60	-1.03761	-1.61802
4375687	chr9:4375687:C:T	1.39241e-59	-1.30393e-09	-1.60898
4375715	chr9:4375715:A:G	5.44282e-59	-1.30393e-09	-0.245718
4375980	chr9:4375980:A:T	1.37347e-59	-1.30393e-09	-1.62268
4377926	chr9:4377926:C:G	4.39733e-59	-1.30393e-09	-0.459018
4377949	chr9:4377949:A:G	9.36169e-60	-0.597776	-1.4082
4378255	chr9:4378255:A:T	2.38925e-60	-2.68318	-0.688443
4378347	chr9:4378347:T:C	1.58108e-59	-1.30393e-09	-1.4819
4378485	chr9:4378485:G:A	1.62298e-59	-1.30393e-09	-1.45575
4379019	chr9:4379019:C:T	4.54196e-59	-1.30393e-09	-0.426656
4379180	chr9:4379180:A:T	2.25409e-58	-1.30393e-09	1.17531
4379195	chr9:4379195:C:T	2.50004e-59	-1.30393e-09	-1.02371
4379506	chr9:4379506:T:A	1.4957e-59	-1.30393e-09	-1.53742
4379739	chr9:4379739:G:A	1.30463e-59	-1.30393e-09	-1.67409
4379979	chr9:4379979:CT:C	1.81244e-59	-1.30393e-09	-1.34534
4380076	chr9:4380076:C:G	2.61314e-59	-1.30393e-09	-0.979465
4380227	chr9:4380227:C:T	2.5229e-59	-1.30393e-09	-1.01461
4380484	chr9:4380484:T:C	3.69692e-59	-2.77358	2.14107
4380751	chr9:4380751:C:T	4.93528e-59	-1.30393e-09	-0.343606
4380889	chr9:4380889:G:A	3.13119e-59	-1.30393e-09	-0.798603
4380929	chr9:4380929:A:T	3.3095e-60	-2.21347	-0.832332
4381316	chr9:4381316:T:C	5.44901e-58	-1.30393e-09	2.058
4381455	chr9:4381455:G:A	1.49823e-59	-1.30393e-09	-1.53573
4381630	chr9:4381630:CTTCCTG:C	1.4533e-59	-1.30393e-09	-1.56618
4381855	chr9:4381855:G:T	1.2789e-59	-0.688354	-1.00566
4382022	chr9:4382022:C:T	5.41194e-59	-1.30393e-09	-0.251407
4382051	chr9:4382051:T:C	1.2985e-59	-1.30393e-09	-1.6788
4382091	chr9:4382091:T:C	1.98297e-59	-1.30393e-09	-1.25542
4382146	chr9:4382146:T:C	1.31244e-59	-1.30393e-09	-1.66813
4382377	chr9:4382377:T:C	4.09872e-59	-1.30393e-09	-0.529342
4382481	chr9:4382481:C:G	3.29905e-59	-1.30393e-09	-0.746381
4383219	chr9:4383219:G:A	8.44003e-60	-0.418959	-1.69066
4383319	chr9:4383319:T:C	2.68289e-58	-1.30393e-09	1.34946
4383695	chr9:4383695:T:C	4.41628e-60	-2.7573	-7.1114e-10
4383989	chr9:4383989:C:T	1.80836e-59	-1.30393e-09	-1.34759
4384038	chr9:4384038:T:G	2.22734e-59	-1.30393e-09	-1.13921
4384148	chr9:4384148:T:C	1.22431e-58	-1.30393e-09	0.564945
4384289	chr9:4384289:C:T	3.06441e-60	-1.5774	-1.54534
4384532	chr9:4384532:C:A	9.93257e-59	-1.30393e-09	0.355804
4384781	chr9:4384781:C:T	1.06277e-59	-0.569027	-1.31011
4384818	chr9:4384818:C:T	8.80896e-60	-0.701916	-1.36492
4384932	chr9:4384932:A:C	1.33426e-59	-1.30393e-09	-1.65164
4384936	chr9:4384936:AT:A	1.66007e-59	-1.30393e-09	-1.43316
4385225	chr9:4385225:C:T	1.87697e-59	-1.30393e-09	-1.31036
4385386	chr9:4385386:A:G	1.4862e-59	-1.30393e-09	-1.54379
4385435	chr9:4385435:C:T	8.207e-58	-1.30393e-09	2.46756
4385534	chr9:4385534:G:A	2.95282e-59	-1.30393e-09	-0.857256
4385545	chr9:4385545:A:T	2.47187e-60	-1.69166	-1.64597
4385981	chr9:4385981:T:C	2.55661e-60	-1.65617	-1.64774
4386123	chr9:4386123:A:G	4.80043e-59	-1.30393e-09	-0.37131
4386423	chr9:4386423:A:G	1.10855e-59	-1.64723	-0.189729
4386804	chr9:4386804:T:TA	3.87948e-59	-1.30393e-09	-0.584314
4387041	chr9:4387041:T:C	2.22957e-60	-2.68996	-0.750831
4387060	chr9:4387060:G:A	2.3675e-60	-1.71334	-1.66742
4387345	chr9:4387345:AGT:A	2.77409e-59	-1.30393e-09	-0.919693
4387565	chr9:4387565:C:A	3.39927e-59	-1.30393e-09	-0.716454
4387628	chr9:4387628:A:T	1.38202e-59	-1.30393e-09	-1.61647
4387881	chr9:4387881:T:C	1.84414e-60	-2.72161	-0.908978
4388117	chr9:4388117:C:G	2.12592e-60	-2.7404	-0.747991
4388136	chr9:4388136:T:C	6.22419e-59	-1.30393e-09	-0.111572
4388162	chr9:4388162:C:T	1.17751e-60	-2.6852	-1.394
4388165	chr9:4388165:A:C	1.97609e-60	-2.7194	-0.842075
4388253	chr9:4388253:G:C	1.31823e-59	-1.30393e-09	-1.66372
4388371	chr9:4388371:G:T	1.83289e-59	-1.30393e-09	-1.33412
4388414	chr9:4388414:C:T	7.08461e-59	-1.30393e-09	0.0179089
4388768	chr9:4388768:T:C	1.41786e-59	-1.30393e-09	-1.59087
4388998	chr9:4388998:A:C	1.34942e-59	-1.30393e-09	-1.64034
4389026	chr9:4389026:A:G	5.59552e-59	-1.30393e-09	-0.218049
4389101	chr9:4389101:T:C	1.45398e-59	-1.30393e-09	-1.56571
4389216	chr9:4389216:T:C	1.41321e-59	-1.30393e-09	-1.59415
4389475	chr9:4389475:T:C	1.3876e-59	-1.30393e-09	-1.61244
4389499	chr9:4389499:G:T	8.97372e-59	-1.30393e-09	0.254285
4389667	chr9:4389667:C:T	2.89821e-58	-1.30393e-09	1.42666
4389740	chr9:4389740:C:T	1.52772e-59	-1.30393e-09	-1.51624
4389861	chr9:4389861:C:A	1.59076e-59	-1.30393e-09	-1.4758
4389941	chr9:4389941:G:C	2.27942e-60	-2.32877	-1.08991
4390101	chr9:4390101:G:A	4.66965e-59	-1.30393e-09	-0.398932
4390277	chr9:4390277:A:T	1.55848e-60	-2.74069	-1.0582
4390695	chr9:4390695:G:A	8.68949e-60	-2.08049	-7.1114e-10
4390752	chr9:4390752:C:G	2.79943e-59	-1.53364	0.623046
4391082	chr9:4391082:G:A	2.00853e-58	-1.30393e-09	1.05997
4391084	chr9:4391084:C:G	1.37805e-59	-1.30393e-09	-1.61935
4391147	chr9:4391147:C:T	1.77196e-59	-1.30393e-09	-1.36793
4391399	chr9:4391399:C:G	1.33118e-60	-2.51706	-1.43948
4391665	chr9:4391665:A:C	3.79152e-59	-1.30393e-09	-0.607249
4391801	chr9:4391801:A:G	1.91551e-60	-2.28353	-1.30909
4391910	chr9:4391910:A:T	1.99725e-59	-1.30393e-09	-1.24824
4391948	chr9:4391948:T:C	8.7385e-58	-1.30393e-09	2.53031
4392452	chr9:4392452:G:C	2.02367e-59	-1.30393e-09	-1.2351
4392715	chr9:4392715:G:A	2.54216e-60	-2.1366	-1.17299
4392998	chr9:4392998:C:T	1.29145e-59	-1.30393e-09	-1.68425
4393129	chr9:4393129:T:C	2.49707e-59	-1.30393e-09	-1.0249
4393290	chr9:4393290:T:C	1.3597e-59	-1.30393e-09	-1.63275
4393348	chr9:4393348:C:T	5.01043e-60	-1.02567	-1.6054
4393367	chr9:4393367:A:T	5.41126e-60	-2.55412	-7.1114e-10
4393481	chr9:4393481:C:T	1.34302e-59	-1.30393e-09	-1.6451
4393908	chr9:4393908:C:T	1.33037e-59	-1.30393e-09	-1.65456
4394213	chr9:4394213:T:A	2.27297e-59	-1.44099	0.322065
4394253	chr9:4394253:A:C	1.30138e-59	-1.30393e-09	-1.67659
4394310	chr9:4394310:T:A	1.5172e-59	-1.30393e-09	-1.52315
4394501	chr9:4394501:G:A	1.32263e-59	-1.30393e-09	-1.66039
4394545	chr9:4394545:T:C	1.45413e-59	-1.5656	-7.1114e-10
4394612	chr9:4394612:C:G	2.76265e-60	-1.94531	-1.2811
4394724	chr9:4394724:G:A	2.20641e-60	-2.42962	-1.02161
4394821	chr9:4394821:T:C	1.55068e-59	-1.30393e-09	-1.50132
4395025	chr9:4395025:C:T	1.321e-59	-1.30393e-09	-1.66163
4395225	chr9:4395225:C:T	5.08855e-60	-2.35002	-0.26559
4395814	chr9:4395814:A:G	3.66152e-60	-1.96839	-0.976334
4395816	chr9:4395816:C:T	1.01376e-60	-2.75939	-1.46955
4396585	chr9:4396585:T:C	3.25779e-60	-1.90603	-1.15552
4396727	chr9:4396727:C:T	6.42228e-60	-2.40525	0.0224222
4396872	chr9:4396872:G:C	4.19677e-60	-1.73834	-1.06995
4396959	chr9:4396959:T:C	2.70452e-60	-1.75627	-1.49141
4397026	chr9:4397026:T:TTTTC	5.74302e-60	-2.49462	-7.1114e-10
4397094	chr9:4397094:T:C	2.70165e-60	-1.81412	-1.43461
4397112	chr9:4397112:A:G	1.90489e-60	-2.09269	-1.50549
4397236	chr9:4397236:G:A	1.08069e-59	-0.489198	-1.37322
4397265	chr9:4397265:T:C	2.91779e-60	-1.96427	-1.2075
4397272	chr9:4397272:G:A	3.97628e-60	-1.17302	-1.68923
4397326	chr9:4397326:T:C	8.87695e-61	-2.67167	-1.69006
4397437	chr9:4397437:A:G	1.01635e-60	-2.70902	-1.51736
4397484	chr9:4397484:C:T	5.1335e-59	-1.30393e-09	-0.304228
4397910	chr9:4397910:G:C	1.30294e-59	-1.30393e-09	-1.67539
4398299	chr9:4398299:G:A	1.97574e-60	-1.9109	-1.65076
4398398	chr9:4398398:T:C	1.50794e-59	-1.30393e-09	-1.52927
4398425	chr9:4398425:A:G	2.59262e-59	-1.30393e-09	-0.987348
4398601	chr9:4398601:A:C	1.79197e-59	-1.30393e-09	-1.3567
4398825	chr9:4398825:A:C	5.43236e-59	-0.247642	-7.1114e-10
4399032	chr9:4399032:A:G	4.86373e-59	-0.358209	-7.1114e-10
4399159	chr9:4399159:T:C	2.3249e-59	-1.30393e-09	-1.09634
4399253	chr9:4399253:T:C	1.77292e-58	0.935199	-7.1114e-10
4399365	chr9:4399365:A:T	1.27461e-59	-1.69738	-7.1114e-10
4399491	chr9:4399491:T:C	3.97424e-59	-1.30393e-09	-0.560182
4399741	chr9:4399741:T:G	1.97018e-60	-2.04259	-1.52188
4399854	chr9:4399854:G:C	1.60876e-59	-1.30393e-09	-1.46455
4399882	chr9:4399882:T:C	2.22044e-59	-1.30393e-09	-1.14231
4400067	chr9:4400067:C:T	2.94392e-59	-1.30393e-09	-0.860273
4400156	chr9:4400156:G:A	3.03618e-59	-1.30393e-09	-0.829414
4400167	chr9:4400167:A:G	4.69132e-60	-2.69689	-7.1114e-10
4400290	chr9:4400290:G:A	1.28929e-59	-1.30393e-09	-1.68592
4400359	chr9:4400359:TTTATGAAG:T	2.12576e-59	-1.30393e-09	-1.18589
4400684	chr9:4400684:A:C	2.5476e-60	-1.73134	-1.57612
4400778	chr9:4400778:C:T	1.48434e-59	-1.30393e-09	-1.54504
4400921	chr9:4400921:A:G	1.87931e-60	-1.95314	-1.65856
4400991	chr9:4400991:C:T	1.96292e-60	-1.91861	-1.64956
4401267	chr9:4401267:T:G	2.69317e-58	1.35329	-7.1114e-10
4401403	chr9:4401403:G:A	1.29813e-58	-1.30393e-09	0.623498
4401502	chr9:4401502:A:T	3.55154e-59	-1.30393e-09	-0.672633
4401669	chr9:4401669:G:A	4.18156e-59	-1.30393e-09	-0.509332
4402006	chr9:4402006:G:T	2.979e-59	-1.30393e-09	-0.848429
4402097	chr9:4402097:C:G	1.40743e-59	-1.30393e-09	-1.59825
4402119	chr9:4402119:T:C	3.42643e-60	-2.76929	-0.241796
4402128	chr9:4402128:C:G	1.31811e-59	-1.30393e-09	-1.66382
4402499	chr9:4402499:C:G	1.10573e-59	-1.83951	-7.1114e-10
4402509	chr9:4402509:G:A	2.88256e-59	-1.30393e-09	-0.881337
4402815	chr9:4402815:G:A	7.49201e-60	-0.54503	-1.68373
4402949	chr9:4402949:C:A	2.19739e-60	-2.23792	-1.21741
4403059	chr9:4403059:C:T	7.22354e-60	-0.574515	-1.69074
4403072	chr9:4403072:G:C	4.54485e-60	-1.04114	-1.68747
4403112	chr9:4403112:T:C	1.29083e-59	-1.30393e-09	-1.68473
4403259	chr9:4403259:A:G	8.97116e-60	-0.38328	-1.6653
4403337	chr9:4403337:A:T	7.64037e-60	-0.519229	-1.68993
4403438	chr9:4403438:G:A	7.00822e-60	-0.606262	-1.68925
4403574	chr9:4403574:G:C	1.73359e-59	-1.30393e-09	-1.38982
4403584	chr9:4403584:G:A	1.01426e-59	-0.235396	-1.69046
4403820	chr9:4403820:A:C	1.19447e-59	-0.166553	-1.59576
4404110	chr9:4404110:C:T	4.32491e-60	-2.77821	-7.1114e-10
4404373	chr9:4404373:C:T	1.58254e-59	-1.30393e-09	-1.48099
4404786	chr9:4404786:G:T	8.6028e-60	-0.407499	-1.68301
4404795	chr9:4404795:A:G	1.04317e-60	-2.67502	-1.52532
4405073	chr9:4405073:T:C	1.36293e-59	-1.30393e-09	-1.63038
4405087	chr9:4405087:G:C	1.07405e-60	-2.62102	-1.55015
4405271	chr9:4405271:T:A	1.3634e-59	-1.30393e-09	-1.63003
4405287	chr9:4405287:G:C	1.71104e-59	-1.30393e-09	-1.40291
4405301	chr9:4405301:T:C	1.99114e-59	0.299381	-1.55069
4405305	chr9:4405305:G:T	2.97298e-59	-1.30393e-09	-0.850449
4405315	chr9:4405315:T:C	1.60482e-59	-1.30393e-09	-1.46701
4405431	chr9:4405431:G:C	1.92369e-59	-1.30393e-09	-1.28577
4405500	chr9:4405500:T:C	1.71539e-59	0.165438	-1.56581
4405707	chr9:4405707:C:G	2.62298e-59	-1.30393e-09	-0.975705
4405807	chr9:4405807:A:G	1.29049e-59	-1.30393e-09	-1.68499
4405837	chr9:4405837:A:C	6.69824e-60	-0.825584	-1.51517
4405924	chr9:4405924:T:A	1.30495e-59	-1.30393e-09	-1.67385
4405969	chr9:4405969:T:C	1.11897e-60	-2.60285	-1.52734
4406348	chr9:4406348:T:C	3.44173e-59	-1.30393e-09	-0.704042
4406377	chr9:4406377:A:G	1.77584e-60	-2.33669	-1.33164
4406564	chr9:4406564:G:T	1.7516e-60	-2.04819	-1.63388
4407108	chr9:4407108:G:A	1.83054e-59	-1.30393e-09	-1.3354
4407235	chr9:4407235:T:C	2.25884e-60	-2.34041	-1.08733
4407364	chr9:4407364:G:T	1.32806e-60	-2.69438	-1.2645
4407508	chr9:4407508:G:A	8.65874e-61	-2.72878	-1.65783
4407513	chr9:4407513:G:A	2.56023e-60	-2.29821	-1.00429
4408040	chr9:4408040:T:A	1.32588e-59	-1.30393e-09	-1.65794
4408079	chr9:4408079:C:G	6.37152e-59	-1.30393e-09	-0.0881781
4408248	chr9:4408248:C:A	2.59782e-60	-1.80089	-1.48703
4408397	chr9:4408397:T:C	9.02342e-61	-2.65542	-1.68995
4408412	chr9:4408412:G:C	3.65438e-59	-1.30393e-09	-0.644088
4408452	chr9:4408452:G:A	1.35382e-59	-1.30393e-09	-1.63708
4408589	chr9:4408589:C:T	2.10217e-60	-1.80891	-1.69072
4408614	chr9:4408614:G:C	1.77577e-60	-2.23861	-1.42976
4408689	chr9:4408689:C:T	1.72257e-60	-2.02851	-1.67028
4408774	chr9:4408774:T:C	2.40607e-59	-1.30393e-09	-1.06202
4408779	chr9:4408779:T:C	1.10211e-60	-2.46188	-1.6835
4409127	chr9:4409127:T:C	1.36231e-59	-1.30393e-09	-1.63083
4409286	chr9:4409286:T:C	1.30723e-59	-1.30393e-09	-1.67211
4409491	chr9:4409491:A:G	1.2838e-59	-1.30393e-09	-1.69019
4409894	chr9:4409894:T:G	1.35788e-59	-1.30393e-09	-1.63409
4410003	chr9:4410003:C:G	1.65237e-59	-1.30393e-09	-1.4378
4410009	chr9:4410009:C:G	2.03419e-60	-2.25377	-1.27873
4410034	chr9:4410034:G:C	1.51581e-59	-1.30393e-09	-1.52406
4410153	chr9:4410153:C:T	1.29547e-59	-1.30393e-09	-1.68114
4410292	chr9:4410292:CTTT:C	2.62166e-59	-1.30393e-09	-0.976209
4410926	chr9:4410926:A:G	1.66639e-59	-1.30393e-09	-1.42935
4410989	chr9:4410989:T:C	2.5267e-58	-1.30393e-09	1.28948
4411607	chr9:4411607:C:T	1.84913e-59	-1.30393e-09	-1.3253
4411668	chr9:4411668:T:C	1.36795e-59	-1.30393e-09	-1.62671
4411914	chr9:4411914:C:T	4.41171e-60	-1.1068	-1.65154
4411926	chr9:4411926:T:A	3.50687e-59	-1.30393e-09	-0.685293
4412020	chr9:4412020:C:G	2.44929e-59	-1.30393e-09	-1.04422
4412058	chr9:4412058:C:T	1.65599e-60	-2.05122	-1.68698
4412152	chr9:4412152:A:G	1.47192e-60	-2.59961	-1.25642
4412705	chr9:4412705:C:G	2.94813e-59	-1.30393e-09	-0.858846
4412949	chr9:4412949:C:T	1.82859e-60	-2.56294	-1.07611
4413224	chr9:4413224:C:A	2.40992e-59	-1.06042	-7.1114e-10
4413254	chr9:4413254:T:G	2.92286e-59	-1.30393e-09	-0.867451
4413449	chr9:4413449:C:T	1.11297e-60	-2.44641	-1.68915
4413977	chr9:4413977:G:A	1.46395e-59	-1.30393e-09	-1.55888
4413999	chr9:4413999:A:C	1.78126e-59	-1.30393e-09	-1.36269
4414287	chr9:4414287:G:A	1.56065e-59	-1.30393e-09	-1.49492
4414336	chr9:4414336:A:T	2.67953e-59	-1.30393e-09	-0.954375
4414550	chr9:4414550:A:G	5.73179e-59	-1.30393e-09	-0.193987
4415118	chr9:4415118:T:G	6.2515e-60	-2.40978	-7.1114e-10
4415824	chr9:4415824:A:C	9.57889e-61	-2.70362	-1.582
4415835	chr9:4415835:A:G	2.68536e-59	-1.30393e-09	-0.9522
4415970	chr9:4415970:A:T	1.66509e-59	-1.30393e-09	-1.43014
4416073	chr9:4416073:T:A	1.2519e-60	-2.37518	-1.64275
4416877	chr9:4416877:G:T	2.14118e-59	-1.30393e-09	-1.17866
4417020	chr9:4417020:C:T	4.66602e-59	-1.30393e-09	-0.399708
4417373	chr9:4417373:T:C	1.28993e-60	-2.47131	-1.51671
4417406	chr9:4417406:A:G	1.72323e-60	-2.44527	-1.25313
4417436	chr9:4417436:T:C	2.44651e-59	-1.30393e-09	-1.04535
4417561	chr9:4417561:C:T	2.48971e-59	-1.02785	-7.1114e-10
4417696	chr9:4417696:T:C	2.59747e-59	-1.30393e-09	-0.985479
4417765	chr9:4417765:G:A	3.44337e-60	-2.77563	-0.230518
4418022	chr9:4418022:C:G	1.03768e-60	-2.56806	-1.63756
4418568	chr9:4418568:A:G	2.5005e-59	-1.30393e-09	-1.02352
4418719	chr9:4418719:C:T	2.94448e-59	-1.30393e-09	-0.860083
4418821	chr9:4418821:G:C	6.42919e-60	-2.38175	-7.1114e-10
4418837	chr9:4418837:G:A	1.78954e-60	-2.66324	-0.997397
4419106	chr9:4419106:C:T	7.94142e-59	-1.30393e-09	0.132077
4419154	chr9:4419154:T:C	7.9834e-61	-2.77733	-1.69049
4419174	chr9:4419174:A:T	1.5046e-59	-1.30393e-09	-1.53149
4419269	chr9:4419269:A:G	9.85598e-61	-2.76874	-1.48836
4419366	chr9:4419366:C:T	8.99894e-59	-1.30393e-09	0.257091
4419456	chr9:4419456:G:A	2.35317e-59	-1.30393e-09	-1.08425
4419474	chr9:4419474:G:A	2.03075e-59	-1.30393e-09	-1.23161
4419609	chr9:4419609:A:G	1.81546e-59	-1.30393e-09	-1.34368
4419627	chr9:4419627:AAAATTAGCCGGGCGTGGTGGTCCACGCCT:A	1.76633e-59	-1.30393e-09	-1.37111
4420028	chr9:4420028:G:C	2.23149e-59	-1.30393e-09	-1.13735
4420171	chr9:4420171:T:A	8.58216e-61	-2.77741	-1.61808
4420402	chr9:4420402:T:C	4.06e-60	-2.47026	-0.371157
4420610	chr9:4420610:C:T	1.72165e-59	-1.30393e-09	-1.39673
4420767	chr9:4420767:A:G	8.80682e-60	-2.683	0.615927
4420910	chr9:4420910:A:C	1.90352e-60	-2.32171	-1.27719
4421123	chr9:4421123:C:T	8.79208e-61	-2.73489	-1.63645
4421126	chr9:4421126:G:A	9.1889e-61	-2.67403	-1.65316
4421671	chr9:4421671:G:A	1.28313e-59	-1.30393e-09	-1.69072
4421891	chr9:4421891:G:A	4.68406e-60	-2.69844	-7.1114e-10
4422062	chr9:4422062:T:C	2.78934e-59	-1.30393e-09	-0.914209
4422101	chr9:4422101:C:T	1.39222e-59	-1.30393e-09	-1.60912
4422257	chr9:4422257:C:T	1.64076e-59	-1.30393e-09	-1.44485
4422445	chr9:4422445:C:T	1.28423e-59	-1.30393e-09	-1.68986
4422720	chr9:4422720:G:C	8.4557e-60	-2.10776	-7.1114e-10
4423007	chr9:4423007:T:G	5.2152e-60	-2.04261	-0.548411
4423218	chr9:4423218:G:C	1.91653e-59	-1.30393e-09	-1.2895
4423262	chr9:4423262:G:A	1.79831e-60	-2.75667	-0.899083
4423758	chr9:4423758:A:G	2.35242e-59	-1.30393e-09	-1.08457
4423776	chr9:4423776:T:C	1.25316e-60	-2.65964	-1.3573
4423789	chr9:4423789:G:A	1.36041e-60	-2.77259	-1.16222
4423822	chr9:4423822:A:C	1.26354e-60	-2.6761	-1.33258
4424012	chr9:4424012:T:A	1.16834e-60	-2.68328	-1.40373
4424089	chr9:4424089:A:G	8.31237e-59	-1.30393e-09	0.177729
4424488	chr9:4424488:G:A	1.28376e-59	-1.30393e-09	-1.69022
4425033	chr9:4425033:T:G	2.03141e-60	-2.7334	-0.800466
4425070	chr9:4425070:T:C	2.24132e-59	-1.30393e-09	-1.13295
4425189	chr9:4425189:T:A	2.04391e-60	-2.10389	-1.42384
4425437	chr9:4425437:G:T	9.84121e-61	-2.66406	-1.59454
4425913	chr9:4425913:C:A	1.97091e-59	-1.30393e-09	-1.26152
4426053	chr9:4426053:T:C	1.59094e-59	-1.30393e-09	-1.47569
4426366	chr9:4426366:A:C	5.20496e-60	-2.59299	-7.1114e-10
4426368	chr9:4426368:T:C	1.61605e-59	-1.30393e-09	-1.46003
4426569	chr9:4426569:T:C	9.04082e-61	-2.66151	-1.68193
4426594	chr9:4426594:C:G	2.67677e-60	-2.32148	-0.936511
4426631	chr9:4426631:C:A	7.21719e-59	-1.98358	2.02003
4426694	chr9:4426694:T:C	1.59188e-59	-1.30393e-09	-1.4751
4426992	chr9:4426992:T:A	1.3752e-59	-1.30393e-09	-1.62142
4427245	chr9:4427245:A:G	1.72503e-58	-1.30393e-09	0.907814
4427594	chr9:4427594:C:T	5.48883e-60	-2.53989	-7.1114e-10
4427675	chr9:4427675:A:G	3.72663e-59	-2.33639	1.71187
4427754	chr9:4427754:A:G	2.40495e-59	-1.30393e-09	-1.06248
4427781	chr9:4427781:T:C	1.69161e-59	-1.30393e-09	-1.41433
4427866	chr9:4427866:G:A	1.71901e-59	-1.30393e-09	-1.39827
4427916	chr9:4427916:T:A	1.3511e-59	-1.30393e-09	-1.6391
4428135	chr9:4428135:A:G	2.8448e-60	-1.82174	-1.37537
4428323	chr9:4428323:A:G	1.72981e-60	-2.37918	-1.31541
4428695	chr9:4428695:T:C	8.11918e-59	-1.30393e-09	0.154213
4428704	chr9:4428704:G:C	1.28985e-59	-1.30393e-09	-1.68549
4428738	chr9:4428738:C:T	9.32529e-59	-1.30393e-09	0.292715
4428911	chr9:4428911:C:T	1.66979e-60	-2.0458	-1.6841
4429113	chr9:4429113:G:A	1.93832e-60	-1.90683	-1.67395
4429166	chr9:4429166:T:C	2.09386e-60	-1.82676	-1.67683
4429242	chr9:4429242:T:C	8.18107e-59	-1.30393e-09	0.161807
4429368	chr9:4429368:T:C	1.73716e-60	-1.99984	-1.69051
4429762	chr9:4429762:T:C	1.58338e-60	-2.19289	-1.59015
4430264	chr9:4430264:C:G	1.56524e-59	-1.30393e-09	-1.49198
4430378	chr9:4430378:G:A	5.59071e-60	-2.52149	-7.1114e-10
4430463	chr9:4430463:C:T	1.12932e-59	-1.8184	-7.1114e-10
4430661	chr9:4430661:T:C	7.41084e-59	0.062929	-7.1114e-10
4430662	chr9:4430662:A:T	1.33387e-59	-1.30393e-09	-1.65193
4430695	chr9:4430695:A:G	1.62826e-60	-2.06576	-1.68933
4430843	chr9:4430843:G:C	1.7282e-59	-1.30393e-09	-1.39294
4430975	chr9:4430975:T:C	9.85457e-61	-2.67311	-1.58414
4430989	chr9:4430989:C:G	1.28338e-59	-1.30393e-09	-1.69052
4431320	chr9:4431320:C:T	9.74612e-60	-2.6896	0.723864
4431419	chr9:4431419:G:C	2.28783e-59	-1.30393e-09	-1.11241
4431484	chr9:4431484:T:A	5.31452e-59	-1.30393e-09	-0.269573
4431945	chr9:4431945:T:C	1.72544e-59	-1.30393e-09	-1.39453
4432142	chr9:4432142:G:A	1.71358e-59	-1.30393e-09	-1.40143
4432686	chr9:4432686:G:T	1.38852e-59	-1.30393e-09	-1.61178
4432831	chr9:4432831:C:T	1.95694e-59	-1.30393e-09	-1.26863
4432832	chr9:4432832:A:G	1.94382e-59	-1.30393e-09	-1.27536
4432891	chr9:4432891:T:A	1.94547e-59	-1.30393e-09	-1.27451
4432944	chr9:4432944:A:G	1.96289e-59	-1.30393e-09	-1.2656
4433585	chr9:4433585:A:G	1.73416e-60	-2.32331	-1.36877
4434012	chr9:4434012:A:C	1.93601e-60	-2.66975	-0.912224
4434331	chr9:4434331:A:G	1.3823e-59	-1.30393e-09	-1.61627
4434498	chr9:4434498:C:T	1.45663e-59	-1.30393e-09	-1.56389
4435261	chr9:4435261:T:G	6.72392e-60	-2.33693	-7.1114e-10
4435300	chr9:4435300:G:A	3.70361e-59	-1.30393e-09	-0.630708
4435731	chr9:4435731:T:C	1.5973e-59	-2.76749	1.29579
4435760	chr9:4435760:T:C	1.02722e-58	-1.30393e-09	0.389426
4435776	chr9:4435776:T:C	1.33145e-60	-2.48197	-1.47435
4435880	chr9:4435880:T:C	4.89304e-59	-0.352202	-7.1114e-10
4436035	chr9:4436035:A:G	2.1515e-59	-1.30393e-09	-1.17385
4436318	chr9:4436318:G:T	1.84363e-60	-2.57239	-1.05847
4436378	chr9:4436378:T:TA	2.1117e-59	-1.30393e-09	-1.19252
4436517	chr9:4436517:C:A	1.16272e-60	-2.40979	-1.68205
4436553	chr9:4436553:C:A	9.28858e-59	-1.30393e-09	0.28877
4436915	chr9:4436915:G:C	1.9665e-60	-2.53838	-1.02797
4437444	chr9:4437444:C:G	1.29549e-59	-1.30393e-09	-1.68113
4437790	chr9:4437790:G:A	1.71171e-60	-2.67585	-1.02926
4438021	chr9:4438021:T:C	2.96723e-59	-2.55529	1.7029
4438056	chr9:4438056:A:G	1.59275e-59	-1.30393e-09	-1.47456
4438240	chr9:4438240:T:C	1.29102e-60	-2.37615	-1.61102
4438435	chr9:4438435:G:A	7.99511e-61	-2.77687	-1.68948
4438582	chr9:4438582:A:G	3.41106e-59	-1.30393e-09	-0.712991
4438770	chr9:4438770:C:G	9.24583e-60	-2.35756	0.339135
4438921	chr9:4438921:G:C	5.90768e-59	-1.30393e-09	-0.163762
4439143	chr9:4439143:C:G	1.01207e-60	-2.69717	-1.53343
4439180	chr9:4439180:T:C	1.61772e-59	-1.30393e-09	-1.459
4439266	chr9:4439266:G:A	1.46812e-60	-2.68753	-1.17109
4439368	chr9:4439368:A:C	5.34201e-59	-1.30393e-09	-0.264414
4439395	chr9:4439395:G:A	1.06632e-60	-2.63277	-1.54562
4439876	chr9:4439876:T:C	1.24527e-60	-2.34393	-1.67932
4439985	chr9:4439985:C:G	1.75949e-59	-1.30393e-09	-1.37499
4440335	chr9:4440335:T:G	9.04678e-59	-1.30393e-09	0.262393
4440459	chr9:4440459:G:A	2.47583e-59	-1.30393e-09	-1.03344
4440502	chr9:4440502:A:C	5.44211e-59	-2.60448	2.35863
4440673	chr9:4440673:A:G	2.56559e-59	-1.30393e-09	-0.997825
4440711	chr9:4440711:T:C	1.77863e-59	-1.30393e-09	-1.36417
4441054	chr9:4441054:A:G	2.52927e-59	-2.56866	1.55658
4441426	chr9:4441426:G:A	1.06166e-60	-2.65285	-1.52991
4441460	chr9:4441460:T:C	1.32465e-60	-2.41387	-1.54759
4441616	chr9:4441616:C:CT	1.51126e-59	-1.30393e-09	-1.52707
4441676	chr9:4441676:G:A	1.60982e-59	-1.30393e-09	-1.46389
4441982	chr9:4441982:A:G	3.44347e-59	-1.30393e-09	-0.703536
4441987	chr9:4441987:C:T	1.65553e-59	-1.30393e-09	-1.4359
4442050	chr9:4442050:G:C	1.6587e-59	-1.30393e-09	-1.43398
4442291	chr9:4442291:G:T	5.65991e-59	-1.30393e-09	-0.206608
4442476	chr9:4442476:C:G	3.38187e-59	-2.64098	1.9194
4443086	chr9:4443086:T:C	1.27968e-59	-2.34365	0.650241
4443107	chr9:4443107:T:C	6.06065e-59	-1.30393e-09	-0.138198
4443361	chr9:4443361:C:T	1.13182e-59	-2.34277	0.526583
4443402	chr9:4443402:A:G	2.89041e-59	-1.30393e-09	-0.878617
4443404	chr9:4443404:C:G	2.19204e-60	-2.70612	-0.751647
4443408	chr9:4443408:G:C	6.83049e-59	-1.30393e-09	-0.0186195
4443421	chr9:4443421:A:C	2.04309e-60	-1.86984	-1.65829
4443471	chr9:4443471:G:A	5.34368e-59	-1.30393e-09	-0.264102
4443744	chr9:4443744:A:G	1.26125e-60	-2.35865	-1.65185
4444589	chr9:4444589:A:G	1.28476e-59	-1.30393e-09	-1.68944
4444979	chr9:4444979:T:C	1.891e-59	-1.30393e-09	-1.30291
4445123	chr9:4445123:G:T	1.42642e-59	-1.30393e-09	-1.58485
4445442	chr9:4445442:C:A	1.9841e-60	-2.17964	-1.37779
4445750	chr9:4445750:A:T	6.17131e-59	-1.30393e-09	-0.120105
4446047	chr9:4446047:T:C	1.56596e-58	-1.30393e-09	0.811067
4446179	chr9:4446179:T:C	7.38889e-59	-1.30393e-09	0.0599615
4446238	chr9:4446238:C:T	1.14789e-60	-2.72081	-1.38387
4446307	chr9:4446307:G:A	1.15996e-60	-2.41996	-1.67425
4446365	chr9:4446365:A:G	1.40681e-60	-2.76651	-1.13476
4446674	chr9:4446674:TA:T	3.32674e-59	-1.30393e-09	-0.738022
4446722	chr9:4446722:C:T	1.30799e-60	-2.2942	-1.67991
4446725	chr9:4446725:G:C	2.26529e-59	-2.66553	1.54322
4447200	chr9:4447200:A:G	1.10072e-60	-2.72323	-1.42341
4447405	chr9:4447405:A:G	2.1903e-60	-2.75639	-0.702179
4447561	chr9:4447561:C:A	4.33101e-60	-2.7768	-7.1114e-10
4447601	chr9:4447601:C:T	1.07707e-60	-2.64741	-1.52095
4447608	chr9:4447608:G:C	6.89813e-59	-1.30393e-09	-0.00876535
4447622	chr9:4447622:C:T	2.23189e-60	-2.75286	-0.686892
4447696	chr9:4447696:G:A	1.2835e-59	-1.30393e-09	-1.69043
4447788	chr9:4447788:A:G	1.96251e-60	-2.74045	-0.827928
4447950	chr9:4447950:A:G	1.40129e-59	-1.30393e-09	-1.60262
4447993	chr9:4447993:C:T	1.11625e-60	-2.69895	-1.43368
4448044	chr9:4448044:A:G	2.06631e-60	-2.76919	-0.747649
4448088	chr9:4448088:T:A	1.55419e-60	-2.77646	-1.02519
4448344	chr9:4448344:A:G	1.96537e-59	-1.30393e-09	-1.26434
4448351	chr9:4448351:C:T	1.48419e-60	-2.34866	-1.49908
4448607	chr9:4448607:T:A	6.98597e-59	-1.30393e-09	0.00388822
4448981	chr9:4448981:C:A	2.02053e-60	-2.74285	-0.796392
4449071	chr9:4449071:G:A	4.43943e-60	-2.75207	-7.1114e-10
4449172	chr9:4449172:A:G	1.15016e-60	-2.74821	-1.35449
4449501	chr9:4449501:T:C	1.77763e-59	-1.30393e-09	-1.36474
4449538	chr9:4449538:G:A	1.28688e-59	-1.30393e-09	-1.6878
4449639	chr9:4449639:T:C	1.2342e-60	-2.75717	-1.27501
4449728	chr9:4449728:T:A	2.64339e-60	-2.77221	-0.498325
4449964	chr9:4449964:T:C	1.35052e-60	-2.75223	-1.18988
4450117	chr9:4450117:G:A	1.43373e-59	-1.30393e-09	-1.57974
4450200	chr9:4450200:T:C	4.25939e-59	-1.30393e-09	-0.490888
4450345	chr9:4450345:A:G	1.38349e-59	-1.30393e-09	-1.61541
4450366	chr9:4450366:G:A	1.52586e-59	-1.30393e-09	-1.51745
4450495	chr9:4450495:C:G	1.1586e-60	-2.76795	-1.32744
4451047	chr9:4451047:T:G	1.2147e-60	-2.74379	-1.30431
4451273	chr9:4451273:G:C	1.5976e-60	-2.24294	-1.53116
4451574	chr9:4451574:C:T	1.52244e-59	-1.30393e-09	-1.5197
4451637	chr9:4451637:C:T	1.55553e-59	-1.30393e-09	-1.4982
4451785	chr9:4451785:T:C	5.95024e-59	-1.30393e-09	-0.156584
4451879	chr9:4451879:T:C	2.75636e-59	-2.63925	1.71315
4452363	chr9:4452363:G:C	1.38953e-59	-1.30393e-09	-1.61105
4452398	chr9:4452398:T:C	1.02409e-58	-1.30393e-09	0.386375
4452490	chr9:4452490:T:A	1.28888e-59	-1.30393e-09	-1.68624
4452809	chr9:4452809:C:A	3.52333e-58	-1.30393e-09	1.62198
4452832	chr9:4452832:C:CA	1.30219e-59	-1.30393e-09	-1.67597
4452839	chr9:4452839:G:C	4.31261e-59	-1.30393e-09	-0.478471
4452874	chr9:4452874:G:C	3.22611e-59	-2.73006	1.96132
4452914	chr9:4452914:C:A	9.53127e-61	-2.60476	-1.68585
4453395	chr9:4453395:C:T	1.32579e-59	-1.30393e-09	-1.658
4453908	chr9:4453908:G:A	1.31103e-59	-1.30393e-09	-1.6692
4454007	chr9:4454007:GAA:G	1.30596e-59	-1.30393e-09	-1.67308
4454049	chr9:4454049:T:C	1.31018e-59	-1.30393e-09	-1.66985
4454153	chr9:4454153:A:T	5.79327e-60	-2.4859	-7.1114e-10
4454272	chr9:4454272:T:C	1.3035e-59	-1.30393e-09	-1.67496
4454289	chr9:4454289:G:C	2.63055e-58	-1.30393e-09	1.32976
4454339	chr9:4454339:C:G	1.69995e-60	-2.758	-0.954002
4454401	chr9:4454401:C:G	1.42683e-59	-1.30393e-09	-1.58456
4454423	chr9:4454423:A:G	6.01833e-59	-1.30393e-09	-0.145206
4454585	chr9:4454585:A:G	4.90101e-60	-2.65316	-7.1114e-10
4454821	chr9:4454821:T:A	2.21179e-59	-1.30393e-09	-1.14621
4454997	chr9:4454997:G:C	4.24146e-59	-1.30393e-09	-0.495108
4455202	chr9:4455202:C:T	1.3046e-59	-1.30393e-09	-1.67412
4455318	chr9:4455318:T:C	4.32447e-60	-2.77831	-7.1114e-10
4455538	chr9:4455538:A:G	5.744e-60	-2.1138	-0.380647
4455552	chr9:4455552:C:T	1.30565e-59	-1.30393e-09	-1.67332
4455607	chr9:4455607:G:A	1.97802e-59	-1.30393e-09	-1.25792
4455635	chr9:4455635:C:T	1.31029e-59	-1.30393e-09	-1.66977
4455696	chr9:4455696:G:C	7.81946e-59	-1.30393e-09	0.1166
4455794	chr9:4455794:G:T	1.62613e-60	-2.74321	-1.01319
4456037	chr9:4456037:G:A	3.53825e-60	-2.06228	-0.916693
4456373	chr9:4456373:G:A	9.69206e-61	-2.7011	-1.57278
4456435	chr9:4456435:G:A	1.28971e-59	-1.30393e-09	-1.6856
4456590	chr9:4456590:G:A	1.33692e-59	-1.30393e-09	-1.64965
4456642	chr9:4456642:A:G	6.97186e-59	-1.30393e-09	0.0018673
4456732	chr9:4456732:C:T	1.28971e-59	-1.30393e-09	-1.6856
4456870	chr9:4456870:A:C	3.32905e-59	-1.30393e-09	-0.737327
4456927	chr9:4456927:A:C	1.3069e-59	-1.30393e-09	-1.67236
4457100	chr9:4457100:A:C	2.05311e-59	-1.30393e-09	-1.22066
4457324	chr9:4457324:G:A	9.91331e-59	-2.70942	3.06328
4457901	chr9:4457901:C:G	1.55935e-60	-2.23334	-1.56499
4458123	chr9:4458123:T:C	1.4087e-59	-1.30393e-09	-1.59735
4458272	chr9:4458272:G:A	7.00009e-59	-1.30393e-09	0.00590736
4458297	chr9:4458297:T:C	1.01309e-60	-2.54227	-1.68732
4458583	chr9:4458583:C:T	9.11239e-61	-2.77679	-1.55876
4458859	chr9:4458859:C:A	2.32628e-59	-1.30393e-09	-1.09574
4458866	chr9:4458866:T:C	1.29506e-59	-1.30393e-09	-1.68146
4459274	chr9:4459274:G:A	1.0731e-60	-2.75661	-1.41544
4459620	chr9:4459620:C:G	2.90493e-60	-1.58723	-1.58896
4459677	chr9:4459677:G:A	1.38593e-59	-1.30393e-09	-1.61365
4460023	chr9:4460023:T:C	8.34731e-61	-2.7428	-1.68045
4460041	chr9:4460041:TC:T	1.28707e-59	-1.30393e-09	-1.68765
4460478	chr9:4460478:G:C	1.59598e-59	-1.30393e-09	-1.47253
4460502	chr9:4460502:T:C	1.84376e-59	-1.30393e-09	-1.32821
4460705	chr9:4460705:G:A	1.58968e-59	-1.30393e-09	-1.47648
4460857	chr9:4460857:C:T	1.71169e-59	-1.30393e-09	-1.40253
4460883	chr9:4460883:T:A	1.64035e-59	-1.30393e-09	-1.4451
4461283	chr9:4461283:T:C	1.40736e-59	-1.30393e-09	-1.5983
4461536	chr9:4461536:C:T	1.35346e-60	-2.25685	-1.68308
4461635	chr9:4461635:T:C	1.92992e-59	-1.30393e-09	-1.28254
4461699	chr9:4461699:A:C	2.06195e-60	-2.65505	-0.863895
4461826	chr9:4461826:A:G	1.53324e-59	-1.30393e-09	-1.51263
4461989	chr9:4461989:A:G	6.7642e-60	-1.99952	-0.331433
4462265	chr9:4462265:A:G	9.9411e-61	-2.60638	-1.64212
4462510	chr9:4462510:A:T	1.28412e-59	-1.30393e-09	-1.68994
4462520	chr9:4462520:G:T	1.94275e-59	-1.30393e-09	-1.27591
4463090	chr9:4463090:G:A	1.88355e-59	-1.30393e-09	-1.30686
4463197	chr9:4463197:T:C	1.671e-59	-1.30393e-09	-1.42659
4463404	chr9:4463404:C:G	3.19041e-59	-1.30393e-09	-0.779867
4463414	chr9:4463414:T:C	1.52917e-60	-2.4877	-1.33017
4463843	chr9:4463843:G:T	3.0852e-59	-1.30393e-09	-0.813399
4463883	chr9:4463883:T:C	1.54343e-59	-1.30393e-09	-1.50601
4464045	chr9:4464045:T:C	2.31905e-59	-1.30393e-09	-1.09886
4464166	chr9:4464166:G:C	1.61641e-60	-2.07327	-1.68912
4464266	chr9:4464266:T:C	1.51007e-59	-1.30393e-09	-1.52786
4464520	chr9:4464520:G:A	1.14066e-60	-2.63592	-1.47508
4464598	chr9:4464598:T:C	1.63571e-59	-1.30393e-09	-1.44794
4464740	chr9:4464740:G:C	1.52596e-59	-1.30393e-09	-1.51739
4464818	chr9:4464818:T:C	2.30306e-59	-1.30393e-09	-1.10578
4464844	chr9:4464844:G:T	1.27139e-60	-2.748	-1.25449
4464970	chr9:4464970:G:A	8.46447e-61	-2.72273	-1.68658
4465501	chr9:4465501:ATCATGCCATTGCAC:A	1.50515e-59	-1.30393e-09	-1.53112
4465556	chr9:4465556:T:A	8.20094e-61	-2.7691	-1.67183
4465571	chr9:4465571:A:G	1.30578e-59	-1.30393e-09	-1.67321
4465833	chr9:4465833:T:C	3.12161e-59	-1.30393e-09	-0.801665
4465966	chr9:4465966:T:C	1.29696e-59	-1.30393e-09	-1.67999
4466534	chr9:4466534:T:TA	3.13955e-59	-1.30393e-09	-0.795935
4466627	chr9:4466627:A:G	2.40337e-60	-2.62917	-0.736563
4466657	chr9:4466657:T:G	1.09326e-58	-1.30393e-09	0.451731
4466829	chr9:4466829:G:C	1.36104e-59	-1.30393e-09	-1.63176
4466999	chr9:4466999:C:T	1.44336e-59	-1.30393e-09	-1.57304
4467024	chr9:4467024:T:A	1.38005e-59	-1.30393e-09	-1.61789
4467053	chr9:4467053:T:C	3.34048e-59	-1.30393e-09	-0.7339
4467093	chr9:4467093:T:C	3.08015e-58	-1.30393e-09	1.48755
4467254	chr9:4467254:G:A	1.39053e-59	-1.30393e-09	-1.61033
4467422	chr9:4467422:G:A	2.60114e-59	-1.30393e-09	-0.984065
4467702	chr9:4467702:A:G	3.67701e-60	-2.64392	-0.296577
4467783	chr9:4467783:C:T	7.46122e-60	-2.23288	-7.1114e-10
4467903	chr9:4467903:C:T	3.70765e-59	-1.30393e-09	-0.629616
4468095	chr9:4468095:G:A	8.1255e-61	-2.77754	-1.67264
4468727	chr9:4468727:A:G	1.33804e-59	-1.30393e-09	-1.64881
4469434	chr9:4469434:G:A	3.34349e-60	-2.54851	-0.487081
4469671	chr9:4469671:C:T	1.33358e-59	-1.30393e-09	-1.65215
4469703	chr9:4469703:A:C	9.50614e-61	-2.60345	-1.68979
4469766	chr9:4469766:A:G	8.01103e-61	-2.77629	-1.68808
4469876	chr9:4469876:A:G	1.18262e-60	-2.63562	-1.43925
4469927	chr9:4469927:C:T	1.3016e-59	-1.30393e-09	-1.67642
4469972	chr9:4469972:C:T	8.15603e-61	-2.76244	-1.68399
4470038	chr9:4470038:G:C	8.23778e-61	-2.74892	-1.68753
4470094	chr9:4470094:A:G	1.45743e-59	-1.30393e-09	-1.56334
4470183	chr9:4470183:G:C	2.98297e-59	-1.30393e-09	-0.847095
4470373	chr9:4470373:A:G	8.18676e-61	-2.76252	-1.68015
4470844	chr9:4470844:T:C	1.63705e-59	-1.30393e-09	-1.44712
4470967	chr9:4470967:A:T	2.91942e-59	-1.30393e-09	-0.868629
4471084	chr9:4471084:C:T	1.46282e-59	-1.30393e-09	-1.55965
4471282	chr9:4471282:G:C	3.69623e-59	-1.30393e-09	-0.632702
4471370	chr9:4471370:A:T	1.62349e-59	-1.30393e-09	-1.45544
4471497	chr9:4471497:A:C	1.62265e-59	-1.30393e-09	-1.45596
4471856	chr9:4471856:G:A	1.05863e-60	-2.57776	-1.60786
4471901	chr9:4471901:G:A	1.33791e-60	-2.60228	-1.34921
4472109	chr9:4472109:A:C	1.36944e-59	-1.30393e-09	-1.62562
4472111	chr9:4472111:G:T	2.9742e-59	-1.30393e-09	-0.850042
4472190	chr9:4472190:A:T	5.55998e-60	-1.8975	-0.62951
4472317	chr9:4472317:T:C	3.11081e-59	-1.30393e-09	-0.805132
4472325	chr9:4472325:C:G	3.25722e-59	-1.30393e-09	-0.759141
4472538	chr9:4472538:A:C	4.30719e-60	-2.06838	-0.713931
4472544	chr9:4472544:G:A	2.32634e-59	-1.30393e-09	-1.09572
4472700	chr9:4472700:C:T	3.00675e-60	-2.28094	-0.860797
4472719	chr9:4472719:C:T	2.92596e-60	-2.2571	-0.911881
4472727	chr9:4472727:G:A	1.82795e-60	-2.33057	-1.30884
4472806	chr9:4472806:A:G	1.3388e-59	-1.30393e-09	-1.64824
4473193	chr9:4473193:T:C	1.30819e-59	-1.30393e-09	-1.67137
4473504	chr9:4473504:G:A	1.66035e-59	-1.30393e-09	-1.43298
4473829	chr9:4473829:A:G	4.40726e-60	-2.75935	-7.1114e-10
4473913	chr9:4473913:T:C	1.28551e-59	-1.30393e-09	-1.68886
4474022	chr9:4474022:CT:C	4.23664e-60	-2.37006	-0.428769
4474080	chr9:4474080:G:C	2.12246e-59	-1.30393e-09	-1.18744
4474334	chr9:4474334:C:T	6.64663e-60	-2.34849	-7.1114e-10
4474620	chr9:4474620:C:G	2.50461e-60	-2.16271	-1.16176
4474705	chr9:4474705:T:C	1.68502e-59	-1.30393e-09	-1.41824
4474832	chr9:4474832:G:A	3.056e-60	-2.35485	-0.770641
4475139	chr9:4475139:G:A	1.66007e-60	-2.09654	-1.6392
4475533	chr9:4475533:A:G	8.03983e-61	-2.77048	-1.69029
4475560	chr9:4475560:C:T	1.30807e-59	-1.30393e-09	-1.67146
4475809	chr9:4475809:T:C	4.78675e-60	-2.67675	-7.1114e-10
4475984	chr9:4475984:A:G	5.24323e-59	-1.30393e-09	-0.283077
4475998	chr9:4475998:C:T	3.56646e-59	-1.30393e-09	-0.668441
4476067	chr9:4476067:G:A	1.69753e-59	-1.30393e-09	-1.41084
4476360	chr9:4476360:T:G	6.68677e-59	-0.0398844	-7.1114e-10
4476493	chr9:4476493:C:G	1.73322e-60	-2.58221	-1.11041
4477233	chr9:4477233:A:G	1.88325e-59	-1.30393e-09	-1.30702
4477455	chr9:4477455:C:T	2.12996e-59	-1.30393e-09	-1.18391
4477797	chr9:4477797:G:A	1.83617e-59	-1.30393e-09	-1.33234
4477984	chr9:4477984:A:G	2.39011e-59	-1.30393e-09	-1.06868
4478013	chr9:4478013:A:C	4.09571e-59	-1.30393e-09	-0.530076
4478150	chr9:4478150:T:C	2.81818e-59	-1.30393e-09	-0.903924
4478331	chr9:4478331:G:A	9.83601e-59	-1.30393e-09	0.346035
4478343	chr9:4478343:C:G	2.27239e-59	-1.30393e-09	-1.11918
4478519	chr9:4478519:G:A	2.28948e-59	-1.30393e-09	-1.11169
4478862	chr9:4478862:T:C	1.29335e-59	-1.30393e-09	-1.68278
4478898	chr9:4478898:A:G	3.21938e-59	-1.30393e-09	-0.770827
4479036	chr9:4479036:C:T	1.15851e-60	-2.50663	-1.58884
4479058	chr9:4479058:T:A	3.11745e-60	-2.19248	-0.913106
4479342	chr9:4479342:T:A	2.59654e-59	-1.30393e-09	-0.985835
4479603	chr9:4479603:AC:A	2.43602e-60	-2.76623	-0.586007
4479742	chr9:4479742:G:C	2.47559e-59	-1.30393e-09	-1.03353
4479861	chr9:4479861:C:T	2.05853e-58	-1.30393e-09	1.08456
4479919	chr9:4479919:T:C	1.99538e-59	-1.30393e-09	-1.24918
4480350	chr9:4480350:A:C	4.47723e-60	-2.74867	0.00507864
4480469	chr9:4480469:A:C	4.65404e-59	-1.30393e-09	-0.40228
4480503	chr9:4480503:G:C	3.79853e-59	-1.30393e-09	-0.605401
4480602	chr9:4480602:C:T	1.43849e-59	-1.30393e-09	-1.57642
4480762	chr9:4480762:T:C	2.25256e-59	-1.30393e-09	-1.12795
4480818	chr9:4480818:A:C	2.0046e-59	-1.30393e-09	-1.24457
4481042	chr9:4481042:G:A	1.12501e-59	-1.83401	0.011787
4481061	chr9:4481061:G:A	1.30654e-59	-1.30393e-09	-1.67263
4481668	chr9:4481668:T:C	1.11859e-60	-2.76858	-1.36195
4481822	chr9:4481822:T:C	4.61485e-59	-1.30393e-09	-0.410736
4481964	chr9:4481964:C:T	3.15878e-60	-1.8878	-1.20461
4482491	chr9:4482491:C:T	8.21141e-61	-2.75181	-1.68785
4482583	chr9:4482583:A:T	8.22382e-61	-2.75506	-1.68309
4483183	chr9:4483183:A:G	1.58232e-59	-1.30393e-09	-1.48112
4483189	chr9:4483189:T:C	3.73772e-60	-1.40213	-1.52199
4483219	chr9:4483219:A:AG	6.05645e-60	-1.54293	-0.898549
4483401	chr9:4483401:C:G	2.59322e-59	-1.30393e-09	-0.987114
4483775	chr9:4483775:A:G	1.36701e-59	-1.30393e-09	-1.62739
4483849	chr9:4483849:G:A	1.48626e-59	-1.30393e-09	-1.54376
4483912	chr9:4483912:G:A	5.75999e-59	1.12038	-1.30946
4484009	chr9:4484009:A:G	3.69103e-59	-1.30393e-09	-0.634109
4484105	chr9:4484105:C:T	2.2832e-58	-1.30393e-09	1.18815
4484117	chr9:4484117:A:T	6.79678e-60	-2.32615	-7.1114e-10
4484174	chr9:4484174:G:T	3.24488e-60	-1.42874	-1.63679
4484286	chr9:4484286:A:G	6.5396e-59	-1.30393e-09	-0.0621393
4484341	chr9:4484341:G:A	5.09101e-60	-1.9584	-0.656721
4484777	chr9:4484777:C:T	5.02907e-60	-2.62737	-7.1114e-10
4485050	chr9:4485050:C:T	1.39852e-60	-2.63003	-1.27715
4485084	chr9:4485084:G:A	2.59434e-59	-1.30393e-09	-0.986685
4485100	chr9:4485100:T:C	1.21395e-60	-2.74055	-1.30817
4485117	chr9:4485117:C:T	8.91404e-59	-1.30393e-09	0.247612
4485306	chr9:4485306:C:T	3.15754e-60	-2.285	-0.807807
4485557	chr9:4485557:G:A	1.96974e-59	-1.30393e-09	-1.26212
4485607	chr9:4485607:C:G	8.07924e-60	-2.1533	-7.1114e-10
4485812	chr9:4485812:C:T	2.27594e-59	-0.811943	-0.305679
4486085	chr9:4486085:T:G	1.40059e-59	-1.30393e-09	-1.60312
4486385	chr9:4486385:CAA:C	1.64968e-59	-1.30393e-09	-1.43943
4486545	chr9:4486545:G:T	3.16879e-58	-1.30393e-09	1.51592
4486683	chr9:4486683:G:C	9.74919e-58	-1.30393e-09	2.63975
4487020	chr9:4487020:G:A	3.93227e-59	-1.30393e-09	-0.570797
4487374	chr9:4487374:G:A	1.06702e-59	-2.7167	0.841549
4487464	chr9:4487464:C:A	3.08848e-59	-1.30393e-09	-0.812337
4487577	chr9:4487577:T:C	1.46509e-59	-1.30393e-09	-1.5581
4487754	chr9:4487754:T:C	3.85902e-59	-1.30393e-09	-0.589602
4487820	chr9:4487820:A:G	3.73887e-59	-1.30393e-09	-0.621231
4487912	chr9:4487912:A:G	3.97669e-59	-1.30393e-09	-0.559566
4488173	chr9:4488173:C:T	1.06625e-60	-2.57127	-1.60718
4488353	chr9:4488353:C:T	3.83881e-59	-1.30393e-09	-0.594853
4488675	chr9:4488675:A:C	1.76141e-60	-2.5734	-1.10308
4488795	chr9:4488795:G:A	1.51181e-60	-2.71245	-1.11684
4488858	chr9:4488858:T:G	3.69268e-59	-1.30393e-09	-0.633662
4488880	chr9:4488880:T:C	8.26419e-59	-1.30393e-09	0.171916
4488885	chr9:4488885:T:G	4.84751e-60	-2.66414	-7.1114e-10
4489090	chr9:4489090:A:G	4.13917e-60	-2.55703	-0.26507
4489125	chr9:4489125:C:T	1.58716e-58	-1.97596	2.80047
4489178	chr9:4489178:A:T	1.65367e-59	-1.30393e-09	-1.43702
4489244	chr9:4489244:T:C	4.29316e-57	-1.30393e-09	4.12218
4489494	chr9:4489494:T:G	1.96745e-60	-2.40502	-1.16084
4489533	chr9:4489533:G:C	1.76092e-58	-1.30393e-09	0.928407
4490959	chr9:4490959:A:T	2.02509e-59	-1.30393e-09	-1.2344
4491455	chr9:4491455:C:T	3.10119e-59	-1.30393e-09	-0.808228
4491998	chr9:4491998:T:A	2.37174e-59	-1.30393e-09	-1.07639
4492575	chr9:4492575:G:C	1.78265e-59	-1.30393e-09	-1.36192
4492631	chr9:4492631:T:C	3.23895e-59	-0.764765	-7.1114e-10
4493141	chr9:4493141:A:G	1.50584e-59	-1.57765	0.0469836
4494061	chr9:4494061:G:A	3.39756e-59	-1.30393e-09	-0.716957
4494294	chr9:4494294:ATATTACT:A	2.21502e-60	-2.32251	-1.12482
4495254	chr9:4495254:C:T	5.75627e-60	-1.45974	-1.03257
4495328	chr9:4495328:C:A	2.55495e-60	-2.76289	-0.541678
4496224	chr9:4496224:G:A	2.89608e-59	-1.30393e-09	-0.876658
4496333	chr9:4496333:G:A	2.4188e-60	-1.68755	-1.67178
4496347	chr9:4496347:C:T	2.29278e-60	-1.72428	-1.68856
4496473	chr9:4496473:G:A	3.38909e-59	-1.30393e-09	-0.719453
4496578	chr9:4496578:A:G	1.37301e-60	-2.77425	-1.15135
4496673	chr9:4496673:C:T	1.81501e-60	-2.35466	-1.29185
4496776	chr9:4496776:G:A	5.11955e-59	-1.54356	1.23662
4496904	chr9:4496904:A:G	3.38306e-60	-1.98462	-1.0392
4497022	chr9:4497022:C:T	1.26196e-60	-2.63166	-1.37828
4497072	chr9:4497072:G:T	1.29644e-59	-1.30393e-09	-1.68039
4497324	chr9:4497324:C:A	4.68937e-60	-2.6973	-7.1114e-10
4497363	chr9:4497363:A:C	2.05824e-59	-1.30393e-09	-1.21816
4497653	chr9:4497653:T:C	2.00827e-59	-1.30393e-09	-1.24274
4497835	chr9:4497835:A:G	1.32508e-59	-1.30393e-09	-1.65854
4497999	chr9:4497999:T:C	2.06342e-59	-1.30393e-09	-1.21565
4498044	chr9:4498044:C:T	2.11462e-59	-1.19114	-7.1114e-10
4498188	chr9:4498188:C:T	1.71996e-59	-1.39771	-7.1114e-10
4498234	chr9:4498234:T:A	1.37887e-59	-1.30393e-09	-1.61875
4498317	chr9:4498317:T:C	2.21088e-59	-1.14662	-7.1114e-10
4498460	chr9:4498460:C:T	1.86138e-59	-1.3187	-7.1114e-10
4498532	chr9:4498532:T:C	1.39322e-59	-1.30393e-09	-1.6084
4498586	chr9:4498586:C:T	1.50064e-59	-1.53412	-7.1114e-10
4498730	chr9:4498730:TGA:T	8.28678e-60	-2.49022	0.362281
4498745	chr9:4498745:A:G	1.55398e-59	-1.4992	-7.1114e-10
4498782	chr9:4498782:A:G	1.3971e-59	-1.60562	-7.1114e-10
4499018	chr9:4499018:TAA:T	1.30896e-59	-1.30393e-09	-1.67078
4499246	chr9:4499246:T:C	1.28387e-59	-1.30393e-09	-1.69014
4499361	chr9:4499361:C:T	1.00416e-60	-2.70263	-1.53583
4499415	chr9:4499415:G:A	1.34891e-59	-1.64072	-7.1114e-10
4499426	chr9:4499426:A:C	1.31473e-59	-1.30393e-09	-1.66638
4500348	chr9:4500348:A:C	1.67798e-59	-1.42242	-7.1114e-10
4500468	chr9:4500468:T:C	1.00355e-60	-2.59641	-1.64265
4500760	chr9:4500760:A:C	1.34405e-59	-1.30393e-09	-1.64433
4501055	chr9:4501055:G:A	2.84239e-59	-1.30393e-09	-0.89537
4501064	chr9:4501064:T:G	1.47146e-59	-1.55376	-7.1114e-10
4501200	chr9:4501200:T:C	1.56471e-60	-2.21705	-1.57785
4501352	chr9:4501352:G:A	1.81561e-59	-1.34359	-7.1114e-10
4501473	chr9:4501473:T:G	1.31202e-59	-1.30393e-09	-1.66845
4501492	chr9:4501492:A:G	6.77826e-60	-1.52174	-0.80714
4501739	chr9:4501739:G:A	1.70732e-59	-1.30393e-09	-1.40509
4501821	chr9:4501821:G:A	1.86977e-59	-1.30393e-09	-1.3142
4502055	chr9:4502055:T:G	1.82513e-59	-1.30393e-09	-1.33837
4502208	chr9:4502208:G:A	1.29988e-59	-1.30393e-09	-1.67775
4502629	chr9:4502629:T:C	9.58312e-59	-1.30393e-09	0.319987
4502832	chr9:4502832:T:C	1.71536e-59	-1.30393e-09	-1.40039
4502848	chr9:4502848:C:G	9.67092e-60	-0.743281	-1.2302
4503253	chr9:4503253:G:A	2.97975e-59	-1.30393e-09	-0.848176
4503422	chr9:4503422:C:G	1.29175e-59	-1.30393e-09	-1.68402
4503448	chr9:4503448:A:C	1.30804e-59	-1.30393e-09	-1.67149
4503503	chr9:4503503:G:A	1.46533e-59	-1.30393e-09	-1.55794
4504129	chr9:4504129:C:T	1.449e-59	-1.30393e-09	-1.56914
4504446	chr9:4504446:G:A	1.28355e-59	-1.30393e-09	-1.69039
4504448	chr9:4504448:G:A	1.95251e-60	-2.04496	-1.52852
4504707	chr9:4504707:TTG:T	5.50143e-56	-1.30393e-09	6.67275
4505100	chr9:4505100:G:T	4.09047e-60	-2.19433	-0.639611
4505161	chr9:4505161:C:G	4.80831e-60	-2.67226	-7.1114e-10
4505250	chr9:4505250:T:C	2.22324e-59	-1.14105	-7.1114e-10
4505369	chr9:4505369:T:C	1.68515e-59	-1.30393e-09	-1.41816
4505435	chr9:4505435:A:G	1.6112e-59	-1.30393e-09	-1.46304
4505483	chr9:4505483:G:C	2.20552e-59	-1.30393e-09	-1.14905
4505544	chr9:4505544:A:C	4.76465e-60	-2.58223	-0.0991415
4505689	chr9:4505689:C:T	1.51922e-59	-1.30393e-09	-1.52182
4506146	chr9:4506146:G:A	5.77453e-56	-1.30393e-09	6.7212
4506357	chr9:4506357:C:T	1.2312e-59	-2.65859	0.926559
4506655	chr9:4506655:G:A	1.47133e-59	-1.90414	0.350291
4506802	chr9:4506802:T:C	2.63709e-59	-1.30393e-09	-0.970338
4506931	chr9:4506931:A:G	1.30241e-59	-1.30393e-09	-1.6758
4507889	chr9:4507889:A:C	3.09225e-59	-0.811115	-7.1114e-10
4507966	chr9:4507966:C:T	2.22319e-59	-1.30393e-09	-1.14107
4508459	chr9:4508459:A:G	2.34188e-59	-1.30393e-09	-1.08906
4508597	chr9:4508597:C:G	2.47655e-60	-2.04876	-1.28697
4508692	chr9:4508692:C:G	7.70439e-56	-1.30393e-09	7.00953
4508874	chr9:4508874:T:C	1.54416e-59	-1.30393e-09	-1.50553
4509326	chr9:4509326:G:A	1.326e-59	-1.30393e-09	-1.65785
4509487	chr9:4509487:G:A	1.77621e-59	-1.30393e-09	-1.36553
4509590	chr9:4509590:T:C	9.59756e-61	-2.76341	-1.52026
4509735	chr9:4509735:T:C	1.05371e-60	-2.56998	-1.6203
4509967	chr9:4509967:G:A	2.05989e-59	-1.21736	-7.1114e-10
4510451	chr9:4510451:T:G	1.58251e-59	-1.30393e-09	-1.48101
4510509	chr9:4510509:A:G	4.29109e-59	-1.66801	1.18453
4510617	chr9:4510617:C:G	1.80598e-60	-2.77615	-0.875344
4510684	chr9:4510684:C:T	1.40148e-59	-1.30393e-09	-1.60249
4510926	chr9:4510926:G:C	5.02129e-59	-1.49765	1.17132
4511377	chr9:4511377:A:G	1.50818e-59	-1.30393e-09	-1.52911
4511378	chr9:4511378:A:G	2.43636e-60	-2.76948	-0.582613
4511412	chr9:4511412:A:G	3.14071e-59	-1.30393e-09	-0.795565
4511451	chr9:4511451:C:A	3.72338e-56	-1.30393e-09	6.28237
4512200	chr9:4512200:C:T	1.1393e-60	-2.65688	-1.4553
4512205	chr9:4512205:C:G	1.30899e-59	-1.30393e-09	-1.67076
4512416	chr9:4512416:G:A	3.70182e-59	-1.30393e-09	-0.63119
4512477	chr9:4512477:A:T	3.56056e-59	-1.30393e-09	-0.670097
4512584	chr9:4512584:AAG:A	1.69321e-59	-1.30393e-09	-1.41339
4512778	chr9:4512778:A:T	4.32242e-59	-1.53716	1.06096
4512783	chr9:4512783:G:C	1.29045e-59	-1.30393e-09	-1.68503
4513158	chr9:4513158:G:C	1.14535e-60	-2.4305	-1.67639
4513455	chr9:4513455:A:G	1.13687e-60	-2.50298	-1.61134
4513751	chr9:4513751:G:A	5.25264e-59	-1.45532	1.17404
4514061	chr9:4514061:A:G	4.76441e-58	-1.30393e-09	1.92374
4514172	chr9:4514172:T:G	4.21144e-59	-0.502211	-7.1114e-10
4514720	chr9:4514720:A:G	4.69515e-59	-0.393485	-7.1114e-10
4514760	chr9:4514760:A:C	1.28455e-59	-1.30393e-09	-1.6896
4514762	chr9:4514762:A:G	1.28309e-59	-1.30393e-09	-1.69075
4514788	chr9:4514788:C:T	1.00561e-60	-2.59629	-1.64072
4514860	chr9:4514860:G:A	9.42662e-59	-1.30393e-09	0.303522
4514963	chr9:4514963:G:C	1.25026e-59	-2.61736	0.900696
4515339	chr9:4515339:T:C	3.01257e-60	-2.6765	-0.463311
4515470	chr9:4515470:T:C	1.04966e-59	-1.28657	-0.604984
4515663	chr9:4515663:T:C	1.29563e-59	-1.30393e-09	-1.68102
4515687	chr9:4515687:C:T	9.31598e-60	-1.62918	-0.38169
4515747	chr9:4515747:C:G	1.12984e-58	-1.30393e-09	0.484648
4515982	chr9:4515982:C:T	9.986e-61	-2.67938	-1.56463
4516255	chr9:4516255:G:A	1.04629e-59	-1.60133	-0.293434
4516598	chr9:4516598:A:G	1.23071e-60	-2.36333	-1.67168
4516797	chr9:4516797:C:A	3.9935e-59	-0.555348	-7.1114e-10
4517214	chr9:4517214:C:T	4.10642e-59	-1.30393e-09	-0.527464
4517252	chr9:4517252:C:T	1.26722e-58	-1.30393e-09	0.599391
4517439	chr9:4517439:T:A	2.52766e-59	-1.30393e-09	-1.01272
4517656	chr9:4517656:A:G	1.33523e-59	-1.30393e-09	-1.65091
4517766	chr9:4517766:C:T	1.48864e-59	-1.54215	-7.1114e-10
4517779	chr9:4517779:C:T	1.32855e-59	-1.30393e-09	-1.65593
4517846	chr9:4517846:C:T	3.01779e-59	-0.835492	-7.1114e-10
4517894	chr9:4517894:A:G	1.09864e-59	-2.69491	0.848965
4517903	chr9:4517903:T:G	9.81199e-59	-1.51181	1.8554
4518359	chr9:4518359:T:C	3.15485e-59	-1.30393e-09	-0.791074
4518484	chr9:4518484:A:G	3.86391e-59	-2.76008	2.17174
4518755	chr9:4518755:C:T	1.0193e-58	-1.30393e-09	0.38169
4518848	chr9:4518848:T:C	9.12111e-61	-2.76895	-1.56564
4519853	chr9:4519853:C:A	4.67385e-59	-0.398032	-7.1114e-10
4519911	chr9:4519911:A:T	2.40382e-60	-2.51593	-0.849613
4519960	chr9:4519960:A:T	8.8512e-61	-2.73452	-1.63011
4519969	chr9:4519969:G:A	2.13203e-59	-1.30393e-09	-1.18294
4521052	chr9:4521052:C:T	3.52517e-59	-0.680088	-7.1114e-10
4521329	chr9:4521329:A:C	3.15616e-59	-0.790659	-7.1114e-10
4521803	chr9:4521803:GGAGA:G	2.76451e-59	-1.30393e-09	-0.923151
4521856	chr9:4521856:A:G	2.37772e-59	-1.30393e-09	-1.07387
4522012	chr9:4522012:A:G	1.34191e-59	-1.30393e-09	-1.64592
4522461	chr9:4522461:A:G	4.08444e-60	-1.1496	-1.68581
4522714	chr9:4522714:A:C	3.39314e-59	-1.30393e-09	-0.71826
4522767	chr9:4522767:C:G	2.85538e-59	-0.890811	-7.1114e-10
4522860	chr9:4522860:A:G	1.55171e-59	-1.30393e-09	-1.50066
4523287	chr9:4523287:T:A	1.54474e-59	0.149328	-1.65449
4523322	chr9:4523322:A:C	3.66789e-60	-1.25881	-1.68417
4523947	chr9:4523947:T:C	1.55772e-59	-1.30393e-09	-1.49679
4524152	chr9:4524152:G:A	2.03428e-60	-2.76405	-0.768403
4524549	chr9:4524549:T:C	4.06583e-60	-1.1907	-1.64928
4525344	chr9:4525344:C:T	2.21706e-59	-0.263617	-0.880215
4525758	chr9:4525758:A:G	1.9042e-59	-1.30393e-09	-1.29595
4526287	chr9:4526287:G:A	2.31624e-59	-1.30393e-09	-1.10007
4526333	chr9:4526333:GTATTAA:G	4.45181e-60	-2.74929	-7.1114e-10
4526346	chr9:4526346:T:C	9.23471e-60	-2.64711	0.627479
4526468	chr9:4526468:G:A	1.31779e-59	-1.30393e-09	-1.66406
4526525	chr9:4526525:T:C	8.86304e-61	-2.67459	-1.68871
4526564	chr9:4526564:T:C	1.48433e-59	-1.30393e-09	-1.54505
4526642	chr9:4526642:T:C	4.5694e-58	-0.0882301	1.97018
4526695	chr9:4526695:C:G	3.43328e-59	-0.477063	-0.229438
4526737	chr9:4526737:A:G	1.00832e-58	-1.30393e-09	0.37086
4526788	chr9:4526788:G:A	5.6704e-60	-2.72683	0.21949
4526854	chr9:4526854:A:G	2.31906e-59	-1.30393e-09	-1.09885
4526861	chr9:4526861:A:G	4.99251e-58	-1.4151	3.38561
4526958	chr9:4526958:T:G	5.30134e-58	-0.218514	2.24904
4527024	chr9:4527024:A:C	1.99214e-60	-2.73079	-0.8226
4527304	chr9:4527304:G:T	1.49485e-59	-0.36891	-1.16908
4527535	chr9:4527535:G:T	2.31022e-59	-1.30393e-09	-1.10267
4527624	chr9:4527624:T:C	3.47329e-59	-0.694914	-7.1114e-10
4527710	chr9:4527710:G:A	2.35156e-59	-1.30393e-09	-1.08494
4527766	chr9:4527766:G:T	3.36231e-59	-0.727388	-7.1114e-10
4527928	chr9:4527928:C:T	4.84177e-59	-0.717478	0.354743
4528150	chr9:4528150:C:G	9.68659e-60	-0.740831	-1.23103
4528335	chr9:4528335:G:T	9.35145e-60	-2.00707	-7.1114e-10
4528344	chr9:4528344:A:G	3.95209e-59	-1.30393e-09	-0.56577
4528603	chr9:4528603:G:C	3.2132e-59	-0.772748	-7.1114e-10
4528816	chr9:4528816:T:A	1.62408e-59	-2.71043	1.25536
4528820	chr9:4528820:A:G	1.86994e-59	-1.30393e-09	-1.31411
4529074	chr9:4529074:G:A	2.08325e-59	-1.30393e-09	-1.20609
4529275	chr9:4529275:T:C	2.84235e-59	-1.30393e-09	-0.895384
4529608	chr9:4529608:C:G	3.39213e-60	-1.34089	-1.68025
4529627	chr9:4529627:A:G	1.95367e-59	-1.30393e-09	-1.2703
4529671	chr9:4529671:T:C	2.03849e-59	-2.71194	1.48413
4529753	chr9:4529753:T:C	2.35729e-59	-1.30393e-09	-1.0825
4529783	chr9:4529783:T:C	2.30015e-59	-1.30393e-09	-1.10704
4529790	chr9:4529790:A:G	2.2016e-59	-2.70881	1.55798
4529921	chr9:4529921:A:G	2.18583e-59	-1.30393e-09	-1.15802
4530105	chr9:4530105:T:G	2.55231e-59	-1.30393e-09	-1.00302
4530488	chr9:4530488:T:C	1.60398e-59	-1.30393e-09	-1.46753
4530688	chr9:4530688:G:A	2.19103e-59	-1.30393e-09	-1.15564
4530787	chr9:4530787:G:C	2.10191e-59	-1.30393e-09	-1.19717
4530915	chr9:4530915:C:T	1.31637e-59	-1.30393e-09	-1.66513
4531243	chr9:4531243:C:T	3.62003e-59	-0.653534	-7.1114e-10
4531251	chr9:4531251:G:A	1.04721e-59	-0.210097	-1.68379
4531287	chr9:4531287:C:G	1.86927e-59	-1.31447	-7.1114e-10
4531495	chr9:4531495:A:G	3.14532e-59	-1.30393e-09	-0.7941
4531519	chr9:4531519:A:T	1.97757e-59	-1.30393e-09	-1.25815
4531922	chr9:4531922:C:T	2.94662e-58	-0.723462	2.16669
4531931	chr9:4531931:T:C	2.47748e-59	-1.30393e-09	-1.03277
4531945	chr9:4531945:G:C	1.61754e-59	-1.30393e-09	-1.45911
4531963	chr9:4531963:A:C	3.78374e-59	0.758014	-1.36732
4532001	chr9:4532001:C:T	2.76657e-58	-1.30393e-09	1.38018
4532002	chr9:4532002:G:A	1.57874e-59	-1.30393e-09	-1.48339
4532017	chr9:4532017:A:C	1.6588e-59	-1.30393e-09	-1.43392
4532046	chr9:4532046:C:A	1.71473e-59	-1.30393e-09	-1.40076
4532115	chr9:4532115:G:A	5.13819e-59	-1.30393e-09	-0.303314
4532200	chr9:4532200:G:C	5.43922e-59	-1.30393e-09	-0.246379
4532290	chr9:4532290:A:T	2.77884e-59	0.485851	-1.40383
4532405	chr9:4532405:A:G	1.62061e-59	-1.30393e-09	-1.45721
4532615	chr9:4532615:A:T	3.74565e-59	-1.30393e-09	-0.619419
4532837	chr9:4532837:G:T	4.08299e-60	-2.74443	-0.0913448
4532894	chr9:4532894:G:C	1.62992e-59	-1.30393e-09	-1.45148
4533080	chr9:4533080:G:C	5.32395e-59	-1.30393e-09	-0.267801
4533121	chr9:4533121:A:G	4.46459e-59	0.320054	-0.763892
4533187	chr9:4533187:T:C	7.44676e-59	-1.30393e-09	0.0677636
4533244	chr9:4533244:C:G	3.68606e-59	0.116544	-0.752001
4533341	chr9:4533341:T:C	3.35578e-59	-1.30393e-09	-0.72933
4533380	chr9:4533380:A:C	2.73918e-60	-2.53598	-0.69896
4533544	chr9:4533544:G:A	1.90564e-58	-1.30393e-09	1.00739
4533770	chr9:4533770:A:T	3.8117e-58	-0.654448	2.35509
4533783	chr9:4533783:T:A	2.10122e-59	-1.30393e-09	-1.1975
4533857	chr9:4533857:G:A	2.62478e-59	-1.04923	0.0742107
4533859	chr9:4533859:C:G	1.2971e-59	-1.30393e-09	-1.67988
4533929	chr9:4533929:G:A	5.76774e-60	-2.49032	-7.1114e-10
4534242	chr9:4534242:A:C	3.60739e-60	-2.72535	-0.234269
4534266	chr9:4534266:C:A	1.36574e-60	-2.34205	-1.58886
4534301	chr9:4534301:G:C	1.22556e-59	-2.72316	0.986543
4534705	chr9:4534705:C:CATTTT	5.47621e-59	0.313439	-0.553041
4534717	chr9:4534717:A:T	6.02862e-59	0.402023	-0.54552
4534852	chr9:4534852:A:C	4.74784e-59	-1.30393e-09	-0.382325
4534879	chr9:4534879:C:A	5.51202e-59	0.298183	-0.531268
4535119	chr9:4535119:T:C	6.1791e-59	-1.30393e-09	-0.118842
4535505	chr9:4535505:T:C	2.13385e-59	-1.30393e-09	-1.18209
4535553	chr9:4535553:A:G	1.91614e-59	-1.30393e-09	-1.2897
4535670	chr9:4535670:G:T	2.91912e-59	0.490601	-1.35934
4535979	chr9:4535979:C:G	3.4122e-60	-2.60964	-0.405598
4536014	chr9:4536014:C:G	2.45756e-59	-1.30393e-09	-1.04085
4536294	chr9:4536294:A:G	3.36921e-59	-1.30393e-09	-0.725338
4536332	chr9:4536332:T:C	1.28689e-59	-1.30393e-09	-1.68778
4536351	chr9:4536351:A:AG	2.55476e-58	-1.30393e-09	1.30053
4536379	chr9:4536379:G:A	1.00382e-60	-2.77587	-1.46291
4536625	chr9:4536625:G:T	2.06523e-59	-1.30393e-09	-1.21478
4536936	chr9:4536936:T:C	2.38841e-59	-1.30393e-09	-1.06939
4537749	chr9:4537749:G:A	7.8544e-58	-1.30393e-09	2.42364
4537936	chr9:4537936:A:C	3.68511e-57	-0.160409	4.12986
4538022	chr9:4538022:T:C	8.29006e-60	-2.12754	-7.1114e-10
4538034	chr9:4538034:C:T	3.03153e-59	-0.427124	-0.403824
4538041	chr9:4538041:C:T	8.04809e-59	-1.30393e-09	0.14542
4538242	chr9:4538242:T:C	1.6131e-59	-1.30393e-09	-1.46186
4538551	chr9:4538551:A:C	2.46653e-59	-0.185986	-0.851218
4538630	chr9:4538630:G:A	7.06419e-60	-2.28756	-7.1114e-10
4538735	chr9:4538735:G:A	7.26834e-60	-2.76379	0.50472
4539161	chr9:4539161:T:C	5.90706e-60	-2.11559	-0.350858
4539377	chr9:4539377:C:A	8.65101e-59	-2.75116	2.96882
4539506	chr9:4539506:A:AT	2.26707e-59	-1.30393e-09	-1.12153
4539983	chr9:4539983:G:A	1.64774e-59	-1.44061	-7.1114e-10
4540464	chr9:4540464:T:C	1.17631e-58	-1.30393e-09	0.524955
4540538	chr9:4540538:G:A	1.73358e-59	-1.30393e-09	-1.38983
4540588	chr9:4540588:A:G	2.67493e-58	0.421396	0.925096
4540618	chr9:4540618:T:C	3.61314e-58	0.629603	1.01754
4540954	chr9:4540954:A:G	3.56713e-59	-1.30393e-09	-0.668254
4540997	chr9:4540997:C:T	1.10139e-58	-1.30393e-09	0.45914
4541206	chr9:4541206:G:C	1.64749e-59	-1.30393e-09	-1.44076
4541377	chr9:4541377:C:G	1.94564e-58	0.17127	0.856892
4541549	chr9:4541549:T:C	2.22383e-58	0.246139	0.915662
4542024	chr9:4542024:C:A	3.00763e-59	-0.838864	-7.1114e-10
4542097	chr9:4542097:C:CATCTCTGAAT	1.53055e-58	-0.118471	0.906668
4542261	chr9:4542261:G:C	1.91205e-58	0.0832918	0.927456
4542606	chr9:4542606:T:C	5.90883e-59	-1.30393e-09	-0.163567
4542890	chr9:4542890:A:G	3.16989e-60	-2.61502	-0.473882
4543372	chr9:4543372:C:T	3.44496e-60	-1.486	-1.51969
4543874	chr9:4543874:G:A	4.57688e-59	-1.30393e-09	-0.418997
4544322	chr9:4544322:G:A	1.51198e-59	-1.30393e-09	-1.5266
4544624	chr9:4544624:T:A	1.11917e-58	-1.30393e-09	0.475153
4544670	chr9:4544670:C:G	1.40689e-59	-1.30393e-09	-1.59864
4544721	chr9:4544721:A:T	1.10549e-60	-2.66441	-1.47791
4545090	chr9:4545090:G:A	4.67584e-59	-1.30393e-09	-0.397606
4545300	chr9:4545300:T:A	2.83719e-59	-1.30393e-09	-0.897202
4545499	chr9:4545499:C:T	1.26368e-59	-0.669543	-1.03645
4545685	chr9:4545685:A:G	2.48085e-59	-1.31754	0.28613
4545867	chr9:4545867:G:GCA	1.23785e-59	-1.50361	-0.223029
4545973	chr9:4545973:G:A	3.40777e-60	-1.8907	-1.12585
4545998	chr9:4545998:T:C	1.35875e-59	-1.20032	-0.433135
4546206	chr9:4546206:G:A	1.30598e-59	-1.30393e-09	-1.67306
4546246	chr9:4546246:T:C	1.30505e-59	-1.30393e-09	-1.67377
4546309	chr9:4546309:T:C	1.53894e-58	-1.30393e-09	0.793667
4546609	chr9:4546609:C:T	1.52401e-59	-1.30393e-09	-1.51867
4546837	chr9:4546837:A:G	1.33437e-59	-2.73886	1.0873
4546903	chr9:4546903:G:A	2.93552e-59	-0.863129	-7.1114e-10
4546944	chr9:4546944:A:G	2.79355e-60	-2.60712	-0.608164
4547089	chr9:4547089:A:T	1.28384e-59	-1.30393e-09	-1.69016
4547225	chr9:4547225:G:C	1.32738e-59	-1.30393e-09	-1.65681
4547288	chr9:4547288:A:G	1.19693e-59	-2.63265	0.872397
4547320	chr9:4547320:A:G	1.68954e-59	-1.30393e-09	-1.41556
4547442	chr9:4547442:G:C	2.66243e-59	-1.30393e-09	-0.960775
4547884	chr9:4547884:T:G	2.16633e-60	-2.74694	-0.722626
4547926	chr9:4547926:T:G	2.49927e-59	-1.30393e-09	-1.02402
4548081	chr9:4548081:T:A	5.0232e-59	-1.30393e-09	-0.325949
4548122	chr9:4548122:G:C	2.82035e-60	-2.05759	-1.14815
4548187	chr9:4548187:G:A	2.70668e-60	-2.07355	-1.17333
4548342	chr9:4548342:C:T	1.80568e-59	-1.30393e-09	-1.34908
4549166	chr9:4549166:C:G	1.76096e-59	-1.30393e-09	-1.37416
4549177	chr9:4549177:C:T	2.40174e-60	-2.77746	-0.588942
4549453	chr9:4549453:C:T	1.36664e-59	-1.30393e-09	-1.62766
4550213	chr9:4550213:C:T	1.28374e-59	-1.30393e-09	-1.69024
4550286	chr9:4550286:A:C	1.22154e-59	-2.59744	0.857538
4550348	chr9:4550348:G:A	1.93285e-59	-1.30393e-09	-1.28102
4550506	chr9:4550506:T:C	1.32505e-59	-1.65857	-7.1114e-10
4550726	chr9:4550726:T:A	6.68535e-59	-1.30393e-09	-0.0400971
4550738	chr9:4550738:T:C	1.93673e-59	-1.27901	-7.1114e-10
4550752	chr9:4550752:A:C	1.44819e-60	-2.23873	-1.63356
4550911	chr9:4550911:A:G	1.75714e-59	-1.30393e-09	-1.37633
4551028	chr9:4551028:T:C	1.39189e-59	-1.30393e-09	-1.60935
4551233	chr9:4551233:T:C	1.46814e-59	-1.30393e-09	-1.55602
4551520	chr9:4551520:G:C	5.05046e-60	-2.62312	-7.1114e-10
4552102	chr9:4552102:G:T	5.20323e-60	-2.59332	-7.1114e-10
4552539	chr9:4552539:G:A	9.65437e-59	-1.30393e-09	0.327395
4552653	chr9:4552653:A:G	1.01076e-60	-2.72091	-1.51098
4552662	chr9:4552662:A:C	1.365e-59	-1.30393e-09	-1.62886
4552794	chr9:4552794:T:C	2.07709e-59	-1.30393e-09	-1.20905
4552856	chr9:4552856:G:A	1.65925e-59	-1.30393e-09	-1.43365
4552876	chr9:4552876:C:G	1.81503e-60	-2.55226	-1.09424
4552969	chr9:4552969:A:G	1.75314e-59	-1.30393e-09	-1.37861
4553002	chr9:4553002:A:G	9.70203e-59	-1.30393e-09	0.332319
4553106	chr9:4553106:A:G	1.95006e-59	-1.30393e-09	-1.27215
4553116	chr9:4553116:C:G	3.05064e-57	-1.30393e-09	3.78051
4553204	chr9:4553204:A:G	1.34785e-59	-1.30393e-09	-1.64151
4553516	chr9:4553516:G:A	1.99479e-59	-1.30393e-09	-1.24948
4553576	chr9:4553576:A:G	2.6923e-59	-0.949621	-7.1114e-10
4553664	chr9:4553664:G:A	2.42671e-59	-1.30393e-09	-1.05348
4553874	chr9:4553874:G:T	1.38594e-59	-1.30393e-09	-1.61364
4554008	chr9:4554008:A:T	1.66614e-59	-1.30393e-09	-1.42951
4554407	chr9:4554407:A:G	1.7942e-59	-1.30393e-09	-1.35546
4554455	chr9:4554455:A:G	2.71888e-59	-1.30393e-09	-0.939794
4554871	chr9:4554871:T:A	1.80971e-59	-1.34685	-7.1114e-10
4555053	chr9:4555053:C:T	7.23587e-59	0.039035	-7.1114e-10
4555238	chr9:4555238:T:A	1.40038e-59	-1.30393e-09	-1.60327
4555305	chr9:4555305:A:G	2.7122e-59	-2.76766	1.8254
4555573	chr9:4555573:C:T	6.65647e-60	-2.30572	-0.0412908
4555611	chr9:4555611:T:A	1.81197e-59	-1.3456	-7.1114e-10
4555774	chr9:4555774:C:T	1.51175e-59	-1.52675	-7.1114e-10
4555809	chr9:4555809:A:T	1.81781e-59	-1.34238	-7.1114e-10
4555869	chr9:4555869:T:C	1.53721e-59	-1.30393e-09	-1.51005
4555923	chr9:4555923:T:A	9.3342e-60	-1.9349	-0.0740105
4556181	chr9:4556181:T:C	1.28785e-59	-1.30393e-09	-1.68704
4556430	chr9:4556430:TC:T	1.72812e-59	-1.30393e-09	-1.39298
4556448	chr9:4556448:C:T	2.11561e-60	-2.02575	-1.46751
4557165	chr9:4557165:T:C	1.04289e-59	-2.07337	0.175355
4557770	chr9:4557770:A:G	4.02025e-60	-2.73008	-0.121179
4557817	chr9:4557817:G:C	1.36509e-59	-1.30393e-09	-1.6288
4558045	chr9:4558045:CATT:C	6.48669e-59	-0.0702624	-7.1114e-10
4558095	chr9:4558095:G:A	3.13387e-59	-1.30393e-09	-0.797746
4558461	chr9:4558461:G:A	1.43131e-59	-1.30393e-09	-1.58143
4558810	chr9:4558810:A:G	1.61886e-59	-2.77596	1.31766
4559024	chr9:4559024:G:A	1.38593e-60	-2.76242	-1.15381
4559468	chr9:4559468:TG:T	1.37594e-60	-2.77091	-1.15256
4559504	chr9:4559504:A:C	1.79081e-59	-1.30393e-09	-1.35735
4559775	chr9:4559775:C:T	4.07005e-60	-2.77352	-0.0654232
4559851	chr9:4559851:T:G	1.32791e-59	-1.30393e-09	-1.65641
4559892	chr9:4559892:C:T	3.59589e-60	-2.77303	-0.189781
4560135	chr9:4560135:T:C	4.06993e-60	-2.77436	-0.0646196
4560243	chr9:4560243:C:A	1.51318e-60	-2.77016	-1.05822
4560336	chr9:4560336:C:T	9.9502e-59	-1.30393e-09	0.357577
4560454	chr9:4560454:C:T	1.44612e-60	-2.76178	-1.11194
4560509	chr9:4560509:A:C	1.07725e-58	-1.30393e-09	0.436978
4560569	chr9:4560569:T:C	8.3675e-61	-2.73023	-1.6906
4560793	chr9:4560793:C:T	1.50749e-59	-1.30393e-09	-1.52957
4561035	chr9:4561035:T:C	1.49638e-59	-1.30393e-09	-1.53697
4561048	chr9:4561048:A:G	1.97309e-59	-1.30393e-09	-1.26041
4561350	chr9:4561350:G:A	2.94241e-59	-1.30393e-09	-0.860785
4561374	chr9:4561374:C:T	1.95848e-60	-2.77587	-0.794562
4561419	chr9:4561419:A:G	1.28313e-59	-1.30393e-09	-1.69071
4561421	chr9:4561421:T:C	1.11997e-60	-2.452	-1.67729
4561426	chr9:4561426:T:C	1.43173e-60	-2.38402	-1.49969
4561477	chr9:4561477:C:T	4.02243e-58	-1.30393e-09	1.75446
4561630	chr9:4561630:G:A	1.30439e-59	-1.30393e-09	-1.67428
4561651	chr9:4561651:G:A	2.21855e-60	-2.77821	-0.667534
4561769	chr9:4561769:T:C	9.23491e-61	-2.77289	-1.54931
4561977	chr9:4561977:T:C	2.21138e-59	-1.30393e-09	-1.1464
4561988	chr9:4561988:G:A	8.60447e-61	-2.77765	-1.61526
4562015	chr9:4562015:C:A	1.28324e-59	-1.30393e-09	-1.69063
4562034	chr9:4562034:C:T	8.56603e-61	-2.77751	-1.61987
4562472	chr9:4562472:G:A	3.31244e-60	-2.77793	-0.266987
4562549	chr9:4562549:G:A	1.75018e-60	-2.75665	-0.926229
4562551	chr9:4562551:G:C	1.2843e-59	-1.30393e-09	-1.6898
4562663	chr9:4562663:T:C	1.31576e-60	-2.73632	-1.23187
4562806	chr9:4562806:C:T	1.70328e-59	-1.30393e-09	-1.40746
4563041	chr9:4563041:C:T	9.67591e-61	-2.66977	-1.60577
4563095	chr9:4563095:A:G	1.48257e-60	-2.76537	-1.08345
4563316	chr9:4563316:A:G	1.28333e-60	-2.7086	-1.28454
4563864	chr9:4563864:C:T	1.68615e-59	-1.30393e-09	-1.41757
4563921	chr9:4563921:C:CTG	2.35724e-59	-1.30393e-09	-1.08252
4563968	chr9:4563968:A:G	1.02266e-57	-1.30393e-09	2.68757
4564432	chr9:4564432:G:A	1.35982e-60	-2.65694	-1.2783
4564908	chr9:4564908:A:G	1.94171e-59	-1.30393e-09	-1.27645
4565196	chr9:4565196:G:A	1.28773e-59	-1.30393e-09	-1.68714
4565212	chr9:4565212:T:A	3.52146e-59	-1.30393e-09	-0.681139
4565432	chr9:4565432:C:T	2.84717e-59	-2.71102	1.81734
4565647	chr9:4565647:C:G	9.97928e-58	-1.30393e-09	2.66308
4565665	chr9:4565665:C:T	1.7847e-59	-1.30393e-09	-1.36077
4565834	chr9:4565834:A:G	1.41921e-59	-1.30393e-09	-1.58991
4565918	chr9:4565918:C:T	6.80647e-58	-1.30393e-09	2.28044
4565925	chr9:4565925:C:G	1.94123e-59	-1.30393e-09	-1.27669
4566009	chr9:4566009:T:C	1.94123e-59	-1.30393e-09	-1.27669
4566036	chr9:4566036:G:A	2.11575e-58	-1.30393e-09	1.11198
4566698	chr9:4566698:A:T	4.0622e-60	-2.71996	-0.120917
4566863	chr9:4566863:C:T	1.07031e-60	-2.56592	-1.60874
4566951	chr9:4566951:G:A	2.48878e-57	-1.30393e-09	3.57695
4567353	chr9:4567353:C:G	2.77147e-60	-2.66399	-0.559228
4568126	chr9:4568126:G:A	3.05569e-59	-1.30393e-09	-0.823009
4568279	chr9:4568279:G:A	2.12508e-59	-1.30393e-09	-1.18621
4568342	chr9:4568342:A:G	9.85677e-61	-2.60268	-1.65434
4568398	chr9:4568398:G:A	5.89603e-59	-1.30393e-09	-0.165736
4568655	chr9:4568655:C:T	2.48869e-57	-1.30393e-09	3.57691
4568716	chr9:4568716:A:G	1.09865e-60	-2.50589	-1.64263
4568878	chr9:4568878:T:C	2.43347e-59	-1.30393e-09	-1.0507
4568982	chr9:4568982:T:C	1.28768e-59	-1.30393e-09	-1.68717
4569131	chr9:4569131:T:G	5.57658e-60	-2.52403	-7.1114e-10
4569217	chr9:4569217:C:A	2.32737e-59	-1.30393e-09	-1.09528
4569393	chr9:4569393:T:A	2.36245e-59	-1.30393e-09	-1.08032
4569682	chr9:4569682:C:CT	4.31828e-59	-1.30393e-09	-0.477158
4569751	chr9:4569751:C:T	7.25299e-59	-1.30393e-09	0.0413988
4569779	chr9:4569779:T:C	3.60502e-59	-1.30393e-09	-0.657688
4569900	chr9:4569900:C:T	1.38449e-59	-1.30393e-09	-1.61469
4570155	chr9:4570155:C:T	5.18728e-58	-1.30393e-09	2.00878
4570331	chr9:4570331:A:G	1.76327e-59	-2.48352	1.11067
4570605	chr9:4570605:A:G	1.09491e-60	-2.48324	-1.66869
4570952	chr9:4570952:G:C	3.69436e-59	-1.30393e-09	-0.633207
4570953	chr9:4570953:T:C	1.75075e-59	-2.74241	1.36243
4571006	chr9:4571006:T:C	1.31905e-59	-1.30393e-09	-1.6631
4571162	chr9:4571162:A:G	2.17489e-59	-1.30393e-09	-1.16304
4571214	chr9:4571214:C:T	1.28483e-59	-1.30393e-09	-1.68939
4571216	chr9:4571216:C:T	1.28354e-60	-2.65853	-1.33445
4571277	chr9:4571277:T:C	1.38117e-59	-1.30393e-09	-1.61708
4571324	chr9:4571324:A:AC	2.39548e-60	-2.35236	-1.01665
4571496	chr9:4571496:C:T	4.34815e-59	-1.30393e-09	-0.470264
4571537	chr9:4571537:T:C	6.99801e-60	-2.29697	-7.1114e-10
4571672	chr9:4571672:A:G	3.01923e-60	-2.20419	-0.933406
4571728	chr9:4571728:C:T	1.33654e-60	-2.29132	-1.66119
4571820	chr9:4571820:C:T	1.28038e-58	-1.30393e-09	0.609723
4571827	chr9:4571827:CATT:C	1.51257e-59	-1.30393e-09	-1.52621
4572476	chr9:4572476:C:T	1.33367e-59	-1.30393e-09	-1.65208
4572568	chr9:4572568:G:A	1.39377e-59	-1.30393e-09	-1.608
4572640	chr9:4572640:T:C	2.81071e-58	-1.30393e-09	1.39601
4572650	chr9:4572650:C:T	1.37586e-59	-1.30393e-09	-1.62094
4572848	chr9:4572848:C:A	7.92823e-60	-2.17217	-7.1114e-10
4573156	chr9:4573156:C:G	4.13625e-60	-2.16606	-0.656751
4573218	chr9:4573218:G:A	4.26162e-60	-2.16718	-0.625772
4573282	chr9:4573282:A:G	4.17897e-59	-1.30393e-09	-0.50995
4573299	chr9:4573299:T:C	1.5899e-58	-1.30393e-09	0.826242
4573541	chr9:4573541:C:T	4.83302e-59	-1.30393e-09	-0.364544
4573561	chr9:4573561:C:G	5.13345e-59	-0.304237	-7.1114e-10
4573586	chr9:4573586:G:T	4.1998e-60	-2.46008	-0.347484
4573604	chr9:4573604:A:G	2.4797e-57	-1.30393e-09	3.57329
4574045	chr9:4574045:C:G	4.97709e-60	-1.60175	-1.03601
4574281	chr9:4574281:TACA:T	4.53093e-60	-2.73167	-7.1114e-10
4574513	chr9:4574513:G:C	6.54964e-60	-2.36319	-7.1114e-10
4574795	chr9:4574795:A:C	1.61537e-59	-1.30393e-09	-1.46045
4575147	chr9:4575147:T:C	1.01659e-56	-1.30393e-09	4.98419
4575218	chr9:4575218:TC:T	6.44168e-59	-1.30393e-09	-0.0772256
4575673	chr9:4575673:A:G	8.79127e-61	-2.69947	-1.67196
4576145	chr9:4576145:G:A	1.95168e-59	-1.30393e-09	-1.27133
4576218	chr9:4576218:G:C	8.26218e-60	-2.13091	-7.1114e-10
4576487	chr9:4576487:T:C	2.02612e-59	-1.30393e-09	-1.23389
4576774	chr9:4576774:G:A	1.51919e-60	-2.1876	-1.63682
4577054	chr9:4577054:T:G	2.02768e-59	-1.30393e-09	-1.23312
4577088	chr9:4577088:G:C	2.96351e-58	-1.30393e-09	1.44894
4577664	chr9:4577664:T:C	1.89557e-59	-1.30393e-09	-1.30049
4577809	chr9:4577809:A:C	2.4803e-60	-2.31843	-1.01579
4578238	chr9:4578238:G:A	5.46583e-59	-0.2415	-7.1114e-10
4578868	chr9:4578868:A:G	3.82841e-59	-0.597565	-7.1114e-10
4578880	chr9:4578880:T:C	2.16635e-59	-1.30393e-09	-1.16697
4580158	chr9:4580158:G:A	3.50021e-60	-2.08081	-0.908972
4580790	chr9:4580790:A:G	2.1565e-59	-1.30393e-09	-1.17153
4580867	chr9:4580867:C:G	1.28683e-59	-1.30393e-09	-1.68784
4580984	chr9:4580984:T:C	3.62748e-59	0.915272	-1.56675
4581554	chr9:4581554:G:T	1.92955e-59	-1.30393e-09	-1.28273
4581890	chr9:4581890:T:A	1.4818e-59	-1.30393e-09	-1.54676
4582813	chr9:4582813:G:A	1.60865e-59	-1.30393e-09	-1.46462
4582944	chr9:4582944:G:A	1.94634e-59	-1.30393e-09	-1.27406
4583550	chr9:4583550:G:A	2.18783e-60	-1.99785	-1.46184
4583569	chr9:4583569:G:A	1.33644e-59	-1.30393e-09	-1.65
4583619	chr9:4583619:T:C	1.32e-59	-1.30393e-09	-1.66239
4583748	chr9:4583748:G:C	8.80592e-60	-0.376435	-1.69074
4583752	chr9:4583752:A:G	1.64432e-60	-2.07545	-1.66983
4583886	chr9:4583886:A:T	1.66028e-58	0.365053	0.504501
4583893	chr9:4583893:C:T	2.11957e-59	-1.1888	-7.1114e-10
4584169	chr9:4584169:A:G	7.5792e-60	-0.554954	-1.66224
4585043	chr9:4585043:A:T	1.54192e-59	-1.30393e-09	-1.50699
4585047	chr9:4585047:G:C	3.15304e-59	-1.30393e-09	-0.791648
4585498	chr9:4585498:T:C	2.19479e-59	-1.30393e-09	-1.15393
4585924	chr9:4585924:T:C	1.83355e-59	-1.30393e-09	-1.33376
4586388	chr9:4586388:A:G	1.42906e-59	-1.30393e-09	-1.583
4586808	chr9:4586808:G:C	3.32027e-60	-1.36579	-1.67676
4586850	chr9:4586850:T:A	2.26892e-59	-1.30393e-09	-1.12071
4586919	chr9:4586919:T:C	2.80229e-59	-1.30393e-09	-0.909579
4587193	chr9:4587193:T:C	1.29689e-59	-1.30393e-09	-1.68005
4587765	chr9:4587765:T:A	3.47626e-59	-1.30393e-09	-0.694058
4587980	chr9:4587980:T:C	2.70263e-59	-1.30393e-09	-0.945791
4588099	chr9:4588099:G:A	2.81626e-60	-1.52301	-1.68418
4588115	chr9:4588115:A:T	3.48917e-59	-1.30393e-09	-0.690352
4588231	chr9:4588231:A:T	2.44479e-58	-1.30393e-09	1.25653
4588577	chr9:4588577:C:T	2.27707e-59	-1.30393e-09	-1.11712
4588635	chr9:4588635:G:A	7.4782e-60	-1.91364	-0.316966
4588934	chr9:4588934:C:T	1.68294e-59	-1.30393e-09	-1.41947
4589308	chr9:4589308:A:T	1.40638e-59	-1.30393e-09	-1.599
4590955	chr9:4590955:C:T	1.72334e-59	-1.30393e-09	-1.39575
4591086	chr9:4591086:C:T	2.16378e-59	-1.30393e-09	-1.16816
4591446	chr9:4591446:GGT:G	6.01918e-60	-2.44765	-7.1114e-10
4591450	chr9:4591450:T:C	6.01874e-60	-2.44772	-7.1114e-10
4591515	chr9:4591515:G:A	1.3559e-59	-1.30393e-09	-1.63555
4591655	chr9:4591655:T:C	2.19677e-59	-0.863451	-0.289577
4591840	chr9:4591840:C:T	2.01697e-59	-1.30393e-09	-1.23842
4592054	chr9:4592054:G:A	1.56988e-59	-1.30393e-09	-1.48902
4593790	chr9:4593790:C:T	1.35576e-59	-1.30393e-09	-1.63565
4594203	chr9:4594203:T:C	3.56855e-60	-1.28113	-1.68931
4594430	chr9:4594430:T:C	1.60207e-59	-1.30393e-09	-1.46872
4594458	chr9:4594458:T:C	1.74872e-59	-1.30393e-09	-1.38113
4594459	chr9:4594459:G:A	2.27738e-59	-1.30393e-09	-1.11699
4594464	chr9:4594464:A:G	1.92101e-59	-1.30393e-09	-1.28716
4594919	chr9:4594919:C:G	1.15292e-58	-1.73037	2.23524
4595087	chr9:4595087:A:G	1.40084e-60	-2.60748	-1.29805
4595351	chr9:4595351:G:C	1.29152e-59	-1.30393e-09	-1.6842
4595409	chr9:4595409:C:T	2.76728e-59	-1.30393e-09	-0.92215
4595585	chr9:4595585:T:A	2.74741e-58	-1.30393e-09	1.37323
4596088	chr9:4596088:G:A	3.1607e-59	-1.30393e-09	-0.78922
4596206	chr9:4596206:C:T	1.30109e-59	-1.30393e-09	-1.67681
4596263	chr9:4596263:A:G	4.16074e-59	-1.30393e-09	-0.514324
4596315	chr9:4596315:A:G	1.42732e-58	1.8757	-1.15733
4596367	chr9:4596367:A:G	1.18171e-56	5.1347	-7.1114e-10
4596632	chr9:4596632:C:T	4.73545e-60	-2.68752	-7.1114e-10
4597179	chr9:4597179:G:A	3.32425e-59	-1.30393e-09	-0.738771
4597439	chr9:4597439:A:C	1.69545e-59	-1.30393e-09	-1.41207
4597596	chr9:4597596:G:T	1.3091e-59	-1.30393e-09	-1.67067
4597615	chr9:4597615:T:C	1.37501e-59	-1.30393e-09	-1.62156
4597758	chr9:4597758:C:T	2.35483e-60	-1.83947	-1.54666
4598116	chr9:4598116:C:G	1.39378e-59	0.0724306	-1.68043
4598699	chr9:4598699:T:G	2.09251e-59	-0.278807	-0.922843
4598881	chr9:4598881:G:T	5.24609e-60	-2.58512	-7.1114e-10
4598890	chr9:4598890:G:A	4.58903e-60	-2.71893	-7.1114e-10
4599053	chr9:4599053:A:G	1.58761e-59	-1.30393e-09	-1.47779
4599311	chr9:4599311:G:T	2.57716e-59	-1.30393e-09	-0.993329
4599542	chr9:4599542:G:A	9.36256e-60	-1.66684	-0.339045
4599937	chr9:4599937:A:G	1.55938e-59	-1.30393e-09	-1.49573
4600000	chr9:4600000:A:T	4.185e-59	-1.68099	1.17248
4600009	chr9:4600009:G:C	1.28892e-59	-1.30393e-09	-1.68621
4600019	chr9:4600019:G:A	1.97824e-60	-2.51134	-1.04905
4600160	chr9:4600160:G:A	2.18258e-60	-2.57741	-0.884677
4600188	chr9:4600188:T:C	1.52802e-59	-1.30393e-09	-1.51604
4600196	chr9:4600196:G:A	3.01365e-60	-2.48583	-0.653623
4600237	chr9:4600237:C:A	3.98638e-60	-2.5381	-0.321616
4600264	chr9:4600264:C:T	2.20262e-60	-2.54663	-0.906318
4600383	chr9:4600383:G:A	1.61554e-59	-1.30393e-09	-1.46034
4600422	chr9:4600422:G:C	1.29081e-59	-1.30393e-09	-1.68475
4600613	chr9:4600613:T:G	4.31003e-58	0.224622	1.59889
4600662	chr9:4600662:A:G	1.60349e-59	-1.30393e-09	-1.46783
4600804	chr9:4600804:T:C	9.97221e-61	-2.58325	-1.66213
4600881	chr9:4600881:G:C	1.86229e-59	-1.30393e-09	-1.31821
4600940	chr9:4600940:A:G	1.32679e-59	-1.30393e-09	-1.65725
4601286	chr9:4601286:C:T	2.33328e-58	1.76556	-0.555711
4601301	chr9:4601301:C:T	4.51298e-60	-2.73564	-7.1114e-10
4601533	chr9:4601533:C:G	1.40913e-59	-1.30393e-09	-1.59704
4601547	chr9:4601547:T:A	1.79901e-60	-2.1392	-1.51616
4601658	chr9:4601658:G:A	2.67723e-59	-1.30393e-09	-0.955232
4602142	chr9:4602142:T:G	2.08041e-59	0.023685	-1.23113
4602180	chr9:4602180:C:A	1.15141e-59	-0.139486	-1.65954
4602356	chr9:4602356:G:A	2.41675e-59	0.581637	-1.63923
4602398	chr9:4602398:C:G	1.16341e-58	1.07801	-0.564091
4602498	chr9:4602498:G:A	1.96782e-59	0.404693	-1.66778
4602883	chr9:4602883:A:G	1.29621e-59	-1.30393e-09	-1.68057
4603084	chr9:4603084:T:G	1.76685e-59	-1.30393e-09	-1.37081
4603149	chr9:4603149:C:T	1.29825e-59	-1.30393e-09	-1.679
4603154	chr9:4603154:G:A	1.31149e-59	-1.30393e-09	-1.66885
4603321	chr9:4603321:T:G	2.01574e-57	3.36614	-7.1114e-10
4603402	chr9:4603402:C:T	1.69178e-59	-1.30393e-09	-1.41424
4603414	chr9:4603414:A:G	1.83434e-59	-1.30393e-09	-1.33333
4603564	chr9:4603564:C:A	1.6395e-60	-2.22572	-1.52249
4603738	chr9:4603738:A:G	3.34206e-59	-1.30393e-09	-0.733429
4604004	chr9:4604004:C:T	1.29037e-59	-1.30393e-09	-1.68509
4604043	chr9:4604043:A:G	1.53836e-60	-2.12529	-1.68659
4604171	chr9:4604171:G:C	2.21219e-59	-0.246303	-0.899729
4604425	chr9:4604425:T:C	1.84566e-58	2.17024	-1.19483
4604739	chr9:4604739:A:G	3.78054e-59	-1.30393e-09	-0.610148
4604807	chr9:4604807:T:G	6.78149e-59	0.802838	-0.828656
4604813	chr9:4604813:T:C	1.54522e-59	0.171874	-1.67672
4605060	chr9:4605060:G:C	2.22877e-59	-1.30393e-09	-1.13857
4605680	chr9:4605680:A:G	1.35489e-59	-1.30393e-09	-1.6363
4605840	chr9:4605840:C:A	2.88229e-59	-1.30393e-09	-0.881432
4605858	chr9:4605858:G:A	1.45516e-59	-1.30393e-09	-1.5649
4605866	chr9:4605866:G:A	1.52564e-59	-1.30393e-09	-1.5176
4605899	chr9:4605899:G:C	1.42582e-59	-1.30393e-09	-1.58527
4606174	chr9:4606174:A:G	1.29927e-59	-1.30393e-09	-1.67821
4606730	chr9:4606730:A:T	1.36741e-59	-1.30393e-09	-1.6271
4607049	chr9:4607049:G:T	1.36167e-59	-1.30393e-09	-1.6313
4607495	chr9:4607495:T:C	1.44545e-59	-1.30393e-09	-1.57159
4607528	chr9:4607528:C:T	1.28416e-59	-1.30393e-09	-1.68991
4607669	chr9:4607669:G:A	3.15991e-59	-1.30393e-09	-0.789472
4608958	chr9:4608958:G:C	2.32005e-59	-1.30393e-09	-1.09843
4609103	chr9:4609103:T:C	1.30338e-59	-1.30393e-09	-1.67505
4609390	chr9:4609390:T:A	1.52574e-59	-1.30393e-09	-1.51754
4609519	chr9:4609519:A:G	3.81334e-59	-1.30393e-09	-0.601509
4609561	chr9:4609561:T:C	2.04441e-59	-1.30393e-09	-1.22491
4609596	chr9:4609596:C:T	1.37475e-59	-1.30393e-09	-1.62175
4609678	chr9:4609678:A:C	1.46676e-60	-2.4918	-1.36774
4609785	chr9:4609785:G:T	1.78206e-59	-1.30393e-09	-1.36224
4609839	chr9:4609839:AAAG:A	3.8867e-60	-1.2096	-1.67544
4609888	chr9:4609888:C:T	1.41454e-60	-2.37531	-1.52049
4610050	chr9:4610050:C:T	2.01114e-59	-1.30393e-09	-1.24131
4610378	chr9:4610378:A:G	1.04207e-59	-0.227306	-1.6715
4610627	chr9:4610627:A:G	2.61984e-60	-1.59743	-1.68206
4610645	chr9:4610645:T:C	2.3837e-59	-1.30393e-09	-1.07136
4610712	chr9:4610712:A:C	2.64698e-59	-1.30393e-09	-0.966594
4610794	chr9:4610794:A:C	2.14951e-59	0.386028	-1.5608
4610831	chr9:4610831:A:G	1.62553e-59	-1.30393e-09	-1.45418
4610991	chr9:4610991:A:G	4.25909e-60	-1.10392	-1.68962
4611722	chr9:4611722:G:A	1.92171e-59	-0.560404	-0.726398
4611817	chr9:4611817:T:G	1.35193e-59	-1.30393e-09	-1.63848
4611866	chr9:4611866:T:G	1.71551e-59	-1.30393e-09	-1.40031
4612128	chr9:4612128:C:T	1.28327e-59	-1.30393e-09	-1.69061
4612216	chr9:4612216:C:T	2.35847e-59	-1.30393e-09	-1.082
4612432	chr9:4612432:T:C	2.26687e-59	-1.30393e-09	-1.12162
4613104	chr9:4613104:C:T	2.82108e-58	-1.30393e-09	1.39969
4613660	chr9:4613660:T:C	2.13679e-60	-1.86257	-1.62072
4613758	chr9:4613758:A:G	1.33589e-59	-1.30393e-09	-1.65042
4613809	chr9:4613809:C:T	8.64483e-59	0.216947	-7.1114e-10
4613940	chr9:4613940:C:G	1.30717e-59	-0.394815	-1.27734
4613993	chr9:4613993:C:T	1.2855e-59	-1.30393e-09	-1.68887
4614017	chr9:4614017:CTCTT:C	1.53601e-59	-1.30393e-09	-1.51083
4614190	chr9:4614190:C:T	1.82485e-59	-1.30393e-09	-1.33852
4614271	chr9:4614271:T:A	2.01544e-60	-2.37805	-1.16372
4614361	chr9:4614361:G:A	3.57139e-59	-1.30393e-09	-0.667062
4614618	chr9:4614618:G:C	2.39226e-59	-1.30393e-09	-1.06778
4614668	chr9:4614668:CAG:C	1.53462e-59	-1.30393e-09	-1.51173
4614717	chr9:4614717:T:C	1.36687e-59	-1.30393e-09	-1.62749
4614853	chr9:4614853:C:T	1.68094e-59	-1.30393e-09	-1.42066
4615020	chr9:4615020:T:C	3.85233e-59	0.391542	-0.982879
4615105	chr9:4615105:A:T	1.40367e-59	-1.30393e-09	-1.60092
4615221	chr9:4615221:C:A	8.76734e-60	-2.07157	-7.1114e-10
4615499	chr9:4615499:T:C	2.07826e-59	0.0405909	-1.24908
4615678	chr9:4615678:A:G	1.35797e-59	-1.30393e-09	-1.63403
4615778	chr9:4615778:A:G	6.86491e-59	-1.30393e-09	-0.0135929
4616086	chr9:4616086:A:G	2.22464e-59	-1.30393e-09	-1.14042
4616141	chr9:4616141:C:T	2.39205e-59	-1.30393e-09	-1.06786
4616283	chr9:4616283:A:T	3.00191e-59	-1.30393e-09	-0.840765
4616357	chr9:4616357:C:T	9.49316e-59	-1.30393e-09	0.310556
4616385	chr9:4616385:T:C	2.22278e-60	-2.28338	-1.16046
4616399	chr9:4616399:T:C	1.29001e-59	-1.30393e-09	-1.68537
4616723	chr9:4616723:T:C	1.32362e-59	-1.30393e-09	-1.65964
4616943	chr9:4616943:A:T	1.38072e-59	-1.61741	-7.1114e-10
4616985	chr9:4616985:T:C	2.13877e-60	-1.82699	-1.65537
4617990	chr9:4617990:C:T	2.20469e-59	-1.30393e-09	-1.14943
4618136	chr9:4618136:T:C	1.70205e-59	-1.30393e-09	-1.40818
4618527	chr9:4618527:A:G	1.41078e-59	-1.30393e-09	-1.59587
4618615	chr9:4618615:A:G	3.79303e-59	0.37907	-0.98592
4619083	chr9:4619083:C:T	4.50316e-59	-1.30393e-09	-0.435235
4619108	chr9:4619108:T:C	2.00817e-59	-1.30393e-09	-1.24279
4619372	chr9:4619372:G:A	1.48376e-59	-1.30393e-09	-1.54544
4619452	chr9:4619452:G:A	1.57693e-59	-1.30393e-09	-1.48454
4619712	chr9:4619712:A:T	7.91402e-60	-2.17397	-7.1114e-10
4619761	chr9:4619761:G:T	1.68595e-59	-1.30393e-09	-1.41768
4619814	chr9:4619814:C:T	1.33436e-59	-1.30393e-09	-1.65157
4619836	chr9:4619836:G:A	1.48322e-59	-1.30393e-09	-1.5458
4620157	chr9:4620157:G:C	1.48039e-59	-1.30393e-09	-1.54771
4620605	chr9:4620605:C:T	6.96938e-59	-1.30393e-09	0.00151153
4620764	chr9:4620764:G:A	1.39857e-59	-1.30393e-09	-1.60456
4620791	chr9:4620791:C:T	2.16563e-59	-1.30393e-09	-1.16731
4621321	chr9:4621321:A:C	3.05662e-60	-2.054	-1.07129
4621342	chr9:4621342:C:G	1.2692e-59	-0.610271	-1.09136
4621576	chr9:4621576:C:T	2.98151e-60	-1.57996	-1.57021
4621651	chr9:4621651:G:A	4.88866e-60	-1.57397	-1.08171
4621730	chr9:4621730:T:A	9.34686e-60	-0.932821	-1.07474
4621778	chr9:4621778:G:A	1.62154e-59	-1.30393e-09	-1.45664
4621781	chr9:4621781:C:T	4.24051e-60	-1.68777	-1.11015
4621787	chr9:4621787:C:T	9.73651e-60	-0.276594	-1.69012
4622104	chr9:4622104:T:A	1.50966e-59	-1.30393e-09	-1.52813
4622303	chr9:4622303:T:C	1.52079e-60	-2.53635	-1.28702
4622312	chr9:4622312:T:C	2.78094e-60	-1.56225	-1.65756
4622315	chr9:4622315:A:C	1.41333e-59	-1.30393e-09	-1.59407
4622453	chr9:4622453:T:C	8.891e-60	-0.945632	-1.11193
4622704	chr9:4622704:C:T	5.51858e-59	-1.30393e-09	-0.231894
4622728	chr9:4622728:A:G	5.51858e-59	-1.30393e-09	-0.231894
4622862	chr9:4622862:G:T	6.04242e-59	-1.30393e-09	-0.141211
4622976	chr9:4622976:G:GA	2.89302e-60	-1.97071	-1.20959
4623006	chr9:4623006:A:G	2.76053e-60	-1.97576	-1.25141
4623076	chr9:4623076:T:G	4.29173e-60	-1.29048	-1.49543
4623101	chr9:4623101:G:C	4.22619e-59	1.02872	-1.52744
4623149	chr9:4623149:G:A	2.9419e-59	-1.30393e-09	-0.860959
4623236	chr9:4623236:T:C	1.60044e-59	-1.30393e-09	-1.46974
4623439	chr9:4623439:T:C	1.41912e-59	-1.30393e-09	-1.58998
4623742	chr9:4623742:T:C	1.77769e-59	-1.30393e-09	-1.3647
4623843	chr9:4623843:T:G	3.57022e-59	-1.30393e-09	-0.667387
4623923	chr9:4623923:T:C	1.80571e-59	-1.30393e-09	-1.34906
4623927	chr9:4623927:G:T	4.47451e-59	-1.30393e-09	-0.441618
4623940	chr9:4623940:C:T	1.29013e-59	-1.30393e-09	-1.68527
4623959	chr9:4623959:G:A	1.28685e-59	-1.30393e-09	-1.68782
4624336	chr9:4624336:G:A	2.61854e-58	1.32519	-7.1114e-10
4624404	chr9:4624404:T:G	3.24072e-59	-0.764219	-7.1114e-10
4624497	chr9:4624497:G:A	1.47301e-59	-1.30393e-09	-1.55271
4624756	chr9:4624756:A:G	1.29378e-59	-1.30393e-09	-1.68245
4624868	chr9:4624868:T:C	1.78947e-59	-1.30393e-09	-1.35809
4624874	chr9:4624874:T:A	1.31003e-58	-1.30393e-09	0.632617
4624890	chr9:4624890:T:C	3.42747e-60	-1.52495	-1.48583
4625265	chr9:4625265:C:A	1.33102e-59	-1.30393e-09	-1.65407
4625301	chr9:4625301:G:A	1.78748e-59	-1.30393e-09	-1.35921
4625415	chr9:4625415:T:C	3.17825e-60	-1.49468	-1.59159
4625546	chr9:4625546:C:T	1.77789e-59	-1.30393e-09	-1.36459
4625727	chr9:4625727:T:C	5.65563e-59	-1.30393e-09	-0.207365
4625995	chr9:4625995:T:C	2.52523e-60	-2.42384	-0.892425
4626152	chr9:4626152:C:T	1.69011e-59	-1.30393e-09	-1.41522
4626449	chr9:4626449:C:T	1.74868e-59	-1.30393e-09	-1.38116
4626807	chr9:4626807:T:C	1.28768e-59	-1.30393e-09	-1.68717
4626821	chr9:4626821:G:A	1.76568e-59	-1.30393e-09	-1.37148
4626849	chr9:4626849:C:G	8.49044e-61	-2.72555	-1.68069
4626892	chr9:4626892:T:A	8.03613e-61	-2.77612	-1.68512
4627117	chr9:4627117:G:A	6.9449e-59	-1.30393e-09	-0.00200732
4627173	chr9:4627173:TA:T	1.97814e-59	0.181159	-1.43902
4627265	chr9:4627265:G:A	2.6453e-59	-1.30393e-09	-0.967229
4627552	chr9:4627552:G:A	1.57876e-59	-1.30393e-09	-1.48338
4627556	chr9:4627556:T:C	1.09128e-60	-2.56929	-1.58596
4627740	chr9:4627740:G:A	1.36873e-59	-1.30393e-09	-1.62613
4627759	chr9:4627759:C:T	1.47019e-59	-1.30393e-09	-1.55462
4627871	chr9:4627871:A:G	5.07873e-59	-1.30393e-09	-0.314955
4628039	chr9:4628039:G:A	1.43824e-59	-1.30393e-09	-1.57659
4628047	chr9:4628047:T:C	4.93256e-60	-2.64674	-7.1114e-10
4628062	chr9:4628062:T:C	1.32027e-59	-1.30393e-09	-1.66218
4628155	chr9:4628155:A:G	1.56112e-59	-1.30393e-09	-1.49461
4628356	chr9:4628356:C:T	8.38702e-59	-1.30393e-09	0.18667
4628392	chr9:4628392:C:T	1.28716e-59	-1.30393e-09	-1.68758
4628450	chr9:4628450:C:T	1.27128e-60	-2.6851	-1.31747
4628511	chr9:4628511:A:G	2.55249e-60	-2.51319	-0.792339
4628533	chr9:4628533:A:G	2.11662e-59	-1.30393e-09	-1.19019
4628591	chr9:4628591:C:T	4.80172e-60	-2.67363	-7.1114e-10
4628933	chr9:4628933:C:T	8.38995e-59	-1.30393e-09	0.187019
4629049	chr9:4629049:A:T	1.84396e-58	2.64055	-1.66607
4629170	chr9:4629170:T:TAAAA	1.56335e-59	-1.30393e-09	-1.49319
4629273	chr9:4629273:G:A	9.1197e-61	-2.76928	-1.56547
4629287	chr9:4629287:C:T	5.70043e-59	-1.30393e-09	-0.199475
4629296	chr9:4629296:A:C	9.03368e-61	-2.77281	-1.57142
4629401	chr9:4629401:A:G	1.31564e-59	-1.30393e-09	-1.6657
4629504	chr9:4629504:G:A	1.29367e-59	-1.30393e-09	-1.68253
4629595	chr9:4629595:C:T	9.13877e-61	-2.77296	-1.5597
4629633	chr9:4629633:ATATTT:A	1.64849e-59	-1.30393e-09	-1.44015
4629651	chr9:4629651:T:G	1.24917e-59	-1.71753	-7.1114e-10
4629707	chr9:4629707:T:C	2.61802e-59	-1.30393e-09	-0.977596
4630135	chr9:4630135:C:T	8.66875e-61	-2.7621	-1.62336
4630151	chr9:4630151:A:G	8.72204e-61	-2.75075	-1.62858
4630207	chr9:4630207:C:T	1.50373e-59	-1.30393e-09	-1.53207
4630221	chr9:4630221:C:T	1.48321e-59	-1.30393e-09	-1.54581
4630360	chr9:4630360:C:T	1.23192e-60	-2.77555	-1.25848
4630495	chr9:4630495:A:T	9.92312e-57	4.96002	-7.1114e-10
4630556	chr9:4630556:T:A	1.28313e-59	-1.30393e-09	-1.69071
4630558	chr9:4630558:C:G	1.42868e-59	-1.30393e-09	-1.58326
4630577	chr9:4630577:A:G	8.91864e-61	-2.7661	-1.59094
4630675	chr9:4630675:A:G	1.44682e-59	-1.30393e-09	-1.57064
4630682	chr9:4630682:C:G	1.71621e-59	-1.30393e-09	-1.3999
4630713	chr9:4630713:A:G	8.9702e-61	-2.75292	-1.59835
4630762	chr9:4630762:C:T	1.15246e-60	-2.77832	-1.32238
4630926	chr9:4630926:T:C	9.10111e-61	-2.76272	-1.57407
4631294	chr9:4631294:T:C	1.32712e-59	-1.30393e-09	-1.657
4631407	chr9:4631407:A:T	2.48882e-59	-1.30393e-09	-1.02821
4631485	chr9:4631485:ATAT:A	1.30306e-59	-1.30393e-09	-1.6753
4631605	chr9:4631605:C:G	8.28627e-61	-2.75373	-1.67686
4631623	chr9:4631623:AC:A	1.23041e-58	1.56835	-0.998437
4631675	chr9:4631675:G:A	1.62939e-59	-1.30393e-09	-1.45181
4631766	chr9:4631766:T:G	6.8164e-58	2.74883	-0.466932
4631802	chr9:4631802:A:G	7.20235e-58	2.8812	-0.544221
4631808	chr9:4631808:G:T	2.07385e-59	-1.21061	-7.1114e-10
4631853	chr9:4631853:C:A	1.76746e-58	2.48162	-1.54951
4632448	chr9:4632448:C:T	3.10365e-58	2.54513	-1.04999
4632579	chr9:4632579:G:A	1.03726e-60	-2.77461	-1.43141
4632703	chr9:4632703:G:A	3.39231e-58	2.57025	-0.986173
4632784	chr9:4632784:A:C	4.59052e-58	2.768	-0.881436
4633030	chr9:4633030:C:T	3.26597e-58	2.59809	-1.05196
4633229	chr9:4633229:A:G	3.36251e-59	-1.30393e-09	-0.727329
4633383	chr9:4633383:G:A	3.02718e-59	-1.30393e-09	-0.832385
4633399	chr9:4633399:G:C	4.21976e-58	2.82061	-1.01827
4633488	chr9:4633488:G:A	1.57571e-58	1.72166	-0.904385
4633582	chr9:4633582:G:A	2.93163e-58	2.49089	-1.05276
4633725	chr9:4633725:G:A	1.29012e-59	-1.30393e-09	-1.68528
4633823	chr9:4633823:A:T	1.11485e-60	-2.7733	-1.36057
4633827	chr9:4633827:G:T	2.09027e-58	2.25479	-1.15493
4634031	chr9:4634031:G:A	3.06787e-58	2.47399	-0.990439
4634086	chr9:4634086:T:C	1.16029e-60	-2.77811	-1.31582
4634321	chr9:4634321:T:C	7.86645e-60	-2.17999	-7.1114e-10
4634401	chr9:4634401:C:T	3.18858e-59	-1.30393e-09	-0.780439
4634405	chr9:4634405:C:A	4.93073e-58	2.85613	-0.898076
4634442	chr9:4634442:C:T	2.69359e-59	-1.30393e-09	-0.949139
4634506	chr9:4634506:T:C	5.29414e-58	2.94583	-0.916664
4634665	chr9:4634665:T:C	3.38626e-59	-1.30393e-09	-0.72029
4634667	chr9:4634667:G:T	4.49557e-58	2.70657	-0.84091
4635091	chr9:4635091:C:T	4.77733e-58	2.82851	-0.902063
4635232	chr9:4635232:G:A	4.85533e-58	2.68299	-0.740342
4635448	chr9:4635448:G:A	1.56092e-59	-1.30393e-09	-1.49474
4635563	chr9:4635563:T:A	1.28747e-59	-1.30393e-09	-1.68734
4635591	chr9:4635591:A:G	1.01567e-60	-2.711	-1.51605
4635746	chr9:4635746:G:A	4.30923e-58	2.62139	-0.798058
4635747	chr9:4635747:G:A	4.10484e-58	2.57279	-0.798058
4635759	chr9:4635759:T:C	1.29007e-59	-1.30393e-09	-1.68532
4635825	chr9:4635825:C:T	1.20564e-60	-2.76884	-1.28675
4635905	chr9:4635905:G:C	2.45518e-59	-1.30393e-09	-1.04182
4635923	chr9:4635923:G:A	1.25013e-60	-2.77172	-1.24763
4635999	chr9:4635999:T:C	5.0633e-58	2.7903	-0.805711
4636065	chr9:4636065:T:C	1.33868e-59	-1.30393e-09	-1.64833
4636084	chr9:4636084:A:G	4.37315e-58	2.7763	-0.938248
4636095	chr9:4636095:G:A	3.36675e-59	-1.30393e-09	-0.726069
4636498	chr9:4636498:C:T	2.26377e-58	2.25443	-1.07483
4636763	chr9:4636763:G:A	2.56822e-59	-1.30393e-09	-0.996801
4636840	chr9:4636840:C:T	2.47713e-59	-1.30393e-09	-1.03292
4636990	chr9:4636990:G:A	4.34443e-59	-1.30393e-09	-0.471122
4637130	chr9:4637130:T:C	3.77932e-59	-1.30393e-09	-0.610472
4637151	chr9:4637151:G:C	1.29173e-59	-1.30393e-09	-1.68403
4637293	chr9:4637293:CTGAATAACAGGCT:C	6.44712e-59	-1.30393e-09	-0.0763819
4637297	chr9:4637297:A:G	1.9884e-59	-1.30393e-09	-1.25269
4637630	chr9:4637630:C:T	1.53012e-59	-1.30393e-09	-1.51467
4637948	chr9:4637948:C:T	6.57723e-59	-1.30393e-09	-0.0564011
4638021	chr9:4638021:T:C	1.19213e-58	-1.30393e-09	0.538312
4638089	chr9:4638089:G:C	6.17581e-60	-1.41621	-1.00575
4638139	chr9:4638139:T:C	4.36164e-60	-1.43089	-1.33887
4638167	chr9:4638167:TAGAG:T	5.12269e-60	-2.60892	-7.1114e-10
4638202	chr9:4638202:T:C	5.43675e-60	-2.54942	-7.1114e-10
4638218	chr9:4638218:TA:T	2.29265e-59	-1.84394	0.73363
4638220	chr9:4638220:TTA:T	1.31837e-59	-1.59607	-0.0675548
4638222	chr9:4638222:A:T	2.19888e-58	1.15052	-7.1114e-10
4638379	chr9:4638379:A:G	1.15677e-58	-1.30393e-09	0.508199
4638399	chr9:4638399:C:G	1.16759e-59	-2.56644	0.781364
4638489	chr9:4638489:A:G	9.90295e-59	-1.30393e-09	0.352817
4638503	chr9:4638503:A:G	1.17813e-59	-2.64961	0.873516
4638576	chr9:4638576:A:T	1.08962e-59	-2.63762	0.783427
4638730	chr9:4638730:C:A	1.29409e-59	-2.52234	0.840137
4638816	chr9:4638816:G:A	4.84439e-60	-1.30472	-1.36006
4638862	chr9:4638862:G:A	2.74359e-59	-1.30393e-09	-0.930747
4638878	chr9:4638878:G:A	1.36405e-59	-1.30393e-09	-1.62956
4638919	chr9:4638919:G:T	1.02906e-58	-1.30393e-09	0.391214
4639135	chr9:4639135:A:G	3.78856e-60	-2.56468	-0.345939
4639262	chr9:4639262:T:C	9.77626e-59	-1.30393e-09	0.339941
4639417	chr9:4639417:G:C	3.81836e-60	-2.53914	-0.363643
4639471	chr9:4639471:T:C	3.88716e-60	-2.55537	-0.329554
4639497	chr9:4639497:A:G	3.90588e-60	-2.55303	-0.327091
4639534	chr9:4639534:T:C	1.52957e-59	-1.51503	-7.1114e-10
4639565	chr9:4639565:C:T	8.67507e-60	-1.49075	-0.5914
4639622	chr9:4639622:T:C	4.50798e-60	-2.52538	-0.211369
4639674	chr9:4639674:A:G	4.07867e-60	-2.52791	-0.308924
4639830	chr9:4639830:G:C	5.11333e-60	-2.61075	-7.1114e-10
4639842	chr9:4639842:C:T	3.75233e-60	-2.57196	-0.348261
4639846	chr9:4639846:T:C	1.51927e-59	-1.30393e-09	-1.52179
4640263	chr9:4640263:C:T	1.28597e-59	-1.30393e-09	-1.68851
4640478	chr9:4640478:G:C	2.69165e-59	-1.30393e-09	-0.949863
4640579	chr9:4640579:A:T	5.8431e-59	-1.30393e-09	-0.174755
4640712	chr9:4640712:C:A	5.10195e-60	-2.59393	-0.0190507
4640783	chr9:4640783:T:A	1.69645e-59	-1.30393e-09	-1.41148
4640817	chr9:4640817:T:C	2.13355e-58	-1.30393e-09	1.12036
4640959	chr9:4640959:T:C	5.34602e-60	-2.58052	0.0142683
4641082	chr9:4641082:A:G	5.01456e-60	-2.61417	-0.0160802
4641182	chr9:4641182:A:G	4.71023e-60	-2.62775	-0.0651163
4641203	chr9:4641203:T:C	9.71564e-60	-1.24124	-0.727623
4641323	chr9:4641323:C:G	1.3872e-59	-2.52096	0.908231
4641335	chr9:4641335:AG:A	3.97066e-59	-0.561084	-7.1114e-10
4641501	chr9:4641501:C:T	5.86946e-60	-2.54857	0.0757359
4641689	chr9:4641689:C:T	1.30468e-59	-1.30393e-09	-1.67406
4641755	chr9:4641755:C:T	2.36705e-59	-0.590001	-0.488368
4641789	chr9:4641789:T:C	2.70889e-60	-1.92213	-1.32393
4641884	chr9:4641884:C:T	1.00447e-59	-0.530245	-1.40531
4641901	chr9:4641901:G:A	1.39391e-59	-1.30393e-09	-1.6079
4641973	chr9:4641973:T:A	2.03057e-60	-2.06395	-1.47033
4642048	chr9:4642048:G:A	1.34128e-59	-1.30393e-09	-1.64639
4642192	chr9:4642192:T:A	3.88623e-60	-1.43758	-1.44758
4642402	chr9:4642402:C:T	1.90678e-60	-1.971	-1.62618
4642786	chr9:4642786:G:T	1.88941e-60	-1.99575	-1.61059
4642792	chr9:4642792:AT:A	1.8951e-60	-1.98624	-1.61709
4642841	chr9:4642841:TCACTC:T	1.8882e-60	-1.98425	-1.62273
4642965	chr9:4642965:C:T	2.03527e-60	-1.96563	-1.56635
4643310	chr9:4643310:C:T	3.7359e-58	2.70093	-1.02037
4643312	chr9:4643312:C:A	1.14063e-59	-1.80843	-7.1114e-10
4643573	chr9:4643573:C:G	5.95828e-58	-1.17096	3.31831
4643653	chr9:4643653:A:G	1.64914e-60	-2.29781	-1.44454
4643850	chr9:4643850:C:A	7.19104e-56	6.95588	-0.0153037
4644276	chr9:4644276:G:A	1.28639e-59	-1.30393e-09	-1.68818
4644817	chr9:4644817:T:C	1.29861e-59	-1.30393e-09	-1.67872
4644856	chr9:4644856:T:A	1.9632e-60	-2.43912	-1.1289
4644941	chr9:4644941:A:G	1.97926e-60	-2.43261	-1.12727
4644978	chr9:4644978:T:A	1.92049e-60	-2.39467	-1.19535
4645008	chr9:4645008:G:C	8.4553e-61	-2.72377	-1.68662
4645205	chr9:4645205:C:T	2.27159e-59	-1.30393e-09	-1.11953
4645214	chr9:4645214:C:T	1.50533e-60	-2.54752	-1.28607
4645391	chr9:4645391:T:C	1.68238e-60	-2.39618	-1.3262
4645512	chr9:4645512:C:T	1.54304e-60	-2.54208	-1.26677
4645806	chr9:4645806:T:C	1.49054e-60	-2.5627	-1.28076
4645935	chr9:4645935:A:G	1.53574e-60	-2.53635	-1.27724
4645938	chr9:4645938:C:T	1.28849e-59	-1.30393e-09	-1.68655
4646315	chr9:4646315:C:A	1.32291e-59	-1.30393e-09	-1.66018
4646334	chr9:4646334:A:AC	1.31144e-59	-1.30393e-09	-1.66889
4646577	chr9:4646577:C:G	1.94898e-60	-2.08839	-1.48691
4646589	chr9:4646589:A:G	1.28319e-59	-1.30393e-09	-1.69067
4646774	chr9:4646774:T:C	1.65077e-60	-2.49244	-1.24891
4646775	chr9:4646775:G:A	1.38392e-59	-1.30393e-09	-1.6151
4647104	chr9:4647104:A:G	9.29007e-61	-2.62591	-1.69033
4647296	chr9:4647296:A:G	1.46488e-59	-1.30393e-09	-1.55824
4647307	chr9:4647307:C:T	1.51365e-60	-2.59734	-1.23074
4647367	chr9:4647367:G:A	1.4243e-59	-1.30393e-09	-1.58634
4647414	chr9:4647414:A:C	1.3121e-59	-1.30393e-09	-1.66839
4647524	chr9:4647524:G:A	1.07884e-60	-2.52757	-1.63914
4647542	chr9:4647542:A:C	1.30434e-59	-1.30393e-09	-1.67432
4648007	chr9:4648007:G:A	1.28407e-59	-1.30393e-09	-1.68998
4648081	chr9:4648081:C:A	1.94995e-60	-2.51233	-1.06247
4648101	chr9:4648101:T:C	1.4573e-60	-2.37209	-1.49393
4648145	chr9:4648145:G:T	1.67078e-60	-2.56717	-1.16214
4648205	chr9:4648205:C:T	1.72251e-60	-2.56548	-1.13334
4648426	chr9:4648426:A:G	1.38038e-59	-1.30393e-09	-1.61766
4648437	chr9:4648437:C:T	1.28425e-59	-1.30393e-09	-1.68984
4648527	chr9:4648527:C:T	1.57056e-60	-2.10149	-1.68968
4648578	chr9:4648578:T:C	1.37715e-59	-1.30393e-09	-1.62
4648617	chr9:4648617:G:A	1.94095e-60	-1.98198	-1.59744
4648632	chr9:4648632:A:G	1.96757e-60	-1.87518	-1.69062
4648651	chr9:4648651:G:C	1.38807e-60	-2.24184	-1.67284
4648694	chr9:4648694:C:T	9.38952e-60	-2.00301	-7.1114e-10
4648786	chr9:4648786:C:T	2.70928e-60	-1.56666	-1.67926
4648876	chr9:4648876:T:C	3.41718e-60	-2.41634	-0.597446
4649468	chr9:4649468:C:T	1.69858e-59	-1.30393e-09	-1.41022
4650122	chr9:4650122:C:T	1.284e-59	-1.30393e-09	-1.69004
4650152	chr9:4650152:C:T	4.44906e-60	-2.74991	-7.1114e-10
4650305	chr9:4650305:C:T	3.43211e-60	-1.57041	-1.43902
4650518	chr9:4650518:C:T	1.284e-59	-1.30393e-09	-1.69004
4650667	chr9:4650667:T:C	1.28405e-59	-1.30393e-09	-1.69
4650957	chr9:4650957:C:T	4.68804e-60	-1.13397	-1.56361
4650966	chr9:4650966:T:C	1.93851e-59	-1.30393e-09	-1.2781
4651336	chr9:4651336:T:G	1.36701e-59	-1.30393e-09	-1.62739
4651498	chr9:4651498:C:T	1.40957e-59	-1.30393e-09	-1.59673
4651591	chr9:4651591:C:G	4.44593e-60	-1.16733	-1.58328
4651724	chr9:4651724:A:G	1.33898e-59	-1.30393e-09	-1.64811
4651930	chr9:4651930:G:A	1.37677e-59	-1.30393e-09	-1.62027
4651950	chr9:4651950:G:A	1.37794e-59	-1.30393e-09	-1.61942
4652446	chr9:4652446:G:A	1.30356e-59	-1.30393e-09	-1.67491
4652749	chr9:4652749:C:G	1.36373e-59	-1.30393e-09	-1.62979
4652787	chr9:4652787:G:C	1.79062e-58	0.945131	-7.1114e-10
4652836	chr9:4652836:C:T	9.0454e-59	0.262241	-7.1114e-10
4653058	chr9:4653058:T:C	1.3422e-59	-1.30393e-09	-1.64571
4653282	chr9:4653282:G:A	1.37903e-59	-1.30393e-09	-1.61864
4653401	chr9:4653401:A:G	1.30825e-59	-1.30393e-09	-1.67132
4653495	chr9:4653495:T:C	1.35197e-59	-1.30393e-09	-1.63845
4653888	chr9:4653888:G:A	1.35937e-59	-1.30393e-09	-1.633
4653894	chr9:4653894:G:A	2.80429e-60	-2.07902	-1.13243
4654047	chr9:4654047:T:C	1.2854e-59	-1.30393e-09	-1.68895
4654193	chr9:4654193:T:A	1.2962e-59	-1.30393e-09	-1.68058
4654195	chr9:4654195:C:T	3.81265e-60	-1.30783	-1.59644
4654392	chr9:4654392:T:C	2.80454e-60	-2.25924	-0.952121
4654595	chr9:4654595:T:C	1.38295e-59	-1.30393e-09	-1.6158
4654655	chr9:4654655:C:A	1.28222e-60	-2.30357	-1.69044
4654730	chr9:4654730:G:A	3.50199e-60	-1.60778	-1.38149
4654774	chr9:4654774:G:A	3.21738e-60	-1.70803	-1.36601
4654775	chr9:4654775:C:T	1.22719e-60	-2.34862	-1.68926
4654786	chr9:4654786:G:A	2.06564e-60	-2.09691	-1.42025
4654850	chr9:4654850:G:A	2.02947e-60	-2.07581	-1.45901
4654868	chr9:4654868:GC:G	1.26913e-60	-2.31352	-1.69075
4654963	chr9:4654963:T:C	7.40342e-60	-0.893905	-1.34675
4655094	chr9:4655094:A:G	1.33215e-59	-1.30393e-09	-1.65322
4655294	chr9:4655294:C:A	1.80683e-59	-1.34844	-7.1114e-10
4655323	chr9:4655323:A:G	4.85413e-56	6.54757	-7.1114e-10
4655425	chr9:4655425:C:T	1.14917e-60	-2.41284	-1.69072
4655513	chr9:4655513:C:A	2.50389e-59	-1.02217	-7.1114e-10
4655515	chr9:4655515:A:G	1.80956e-59	-1.30393e-09	-1.34693
4655525	chr9:4655525:A:G	2.15067e-60	-2.2736	-1.20322
4655549	chr9:4655549:T:C	4.30903e-59	-0.479304	-7.1114e-10
4655551	chr9:4655551:T:C	1.79808e-59	-1.30393e-09	-1.3533
4655841	chr9:4655841:G:A	2.12063e-60	-2.00107	-1.48982
4655980	chr9:4655980:G:A	1.1611e-60	-2.40261	-1.69062
4655990	chr9:4655990:A:C	1.34706e-59	-1.30393e-09	-1.64209
4656139	chr9:4656139:G:A	1.20443e-60	-2.36614	-1.69046
4656194	chr9:4656194:T:A	1.14478e-60	-2.41881	-1.68858
4656237	chr9:4656237:C:G	1.17655e-60	-2.39016	-1.68986
4656478	chr9:4656478:AAGGAAGGAAGGAAGGAAGGAAGGAAGGG:A	1.34576e-59	-1.30393e-09	-1.64305
4656803	chr9:4656803:T:C	1.18982e-60	-2.37815	-1.69065
4656893	chr9:4656893:A:G	2.89234e-60	-2.16325	-1.01729
4657040	chr9:4657040:A:G	4.64506e-60	-1.35224	-1.35456
4657108	chr9:4657108:C:T	2.17377e-60	-2.25284	-1.2133
4657232	chr9:4657232:T:C	1.63598e-59	-1.30393e-09	-1.44777
4657357	chr9:4657357:C:A	3.11724e-60	-1.56773	-1.53792
4657604	chr9:4657604:C:T	5.92496e-59	-1.30393e-09	-0.160842
4657757	chr9:4657757:G:C	4.39009e-60	-1.35266	-1.41059
4657906	chr9:4657906:T:C	2.90253e-60	-1.64243	-1.53459
4657998	chr9:4657998:A:C	7.49141e-59	0.0737413	-7.1114e-10
4658331	chr9:4658331:A:G	2.00515e-59	-1.30393e-09	-1.2443
4658369	chr9:4658369:A:G	1.64038e-60	-2.15481	-1.59287
4658489	chr9:4658489:T:C	2.14658e-60	-2.29087	-1.18785
4658545	chr9:4658545:A:G	2.20805e-60	-2.28297	-1.16751
4658662	chr9:4658662:G:A	1.65895e-60	-2.12149	-1.61492
4658811	chr9:4658811:G:A	1.64054e-60	-2.17279	-1.57479
4658850	chr9:4658850:G:A	1.26128e-60	-2.41555	-1.59492
4659111	chr9:4659111:T:C	1.52094e-60	-2.24543	-1.57784
4659372	chr9:4659372:T:C	1.3555e-59	-1.30393e-09	-1.63585
4659385	chr9:4659385:GACAA:G	1.02938e-58	-1.30393e-09	0.39153
4659418	chr9:4659418:T:C	1.77883e-60	-2.08894	-1.5777
4659449	chr9:4659449:T:C	1.70932e-60	-2.13195	-1.57456
4659586	chr9:4659586:G:A	1.24011e-60	-2.39	-1.6374
4659697	chr9:4659697:C:A	1.42222e-59	-1.30393e-09	-1.5878
4660269	chr9:4660269:G:A	1.87097e-60	-2.01639	-1.59976
4660284	chr9:4660284:G:A	1.79735e-59	-1.30393e-09	-1.3537
4660294	chr9:4660294:T:C	1.95648e-60	-1.95772	-1.61374
4660623	chr9:4660623:T:C	1.4972e-59	-1.30393e-09	-1.53642
4660727	chr9:4660727:C:T	1.28324e-59	-1.30393e-09	-1.69063
4660757	chr9:4660757:A:G	2.46138e-59	-1.30393e-09	-1.03929
4660781	chr9:4660781:C:G	1.45508e-59	-1.30393e-09	-1.56496
4660984	chr9:4660984:C:G	1.28609e-59	-1.30393e-09	-1.68841
4661146	chr9:4661146:A:T	3.05308e-59	-2.7319	1.90804
4661147	chr9:4661147:A:T	3.09896e-59	-1.30393e-09	-0.808948
4661172	chr9:4661172:T:C	1.00794e-58	0.370479	-7.1114e-10
4661437	chr9:4661437:C:T	1.37255e-60	-2.30554	-1.62039
4661853	chr9:4661853:C:T	1.29004e-58	1.25542	-0.638174
4662065	chr9:4662065:G:A	1.68448e-56	6.9952	-1.506
4662235	chr9:4662235:T:TCCA	2.19711e-59	-1.30393e-09	-1.15287
4662286	chr9:4662286:G:C	2.08223e-51	16.3719	0.842216
4662394	chr9:4662394:A:G	9.29652e-61	-2.62507	-1.69048
4662398	chr9:4662398:T:C	1.66792e-59	-1.30393e-09	-1.42844
4663679	chr9:4663679:C:T	6.16138e-60	-2.4243	-7.1114e-10
4663893	chr9:4663893:G:A	6.95485e-59	-1.30393e-09	-0.000575648
4663901	chr9:4663901:G:A	1.32956e-59	-1.30393e-09	-1.65517
4664260	chr9:4664260:G:C	2.64095e-59	-1.30393e-09	-0.968875
4664347	chr9:4664347:A:T	1.97011e-59	-1.30393e-09	-1.26193
4664457	chr9:4664457:T:C	7.19082e-59	-1.30393e-09	0.0327896
4664749	chr9:4664749:C:T	3.0651e-54	12.3613	-1.66828
4664852	chr9:4664852:A:G	2.99312e-58	0.919315	0.53957
4665390	chr9:4665390:G:A	2.9312e-59	-1.30393e-09	-0.864603
4665687	chr9:4665687:C:T	1.7819e-59	-1.30393e-09	-1.36234
4666643	chr9:4666643:C:T	1.42829e-59	-1.30393e-09	-1.58354
4666733	chr9:4666733:T:TA	3.9844e-59	-1.30393e-09	-0.557628
4666964	chr9:4666964:A:G	9.80882e-59	-1.30393e-09	0.343266
4667150	chr9:4667150:G:C	1.89204e-59	-1.30393e-09	-1.30236
4667662	chr9:4667662:C:T	1.28318e-59	-1.30393e-09	-1.69067
4667712	chr9:4667712:C:T	1.07858e-59	-0.485594	-1.37877
4668333	chr9:4668333:T:G	1.32448e-59	-1.30393e-09	-1.659
4669084	chr9:4669084:T:C	3.2359e-59	-1.30393e-09	-0.765709
4669262	chr9:4669262:T:C	3.97032e-59	-1.30393e-09	-0.56117
4669506	chr9:4669506:T:C	2.77578e-59	-1.30393e-09	-0.919085
4669547	chr9:4669547:T:C	1.85083e-53	11.0959	1.39519
4669797	chr9:4669797:A:G	2.1009e-58	-1.30393e-09	1.10494
4669917	chr9:4669917:G:A	1.28725e-59	-1.30393e-09	-1.68751
4669958	chr9:4669958:A:G	1.37652e-59	-1.30393e-09	-1.62046
4670137	chr9:4670137:A:G	1.28711e-59	-1.30393e-09	-1.68762
4670250	chr9:4670250:C:T	1.2764e-59	-0.767254	-0.928717
4670338	chr9:4670338:G:A	1.38062e-58	-0.327276	1.01238
4670525	chr9:4670525:A:G	4.11505e-59	0.462791	-0.988155
4670562	chr9:4670562:T:A	1.42881e-59	-1.30393e-09	-1.58317
4670573	chr9:4670573:C:T	2.83261e-59	0.0534798	-0.952297
4670642	chr9:4670642:G:A	4.45175e-59	0.0766343	-0.523352
4670865	chr9:4670865:G:A	1.28356e-59	-1.30393e-09	-1.69037
4670982	chr9:4670982:CT:C	1.36456e-58	-0.341732	1.01513
4671022	chr9:4671022:A:G	7.00539e-59	-0.306031	0.312696
4671274	chr9:4671274:C:G	1.62483e-59	-1.30393e-09	-1.45461
4671409	chr9:4671409:C:A	7.19676e-59	-0.0519265	0.0855423
4671929	chr9:4671929:A:G	1.28319e-59	-1.30393e-09	-1.69067
4671957	chr9:4671957:G:A	6.34076e-59	0.349958	-0.442974
4672008	chr9:4672008:A:G	4.20966e-58	-1.30393e-09	1.79995
4672381	chr9:4672381:T:C	2.64442e-59	0.113023	-1.08059
4672480	chr9:4672480:G:A	4.71069e-59	0.214456	-0.604636
4672712	chr9:4672712:T:C	3.04963e-59	0.189972	-1.01497
4672878	chr9:4672878:C:T	5.04621e-59	0.358802	-0.68018
4672996	chr9:4672996:G:T	2.90392e-58	0.771816	0.656816
4673221	chr9:4673221:T:C	1.49089e-59	-1.30393e-09	-1.54064
4673641	chr9:4673641:T:A	4.71606e-59	0.255634	-0.644674
4673780	chr9:4673780:C:T	4.92702e-59	0.263315	-0.608596
4673941	chr9:4673941:G:A	5.98649e-59	0.442506	-0.593016
4674192	chr9:4674192:C:T	4.05457e-58	-1.30393e-09	1.76241
4674193	chr9:4674193:T:C	4.47994e-59	0.218935	-0.659341
4674408	chr9:4674408:A:C	3.34441e-59	0.178673	-0.911399
4674695	chr9:4674695:A:G	4.10808e-59	0.401607	-0.928666
4674722	chr9:4674722:T:C	3.24857e-59	0.194378	-0.956177
4674736	chr9:4674736:C:A	2.64318e-59	-0.0348268	-0.933204
4675543	chr9:4675543:C:T	2.90829e-59	-0.0930729	-0.779377
4675844	chr9:4675844:G:A	3.09971e-59	-1.30393e-09	-0.808708
4676012	chr9:4676012:G:C	3.19519e-59	0.0630838	-0.841453
4676124	chr9:4676124:G:A	9.51124e-59	-1.30393e-09	0.312459
4676155	chr9:4676155:C:T	1.82794e-59	-1.33683	-7.1114e-10
4676266	chr9:4676266:G:T	2.75105e-59	-0.00493573	-0.923095
4676745	chr9:4676745:G:C	4.94378e-59	-1.73283	1.39095
4676903	chr9:4676903:T:C	2.40768e-59	-1.30393e-09	-1.06135
4677100	chr9:4677100:G:A	1.28912e-59	-1.30393e-09	-1.68606
4677218	chr9:4677218:C:A	3.03953e-59	0.114823	-0.943134
4677453	chr9:4677453:T:C	3.86089e-59	0.229889	-0.819006
4677703	chr9:4677703:G:A	2.29573e-59	-1.30393e-09	-1.10896
4677903	chr9:4677903:A:G	1.3186e-59	-1.30393e-09	-1.66345
4678160	chr9:4678160:C:A	1.56156e-59	-1.30393e-09	-1.49433
4678162	chr9:4678162:T:C	3.39739e-59	-1.30393e-09	-0.717007
4678409	chr9:4678409:G:C	3.00811e-59	-1.30393e-09	-0.838704
4678475	chr9:4678475:A:C	2.63582e-60	-2.76904	-0.504365
4678483	chr9:4678483:T:A	2.10981e-60	-2.75215	-0.743853
4678519	chr9:4678519:A:C	1.65372e-60	-2.76352	-0.976059
4678600	chr9:4678600:CTT:C	1.49539e-59	-1.30393e-09	-1.53763
4678720	chr9:4678720:T:A	2.15157e-60	-2.77552	-0.700882
4678754	chr9:4678754:A:G	2.17926e-60	-2.77351	-0.690106
4678805	chr9:4678805:C:T	2.28097e-60	-2.77733	-0.640674
4679060	chr9:4679060:C:T	1.96187e-59	-1.30393e-09	-1.26612
4679078	chr9:4679078:C:G	6.12031e-59	0.325479	-0.453882
4679185	chr9:4679185:G:A	2.33561e-59	-1.30393e-09	-1.09174
4679363	chr9:4679363:C:A	1.82569e-59	-1.30393e-09	-1.33806
4679906	chr9:4679906:A:G	1.15087e-60	-2.64147	-1.46061
4680014	chr9:4680014:A:G	6.28695e-60	-2.65752	0.253399
4680319	chr9:4680319:A:G	3.01293e-59	-1.30393e-09	-0.837102
4680407	chr9:4680407:T:C	1.40974e-60	-2.59351	-1.30568
4680653	chr9:4680653:G:A	5.78528e-60	-0.798068	-1.68922
4680694	chr9:4680694:C:T	1.3256e-59	-1.30393e-09	-1.65815
4681016	chr9:4681016:G:A	2.39257e-59	-1.30393e-09	-1.06765
4681173	chr9:4681173:G:C	7.25489e-58	2.74533	-0.401087
4681991	chr9:4681991:C:T	3.26174e-59	-1.30393e-09	-0.757753
4682029	chr9:4682029:A:T	2.85232e-60	-1.9637	-1.23077
4682481	chr9:4682481:C:G	3.90413e-59	-1.30393e-09	-0.57798
4682696	chr9:4682696:C:T	3.1874e-59	-0.78081	-7.1114e-10
4683042	chr9:4683042:A:G	1.77471e-59	-1.30393e-09	-1.36638
4683295	chr9:4683295:C:G	1.79035e-59	-2.34986	0.992253
4684314	chr9:4684314:G:T	1.83604e-59	-1.30393e-09	-1.3324
4684397	chr9:4684397:G:T	1.81232e-58	-2.3488	3.30597
4684770	chr9:4684770:A:G	4.69927e-59	-2.35314	1.96053
4685299	chr9:4685299:T:G	1.85967e-59	-1.30393e-09	-1.31962
4685340	chr9:4685340:T:C	3.18977e-60	-1.92543	-1.15723
4686064	chr9:4686064:C:T	1.43411e-59	-1.30393e-09	-1.57947
4686097	chr9:4686097:G:A	5.65107e-59	-1.30393e-09	-0.20817
4686793	chr9:4686793:C:G	2.11639e-59	-1.30393e-09	-1.1903
4687248	chr9:4687248:T:C	4.3952e-60	-2.76209	-7.1114e-10
4687402	chr9:4687402:G:A	5.20651e-59	-1.30393e-09	-0.290106
4687511	chr9:4687511:T:A	3.16191e-58	-1.30393e-09	1.51375
4687687	chr9:4687687:A:T	1.60304e-59	-1.30393e-09	-1.46811
4688022	chr9:4688022:G:C	1.37348e-59	-1.30393e-09	-1.62267
4688123	chr9:4688123:C:T	2.52249e-58	1.28782	-7.1114e-10
4688293	chr9:4688293:C:T	9.01413e-59	1.34656	-1.08779
4688412	chr9:4688412:A:G	1.27317e-57	1.4021	1.50457
4688433	chr9:4688433:T:C	6.92745e-60	-2.30711	-7.1114e-10
4688508	chr9:4688508:C:T	1.31371e-59	-1.30393e-09	-1.66716
4688963	chr9:4688963:T:C	4.73716e-58	1.91801	-7.1114e-10
4689079	chr9:4689079:T:C	4.44741e-59	-1.30393e-09	-0.447693
4689113	chr9:4689113:A:G	3.55162e-58	-1.30393e-09	1.62997
4689525	chr9:4689525:G:T	1.63413e-59	-1.30393e-09	-1.4489
4689614	chr9:4689614:G:A	2.34428e-60	-2.11587	-1.27476
4690133	chr9:4690133:C:T	3.11767e-59	-1.30393e-09	-0.802929
4690399	chr9:4690399:T:C	1.5894e-60	-2.73766	-1.04158
4690475	chr9:4690475:A:G	1.38891e-59	-1.30393e-09	-1.6115
4690923	chr9:4690923:A:G	3.36717e-59	-1.30393e-09	-0.725941
4691125	chr9:4691125:A:G	2.04436e-58	-1.30393e-09	1.07765
4691570	chr9:4691570:C:T	4.86183e-59	-2.43786	2.07926
4691765	chr9:4691765:A:G	1.14474e-58	1.42855	-0.930802
4692015	chr9:4692015:A:G	1.46556e-59	-1.30393e-09	-1.55778
4692185	chr9:4692185:TATCA:T	1.0176e-58	1.36488	-0.984867
4692233	chr9:4692233:T:C	5.76217e-60	-1.11094	-1.38035
4692589	chr9:4692589:A:T	1.01868e-60	-2.73247	-1.49162
4692677	chr9:4692677:C:T	2.87135e-58	-2.02874	3.44609
4693006	chr9:4693006:T:C	1.67455e-59	-1.30393e-09	-1.42447
4693084	chr9:4693084:A:T	1.4132e-59	-1.30393e-09	-1.59416
4693092	chr9:4693092:C:G	1.30994e-60	-2.73598	-1.23664
4693171	chr9:4693171:A:G	8.41411e-61	-2.73676	-1.67852
4693296	chr9:4693296:C:T	1.44174e-59	-1.30393e-09	-1.57416
4693368	chr9:4693368:A:G	1.55728e-58	-2.19705	3.00256
4693389	chr9:4693389:G:A	2.0083e-59	-1.30393e-09	-1.24273
4693462	chr9:4693462:T:A	1.78631e-59	-1.30393e-09	-1.35987
4693755	chr9:4693755:G:A	1.3694e-57	2.97953	-7.1114e-10
4694217	chr9:4694217:CTACAAGTG:C	1.38819e-59	-1.30393e-09	-1.61201
4694724	chr9:4694724:A:C	2.55844e-59	-1.30393e-09	-1.00062
4694725	chr9:4694725:A:C	2.45916e-59	-1.30393e-09	-1.04019
4694744	chr9:4694744:G:A	3.03979e-59	-1.30393e-09	-0.828226
4694997	chr9:4694997:A:G	4.61788e-59	-1.30393e-09	-0.410079
4695291	chr9:4695291:G:C	5.9939e-60	-2.70744	0.25558
4695330	chr9:4695330:C:T	1.84786e-55	7.88436	-7.1114e-10
4695548	chr9:4695548:C:T	4.45143e-59	-2.4813	2.03452
4695575	chr9:4695575:C:T	1.45237e-59	-1.30393e-09	-1.56682
4695652	chr9:4695652:G:A	9.45713e-60	-2.40883	0.412995
4695672	chr9:4695672:T:G	1.41558e-59	-1.30393e-09	-1.59247
4696897	chr9:4696897:C:G	1.66926e-59	-2.45754	1.02991
4696919	chr9:4696919:C:T	4.98538e-60	-2.41559	-0.220503
4697250	chr9:4697250:T:C	2.98779e-58	-1.30393e-09	1.4571
4697360	chr9:4697360:T:C	1.93307e-59	-1.30393e-09	-1.28091
4697450	chr9:4697450:C:T	1.47502e-59	-1.30393e-09	-1.55135
4697492	chr9:4697492:C:G	2.7945e-59	-1.30393e-09	-0.912363
4697652	chr9:4697652:TAA:T	3.25821e-59	-1.30393e-09	-0.758839
4698017	chr9:4698017:T:G	3.66137e-59	-1.30393e-09	-0.642179
4698043	chr9:4698043:A:C	2.27757e-59	-1.30393e-09	-1.11691
4698162	chr9:4698162:C:T	5.54094e-59	-1.30393e-09	-0.227852
4698416	chr9:4698416:G:A	1.36258e-57	-2.18309	5.15762
4699175	chr9:4699175:T:G	1.92087e-59	-2.19269	0.905451
4699273	chr9:4699273:G:T	2.10209e-60	-2.08351	-1.41615
4699432	chr9:4699432:A:G	2.86929e-59	-1.30393e-09	-0.88595
4699811	chr9:4699811:C:T	7.42127e-59	-1.30393e-09	0.0643349
4700367	chr9:4700367:C:T	3.41752e-59	-1.30393e-09	-0.711099
4700656	chr9:4700656:T:A	6.34102e-59	-1.30393e-09	-0.0929751
4701004	chr9:4701004:TTCC:T	1.99269e-58	2.20512	-1.15307
4701573	chr9:4701573:ATACAGAGAAAGCC:A	2.5e-59	-1.30393e-09	-1.02373
4702077	chr9:4702077:A:C	2.39224e-59	-1.30393e-09	-1.06778
4702296	chr9:4702296:C:T	1.59524e-59	-1.30393e-09	-1.47299
4702417	chr9:4702417:C:T	8.69069e-61	-2.69218	-1.69075
4702608	chr9:4702608:G:A	1.67974e-59	-1.30393e-09	-1.42138
4702782	chr9:4702782:G:A	1.71689e-59	-1.30393e-09	-1.3995
4703212	chr9:4703212:A:C	1.73177e-59	-1.30393e-09	-1.39087
4703428	chr9:4703428:C:G	2.37504e-59	-1.30393e-09	-1.075
4703898	chr9:4703898:T:G	3.23337e-59	-1.30393e-09	-0.766491
4704132	chr9:4704132:A:T	1.52892e-58	1.258	-0.470862
4704205	chr9:4704205:T:TG	2.5069e-59	-1.30393e-09	-1.02097
4704420	chr9:4704420:G:A	1.42928e-60	-2.76389	-1.12154
4704866	chr9:4704866:A:G	1.56415e-60	-2.74097	-1.05428
4704949	chr9:4704949:C:T	2.28774e-59	-1.30393e-09	-1.11245
4706214	chr9:4706214:C:T	1.71036e-59	-2.39544	0.992131
4706288	chr9:4706288:T:C	2.49096e-58	-1.30393e-09	1.27524
4706366	chr9:4706366:T:C	2.89898e-60	-2.36728	-0.810961
4706485	chr9:4706485:T:C	3.90596e-59	-1.30393e-09	-0.577512
4706858	chr9:4706858:CTCTT:C	9.98813e-60	-2.33236	0.391161
4706961	chr9:4706961:A:G	1.01132e-59	-2.32982	0.401062
4707078	chr9:4707078:A:G	8.32373e-60	-2.12349	-7.1114e-10
4707351	chr9:4707351:TG:T	7.67545e-59	-2.37004	2.46805
4707514	chr9:4707514:G:A	1.03199e-59	-2.37712	0.468594
4707519	chr9:4707519:G:C	5.7507e-59	1.26634	-1.45704
4707650	chr9:4707650:T:C	4.17477e-59	-1.30393e-09	-0.510957
4708414	chr9:4708414:TTC:T	2.51535e-59	-2.40581	1.38821
4708646	chr9:4708646:A:G	1.49662e-58	-1.30393e-09	0.765779
4708663	chr9:4708663:T:C	1.28623e-59	-1.30393e-09	-1.6883
4708794	chr9:4708794:C:T	1.90662e-59	-1.30393e-09	-1.29469
4708813	chr9:4708813:T:C	1.33724e-59	-1.30393e-09	-1.6494
4708851	chr9:4708851:C:T	1.17889e-60	-2.59531	-1.48271
4709292	chr9:4709292:T:C	1.28311e-59	-1.30393e-09	-1.69073
4709379	chr9:4709379:G:A	1.54962e-59	-1.30393e-09	-1.50201
4709784	chr9:4709784:A:G	1.35117e-59	-1.82045	0.1814
4709861	chr9:4709861:T:C	1.43249e-58	-0.125538	0.847519
4710409	chr9:4710409:C:T	1.12014e-58	-2.37255	2.84856
4710456	chr9:4710456:T:G	1.46876e-59	-1.30393e-09	-1.5556
4710465	chr9:4710465:C:T	2.82666e-59	-2.16405	1.26313
4710468	chr9:4710468:C:T	2.92639e-59	-2.08771	1.22147
4710665	chr9:4710665:T:C	1.19194e-59	-1.76443	-7.1114e-10
4710753	chr9:4710753:AAAT:A	1.32114e-59	-1.92826	0.266739
4711224	chr9:4711224:A:C	1.1096e-59	-0.51923	-1.31679
4711367	chr9:4711367:T:C	5.90995e-60	-2.46596	-7.1114e-10
4711440	chr9:4711440:T:A	5.45641e-60	-2.23902	-0.306788
4711947	chr9:4711947:G:A	1.25165e-58	-0.00394694	0.590982
4712165	chr9:4712165:T:C	1.37554e-59	-1.30393e-09	-1.62117
4712270	chr9:4712270:A:C	1.31131e-59	-1.30393e-09	-1.66899
4712401	chr9:4712401:G:A	1.38161e-59	-1.30393e-09	-1.61676
4712644	chr9:4712644:G:T	2.18519e-59	-1.30393e-09	-1.15831
4713506	chr9:4713506:G:A	4.58273e-59	0.731127	-1.14885
4713655	chr9:4713655:G:T	2.38925e-59	-0.285629	-0.783406
4714234	chr9:4714234:A:T	4.01969e-56	4.91382	1.44513
4714297	chr9:4714297:G:C	2.0401e-59	-0.190455	-1.03656
4714369	chr9:4714369:C:T	2.89862e-59	-1.30393e-09	-0.87578
4714523	chr9:4714523:T:A	2.62233e-59	-1.30393e-09	-0.975953
4714941	chr9:4714941:G:A	3.01954e-59	-1.30393e-09	-0.83491
4715258	chr9:4715258:A:G	1.3575e-59	-1.30393e-09	-1.63437
4715302	chr9:4715302:G:C	5.23665e-57	2.22394	2.0969
4715341	chr9:4715341:G:A	2.98934e-59	0.41883	-1.26379
4715727	chr9:4715727:G:A	2.14984e-59	-1.30393e-09	-1.17462
4715926	chr9:4715926:G:A	3.09362e-59	0.473312	-1.28399
4715927	chr9:4715927:A:T	3.05114e-59	0.464634	-1.28913
4716102	chr9:4716102:G:T	2.53386e-59	0.374421	-1.38469
4716252	chr9:4716252:C:A	1.28351e-59	-1.30393e-09	-1.69041
4716466	chr9:4716466:C:T	3.1312e-59	-1.30393e-09	-0.7986
4716515	chr9:4716515:T:A	1.89943e-59	-0.280595	-1.01786
4716588	chr9:4716588:C:T	2.30447e-59	0.294582	-1.39975
4716875	chr9:4716875:G:A	1.41605e-59	-1.30393e-09	-1.59215
4716963	chr9:4716963:T:C	1.2916e-59	-1.30393e-09	-1.68413
4717157	chr9:4717157:G:A	8.52578e-59	-0.988692	1.19177
4717247	chr9:4717247:A:G	4.15612e-59	-1.30393e-09	-0.515433
4717268	chr9:4717268:G:A	1.32615e-59	-1.30393e-09	-1.65774
4717355	chr9:4717355:G:A	1.49283e-58	-0.0433905	0.806636
4717357	chr9:4717357:T:C	1.30364e-59	-1.30393e-09	-1.67485
4717635	chr9:4717635:A:G	4.49454e-60	-1.53679	-1.20295
4717711	chr9:4717711:G:C	1.36074e-59	-1.30393e-09	-1.63199
4717901	chr9:4717901:A:G	4.34045e-59	-1.30393e-09	-0.472038
4717916	chr9:4717916:T:C	3.73647e-60	-1.60448	-1.31998
4718154	chr9:4718154:C:T	7.09175e-59	-1.30393e-09	0.0189173
4718156	chr9:4718156:T:C	1.29613e-59	-1.30393e-09	-1.68063
4718165	chr9:4718165:C:G	2.94116e-60	-1.48734	-1.67646
4718325	chr9:4718325:T:C	1.30791e-59	-1.30393e-09	-1.67158
4718351	chr9:4718351:G:A	2.27415e-59	-1.30393e-09	-1.11841
4718387	chr9:4718387:C:T	1.79012e-59	-1.30393e-09	-1.35773
4718440	chr9:4718440:T:G	7.37314e-59	-1.30393e-09	0.0578287
4718673	chr9:4718673:G:T	2.59539e-59	-1.30393e-09	-0.986277
4719007	chr9:4719007:A:G	1.67673e-59	-1.30393e-09	-1.42317
4719031	chr9:4719031:G:A	1.13882e-59	-0.527968	-1.28206
4719580	chr9:4719580:A:T	2.54577e-59	-1.30393e-09	-1.00558
4719645	chr9:4719645:G:T	6.82865e-57	4.58628	-7.1114e-10
4719762	chr9:4719762:T:G	1.96957e-59	-1.30393e-09	-1.2622
4719781	chr9:4719781:A:G	3.90251e-59	-1.30393e-09	-0.578397
4719804	chr9:4719804:A:G	2.1826e-59	-1.30393e-09	-1.1595
4719809	chr9:4719809:T:C	4.25216e-57	3.43386	0.67872
4719989	chr9:4719989:G:A	8.9985e-61	-2.77818	-1.56995
4720119	chr9:4720119:A:G	1.39875e-59	-1.30393e-09	-1.60444
4720220	chr9:4720220:C:T	1.43331e-59	-1.30393e-09	-1.58003
4720263	chr9:4720263:T:C	3.87028e-58	2.48042	-0.764527
4720489	chr9:4720489:G:T	2.87674e-59	0.513706	-1.39706
4720519	chr9:4720519:A:G	4.49503e-59	-1.30393e-09	-0.437044
4720604	chr9:4720604:T:C	4.20108e-58	2.59208	-0.79417
4720647	chr9:4720647:T:C	1.54739e-56	5.92186	-0.517548
4720950	chr9:4720950:A:G	1.8551e-59	-1.30393e-09	-1.32207
4721272	chr9:4721272:G:A	8.37485e-59	-1.30393e-09	0.185218
4721398	chr9:4721398:GTCTCCATTAAAAAAAAAAAAAAAGTGCC:G	3.70117e-59	-1.30393e-09	-0.631367
4721435	chr9:4721435:A:C	9.69194e-60	-2.5648	0.593494
4721494	chr9:4721494:C:G	1.40127e-55	3.86215	3.74556
4721568	chr9:4721568:CCT:C	2.68573e-60	-2.59344	-0.661204
4721636	chr9:4721636:T:G	5.05776e-59	-1.30393e-09	-0.319091
4721757	chr9:4721757:C:A	6.25711e-59	-1.30393e-09	-0.106297
4722077	chr9:4722077:G:C	1.31477e-59	-1.30393e-09	-1.66635
4722124	chr9:4722124:T:C	3.5995e-59	-1.30393e-09	-0.65922
4722398	chr9:4722398:C:T	5.23334e-60	-2.58755	-7.1114e-10
4722724	chr9:4722724:A:G	1.73801e-59	-1.30393e-09	-1.38728
4722925	chr9:4722925:G:A	5.25708e-60	-2.58302	-7.1114e-10
4722930	chr9:4722930:C:A	1.37284e-59	-1.30393e-09	-1.62313
4723055	chr9:4723055:A:AGT	1.72099e-59	-1.30393e-09	-1.39712
4723111	chr9:4723111:C:T	1.70334e-59	-1.30393e-09	-1.40742
4723216	chr9:4723216:T:C	3.91384e-59	-1.30393e-09	-0.575497
4723222	chr9:4723222:T:C	1.96135e-59	-1.30393e-09	-1.26638
4723245	chr9:4723245:G:A	1.74767e-59	-1.30393e-09	-1.38173
4723391	chr9:4723391:G:A	2.09311e-59	-2.57283	1.37146
4723584	chr9:4723584:C:T	1.97892e-59	-1.30393e-09	-1.25746
4723741	chr9:4723741:T:C	1.97662e-59	-1.30393e-09	-1.25863
4723752	chr9:4723752:A:G	2.54668e-60	-2.65843	-0.64938
4723867	chr9:4723867:T:C	1.82252e-59	-1.30393e-09	-1.33979
4723881	chr9:4723881:T:G	1.5446e-60	-2.36127	-1.44657
4724006	chr9:4724006:C:A	1.5722e-59	-1.30393e-09	-1.48754
4724206	chr9:4724206:CT:C	2.39168e-59	-1.30393e-09	-1.06802
4724355	chr9:4724355:C:T	5.0263e-59	-1.30393e-09	-0.325331
4724651	chr9:4724651:T:C	3.39737e-60	-2.62674	-0.392855
4724663	chr9:4724663:C:T	1.35098e-59	-1.30393e-09	-1.63918
4724761	chr9:4724761:G:A	1.72283e-59	-1.30393e-09	-1.39605
4724801	chr9:4724801:T:C	2.2223e-52	6.77125	8.20537
4724997	chr9:4724997:T:C	1.31088e-59	-1.30393e-09	-1.66932
4725013	chr9:4725013:A:G	2.33901e-54	7.01105	3.41159
4725148	chr9:4725148:C:G	1.50282e-59	-1.30393e-09	-1.53267
4725849	chr9:4725849:T:C	1.32374e-59	-1.30393e-09	-1.65956
4725968	chr9:4725968:T:C	4.44243e-59	-1.30393e-09	-0.448814
4725982	chr9:4725982:A:T	5.5072e-60	-2.53654	-7.1114e-10
4725996	chr9:4725996:C:A	1.32405e-59	-1.30393e-09	-1.65932
4726031	chr9:4726031:T:C	1.2903e-51	9.53973	7.19581
4726267	chr9:4726267:T:G	1.30356e-59	-0.406585	-1.26833
4726367	chr9:4726367:A:G	1.45912e-52	9.88993	4.66598
4726448	chr9:4726448:G:A	1.60938e-56	2.63175	2.81184
4726478	chr9:4726478:T:C	4.88449e-52	9.11027	6.65387
4726860	chr9:4726860:C:T	1.83606e-59	-1.30393e-09	-1.3324
4726892	chr9:4726892:C:T	1.28315e-59	-1.30393e-09	-1.6907
4727137	chr9:4727137:A:C	4.53921e-59	-1.30393e-09	-0.427263
4727310	chr9:4727310:T:C	6.0918e-53	10.0944	3.58809
4727562	chr9:4727562:C:T	9.39042e-53	9.80216	4.31303
4727630	chr9:4727630:T:C	4.25573e-59	-1.30393e-09	-0.491749
4728024	chr9:4728024:A:G	4.15348e-53	9.85989	3.43956
4728036	chr9:4728036:A:C	3.3332e-56	5.26247	0.909205
4728098	chr9:4728098:A:G	4.40366e-53	10.0962	3.26176
4728159	chr9:4728159:G:A	5.67457e-53	10.017	3.59444
4728294	chr9:4728294:G:A	4.78323e-53	10.0905	3.35009
4728477	chr9:4728477:A:C	1.53761e-59	-1.30393e-09	-1.50979
4728635	chr9:4728635:T:C	4.85343e-59	-2.69584	2.33551
4728729	chr9:4728729:T:C	2.29352e-53	8.98855	3.71704
4728960	chr9:4728960:CA:C	5.21516e-54	7.65546	3.56902
4729101	chr9:4729101:C:T	1.9653e-59	-1.30393e-09	-1.26437
4729587	chr9:4729587:T:C	1.28314e-59	-1.30393e-09	-1.6907
4729644	chr9:4729644:G:A	1.75517e-60	-2.50265	-1.17738
4729803	chr9:4729803:C:A	1.78826e-60	-2.49676	-1.1646
4730041	chr9:4730041:C:A	1.73619e-60	-2.48165	-1.20926
4730213	chr9:4730213:C:T	1.41813e-60	-2.50162	-1.39165
4730281	chr9:4730281:G:C	1.91199e-60	-2.45616	-1.13829
4730358	chr9:4730358:T:A	1.86179e-60	-2.46846	-1.1526
4730482	chr9:4730482:G:A	1.8396e-60	-2.45918	-1.17388
4730557	chr9:4730557:C:T	1.35118e-59	-1.30393e-09	-1.63904
4730743	chr9:4730743:C:A	3.5595e-60	-1.28479	-1.68819
4731011	chr9:4731011:A:T	1.60818e-59	-1.30393e-09	-1.46492
4731040	chr9:4731040:T:C	2.167e-60	-2.47247	-0.996788
4731083	chr9:4731083:T:C	1.59921e-59	-1.30393e-09	-1.4705
4731186	chr9:4731186:G:A	1.72768e-59	-1.30393e-09	-1.39323
4731626	chr9:4731626:T:C	1.71402e-59	-1.30393e-09	-1.40117
4731711	chr9:4731711:T:C	2.15683e-59	-2.36058	1.1892
4731876	chr9:4731876:A:G	1.52793e-59	-1.30393e-09	-1.5161
4732150	chr9:4732150:C:T	1.48305e-59	-1.30393e-09	-1.54592
4732208	chr9:4732208:C:T	1.84692e-59	-2.40301	1.07652
4732305	chr9:4732305:T:C	1.52624e-59	-1.30393e-09	-1.51721
4732389	chr9:4732389:A:G	6.38558e-57	5.42818	-0.90898
4732731	chr9:4732731:T:A	1.48721e-59	-1.30393e-09	-1.54311
4732732	chr9:4732732:C:A	1.48389e-59	-1.30393e-09	-1.54535
4732985	chr9:4732985:T:C	1.2969e-59	-1.30393e-09	-1.68004
4733053	chr9:4733053:T:G	1.7403e-59	-1.30393e-09	-1.38596
4733096	chr9:4733096:G:A	4.66337e-59	-1.30393e-09	-0.400277
4733139	chr9:4733139:C:T	1.40673e-59	-1.59875	-7.1114e-10
4733368	chr9:4733368:G:C	2.83494e-60	-1.80938	-1.3912
4733425	chr9:4733425:G:T	1.82488e-59	-1.30393e-09	-1.3385
4733461	chr9:4733461:G:C	5.25423e-59	-1.30393e-09	-0.280982
4733525	chr9:4733525:T:C	1.05777e-54	5.73188	3.89719
4733652	chr9:4733652:C:T	2.12471e-60	-2.46616	-1.02281
4733868	chr9:4733868:A:G	1.35164e-59	-1.30393e-09	-1.6387
4733967	chr9:4733967:T:C	3.1081e-55	7.90049	0.50385
4733992	chr9:4733992:C:T	7.13714e-55	7.44622	1.78942
4734014	chr9:4734014:T:C	3.61762e-55	8.01064	0.545502
4734291	chr9:4734291:A:C	1.64076e-59	-1.30393e-09	-1.44486
4734294	chr9:4734294:T:C	1.95746e-59	-1.30393e-09	-1.26837
4734368	chr9:4734368:C:T	1.64255e-59	-1.30393e-09	-1.44377
4734381	chr9:4734381:C:T	3.4485e-59	-1.30393e-09	-0.702077
4734393	chr9:4734393:T:C	2.11647e-55	7.51836	0.501708
4734669	chr9:4734669:AC:A	1.95377e-59	-1.30393e-09	-1.27025
4734697	chr9:4734697:T:G	1.5043e-59	-1.30393e-09	-1.53169
4734785	chr9:4734785:T:C	1.64758e-59	-1.30393e-09	-1.44071
4734933	chr9:4734933:A:T	1.5187e-59	-1.30393e-09	-1.52216
4734945	chr9:4734945:C:T	2.42102e-60	-1.6926	-1.66581
4735022	chr9:4735022:G:A	1.4609e-59	-1.30393e-09	-1.56096
4735055	chr9:4735055:G:C	1.1464e-59	-2.50147	0.69808
4735079	chr9:4735079:G:A	7.01009e-55	5.44149	3.77618
4735162	chr9:4735162:A:G	1.33482e-58	2.25221	-1.60084
4735189	chr9:4735189:G:A	1.29467e-59	-1.30393e-09	-1.68176
4735500	chr9:4735500:CAG:C	4.62621e-60	-2.71086	-7.1114e-10
4735509	chr9:4735509:A:G	6.38515e-60	-2.38863	-7.1114e-10
4735852	chr9:4735852:C:T	5.62538e-59	-1.30393e-09	-0.212727
4736005	chr9:4736005:C:T	9.57067e-61	-2.74768	-1.5388
4736032	chr9:4736032:T:G	4.89911e-59	-1.30393e-09	-0.350961
4736070	chr9:4736070:G:A	5.25296e-59	-1.30393e-09	-0.281224
4736156	chr9:4736156:A:T	1.44244e-59	-1.30393e-09	-1.57368
4736323	chr9:4736323:T:C	1.33321e-59	-1.30393e-09	-1.65242
4736508	chr9:4736508:T:C	7.29584e-60	-1.87673	-0.378568
4736708	chr9:4736708:G:T	5.73964e-59	-1.30393e-09	-0.192619
4736772	chr9:4736772:A:G	1.47884e-59	-1.30393e-09	-1.54876
4736779	chr9:4736779:A:G	3.01734e-60	-1.47851	-1.65971
4736953	chr9:4736953:C:T	2.14654e-59	-2.56259	1.38643
4737015	chr9:4737015:GC:G	2.12283e-59	-2.56795	1.38068
4737062	chr9:4737062:T:C	1.3063e-59	-1.30393e-09	-1.67282
4737072	chr9:4737072:A:G	6.92774e-60	-2.51891	0.211841
4737122	chr9:4737122:TTTCTTTACTATATAG:T	1.3361e-59	-1.30393e-09	-1.65026
4737215	chr9:4737215:C:G	2.05393e-52	9.61066	5.28718
4737236	chr9:4737236:T:TTTGC	6.30316e-60	-2.52658	0.125035
4737288	chr9:4737288:ATC:A	2.19706e-59	-2.5027	1.3498
4737334	chr9:4737334:A:C	1.30736e-59	-1.30393e-09	-1.67201
4737385	chr9:4737385:T:C	7.79616e-56	7.99651	-0.975143
4737638	chr9:4737638:G:A	1.57991e-59	-1.30393e-09	-1.48265
4737705	chr9:4737705:TG:T	6.74545e-59	-1.30393e-09	-0.0311467
4737739	chr9:4737739:A:C	6.67359e-59	-1.30393e-09	-0.0418577
4737890	chr9:4737890:A:C	3.33432e-58	3.25325	-1.68641
4738036	chr9:4738036:G:A	2.58941e-56	6.88209	-0.962921
4738221	chr9:4738221:A:C	2.29135e-54	7.26575	3.13631
4738251	chr9:4738251:C:T	1.10261e-58	-1.30393e-09	0.460251
4738451	chr9:4738451:A:C	2.14622e-54	6.82009	3.51653
4739005	chr9:4739005:C:T	1.15201e-59	-2.45387	0.65536
4739151	chr9:4739151:G:A	2.189e-59	-1.30393e-09	-1.15657
4739195	chr9:4739195:T:C	7.16446e-59	-1.30393e-09	0.0291178
4739282	chr9:4739282:C:T	5.04024e-59	-1.30393e-09	-0.322562
4739527	chr9:4739527:A:G	5.54557e-59	-1.30393e-09	-0.227017
4739555	chr9:4739555:G:A	1.3756e-59	-1.30393e-09	-1.62113
4739692	chr9:4739692:A:G	1.94677e-59	-1.30393e-09	-1.27384
4739720	chr9:4739720:A:C	1.42737e-59	-1.30393e-09	-1.58418
4739898	chr9:4739898:A:G	1.96168e-60	-2.44415	-1.12465
4740069	chr9:4740069:AAAAAAAAAG:A	1.42665e-59	-1.30393e-09	-1.58469
4740074	chr9:4740074:AAAAG:A	1.44335e-59	-1.30393e-09	-1.57305
4740140	chr9:4740140:T:C	2.21897e-59	-1.30393e-09	-1.14297
4740456	chr9:4740456:A:C	9.70314e-60	-0.730732	-1.23942
4740545	chr9:4740545:G:A	4.44838e-55	10.4412	-1.67836
4740662	chr9:4740662:A:T	1.46245e-58	-1.30393e-09	0.742685
4740697	chr9:4740697:A:G	1.29222e-59	-1.30393e-09	-1.68365
4741507	chr9:4741507:CCT:C	1.5377e-59	-1.30393e-09	-1.50973
4741670	chr9:4741670:A:C	3.58841e-60	-2.77454	-0.190348
4741712	chr9:4741712:C:A	2.37404e-57	4.59665	-1.0669
4741808	chr9:4741808:C:T	1.62092e-45	30.6856	0.0936076
4741883	chr9:4741883:C:T	1.00517e-60	-2.5474	-1.69005
4741904	chr9:4741904:G:T	5.74856e-59	-1.30393e-09	-0.191066
4742001	chr9:4742001:C:T	9.71608e-60	-0.281337	-1.68748
4742161	chr9:4742161:C:T	6.60734e-44	36.0925	-1.60557
4742226	chr9:4742226:A:C	7.47527e-60	-0.996226	-1.23477
4742323	chr9:4742323:G:A	4.44598e-58	-0.671391	2.52596
4742498	chr9:4742498:G:T	1.25966e-42	38.2877	-0.852937
4742763	chr9:4742763:G:A	1.35441e-45	31.2571	-0.657587
4742796	chr9:4742796:C:T	1.27373e-59	-2.02771	0.329649
4742959	chr9:4742959:G:A	2.5635e-59	-1.30393e-09	-0.998643
4742998	chr9:4742998:G:A	1.11657e-57	-1.30393e-09	2.77542
4743041	chr9:4743041:G:A	6.12262e-39	44.6136	1.31007
4743090	chr9:4743090:A:G	2.66061e-59	-1.30393e-09	-0.961461
4743145	chr9:4743145:G:A	8.13459e-59	-1.30393e-09	0.15611
4743249	chr9:4743249:A:G	1.32126e-59	-1.30393e-09	-1.66143
4743341	chr9:4743341:A:G	2.6632e-41	42.078	-1.59193
4743626	chr9:4743626:G:A	5.41388e-41	42.6639	-1.46841
4743899	chr9:4743899:G:A	7.15457e-41	42.9006	-1.42638
4743973	chr9:4743973:C:A	0.0134641	122.532	7.07229
4743995	chr9:4743995:G:A	2.70728e-43	36.0078	-0.110528
4744396	chr9:4744396:C:T	1.93568e-58	-1.30393e-09	1.02303
4744416	chr9:4744416:A:G	5.49489e-60	-2.53878	-7.1114e-10
4744589	chr9:4744589:C:G	3.50122e-59	-1.30393e-09	-0.686905
4744602	chr9:4744602:C:T	2.29715e-59	-1.30393e-09	-1.10835
4744743	chr9:4744743:T:C	0.985866	125.709	8.18974
4744753	chr9:4744753:TTC:T	2.83205e-59	-1.30393e-09	-0.899015
4744756	chr9:4744756:C:A	2.8366e-59	-1.30393e-09	-0.897408
4744892	chr9:4744892:G:T	1.49076e-59	-1.30393e-09	-1.54073
4745035	chr9:4745035:AC:A	7.67526e-59	-1.7492	1.84719
4745109	chr9:4745109:G:C	2.42263e-59	-1.30393e-09	-1.05516
4745212	chr9:4745212:A:G	2.07015e-41	41.876	-1.64191
4745292	chr9:4745292:G:C	1.31126e-59	-1.30393e-09	-1.66903
4745735	chr9:4745735:A:C	3.14833e-59	0.880706	-1.67385
4745834	chr9:4745834:C:G	9.70296e-59	-1.30393e-09	0.332416
4745961	chr9:4745961:G:A	4.99825e-58	-1.30393e-09	1.97166
4746169	chr9:4746169:A:G	1.44468e-57	3.03304	-7.1114e-10
4746214	chr9:4746214:G:A	3.06148e-59	-1.30393e-09	-0.821118
4746351	chr9:4746351:A:C	1.55825e-57	-1.30393e-09	3.10872
4746479	chr9:4746479:G:C	1.47922e-59	-1.30393e-09	-1.5485
4746539	chr9:4746539:C:T	0.000668809	124.604	1.99835
4747497	chr9:4747497:T:A	7.44193e-59	-1.30393e-09	0.0671144
4747574	chr9:4747574:T:C	8.3823e-59	-1.30393e-09	0.186107
4748054	chr9:4748054:A:G	1.54874e-59	-1.30393e-09	-1.50257
4748062	chr9:4748062:A:T	1.15611e-58	-1.30393e-09	0.507632
4748208	chr9:4748208:T:C	8.91968e-61	-2.67104	-1.68589
4748324	chr9:4748324:G:C	1.64111e-59	-1.30393e-09	-1.44464
4748370	chr9:4748370:T:C	1.29782e-59	-1.30393e-09	-1.67933
4748405	chr9:4748405:C:G	1.09034e-38	47.1126	-0.611885
4748437	chr9:4748437:A:G	1.30654e-59	-1.30393e-09	-1.67263
4748506	chr9:4748506:A:G	1.67851e-59	-1.30393e-09	-1.42211
4748543	chr9:4748543:G:C	2.38592e-39	45.3881	-0.406798
4748716	chr9:4748716:G:A	6.33641e-59	-0.0937024	-7.1114e-10
4748722	chr9:4748722:A:C	6.31726e-59	-0.0967299	-7.1114e-10
4748724	chr9:4748724:T:C	6.31117e-59	-0.0976939	-7.1114e-10
4748783	chr9:4748783:A:T	1.80439e-59	-1.30393e-09	-1.34979
4748804	chr9:4748804:A:T	2.75002e-59	-1.30393e-09	-0.928408
4749001	chr9:4749001:A:G	2.74778e-59	-1.30393e-09	-0.929223
4749252	chr9:4749252:G:A	4.56611e-59	-1.30393e-09	-0.421355
4749380	chr9:4749380:G:C	4.49763e-59	-1.30393e-09	-0.436465
4749397	chr9:4749397:T:C	1.30748e-59	-1.30393e-09	-1.67191
4749431	chr9:4749431:AAG:A	5.80973e-59	-1.30393e-09	-0.180481
4749459	chr9:4749459:A:C	1.79081e-41	41.6823	-1.59308
4749617	chr9:4749617:T:C	4.74655e-59	-1.30393e-09	-0.382597
4750114	chr9:4750114:GAAAA:G	1.16685e-58	-1.30393e-09	0.516881
4750140	chr9:4750140:A:G	1.39848e-59	-1.30393e-09	-1.60463
4750255	chr9:4750255:A:G	2.75687e-59	-1.30393e-09	-0.925919
4750325	chr9:4750325:T:G	1.78198e-59	-1.30393e-09	-1.36229
4750406	chr9:4750406:C:T	1.94449e-59	-1.30393e-09	-1.27501
4750458	chr9:4750458:T:C	4.43637e-59	-1.30393e-09	-0.450178
4750552	chr9:4750552:C:T	4.54037e-59	1.19502	-1.62202
4750670	chr9:4750670:G:A	1.77533e-60	-2.12605	-1.54257
4750764	chr9:4750764:C:T	1.88695e-60	-2.05883	-1.54881
4750819	chr9:4750819:G:A	2.46956e-59	-1.30393e-09	-1.03598
4750996	chr9:4750996:C:T	8.18709e-61	-2.7551	-1.68753
4751227	chr9:4751227:T:C	1.51398e-59	-1.30393e-09	-1.52527
4751293	chr9:4751293:C:T	6.06971e-41	42.7002	-1.39038
4751511	chr9:4751511:C:T	1.49568e-60	-2.62995	-1.21007
4751544	chr9:4751544:G:C	4.21414e-55	8.70877	-7.1114e-10
4751577	chr9:4751577:G:C	1.46826e-60	-2.65348	-1.20504
4751672	chr9:4751672:T:TG	5.54408e-59	1.33875	-1.56603
4751679	chr9:4751679:AC:A	5.18441e-59	1.27008	-1.56444
4751685	chr9:4751685:A:T	5.62839e-59	1.35238	-1.56457
4752038	chr9:4752038:C:T	3.74785e-58	-1.30393e-09	1.68375
4752289	chr9:4752289:A:T	1.5553e-59	-1.30393e-09	-1.49835
4752677	chr9:4752677:A:T	1.31491e-59	-1.30393e-09	-1.66625
4752704	chr9:4752704:C:A	3.72242e-41	42.2945	-1.47364
4752780	chr9:4752780:A:G	6.84767e-60	-2.31869	-7.1114e-10
4753706	chr9:4753706:C:T	3.48691e-59	-1.30393e-09	-0.691
4753862	chr9:4753862:T:C	4.35748e-41	42.4872	-1.50882
4754203	chr9:4754203:A:G	1.34822e-58	0.661357	-7.1114e-10
4754251	chr9:4754251:A:G	5.20122e-58	2.01146	-7.1114e-10
4754387	chr9:4754387:C:G	1.49981e-58	-1.30393e-09	0.767908
4754510	chr9:4754510:G:T	2.6462e-59	0.723344	-1.69023
4754716	chr9:4754716:T:A	1.3165e-59	-1.30393e-09	-1.66504
4754867	chr9:4754867:G:C	4.42827e-54	11.0609	-7.1114e-10
4755003	chr9:4755003:C:T	6.36644e-59	-1.30393e-09	-0.0889755
4755298	chr9:4755298:T:C	1.62927e-57	3.15329	-7.1114e-10
4755375	chr9:4755375:G:A	1.30347e-59	-1.30393e-09	-1.67498
4755421	chr9:4755421:C:T	1.28456e-59	-1.30393e-09	-1.6896
4755452	chr9:4755452:T:A	3.49913e-60	-2.39979	-0.5903
4755566	chr9:4755566:C:A	3.5856e-60	-2.45759	-0.508082
4755754	chr9:4755754:C:T	3.06999e-59	-0.818342	-7.1114e-10
4755860	chr9:4755860:A:G	1.30245e-59	-1.30393e-09	-1.67577
4756110	chr9:4756110:G:C	8.13994e-61	-2.7776	-1.6708
4756191	chr9:4756191:A:C	2.25967e-59	-1.30393e-09	-1.1248
4756508	chr9:4756508:C:T	2.38744e-59	-1.30393e-09	-1.06979
4756718	chr9:4756718:G:C	2.22127e-59	-1.30393e-09	-1.14194
4756869	chr9:4756869:A:G	1.86963e-59	-1.30393e-09	-1.31428
4756873	chr9:4756873:G:A	1.87596e-59	-1.30393e-09	-1.31089
4757094	chr9:4757094:G:A	1.05626e-45	31.8128	-1.46186
4757261	chr9:4757261:G:T	8.50818e-60	-0.411136	-1.69044
4757297	chr9:4757297:T:A	1.30714e-59	-1.36033	-0.311842
4757359	chr9:4757359:T:C	7.61298e-57	4.69501	-7.1114e-10
4757461	chr9:4757461:T:G	1.48899e-58	0.76067	-7.1114e-10
4757649	chr9:4757649:G:A	8.07059e-45	33.8335	-1.44907
4758109	chr9:4758109:G:A	1.83102e-59	-1.30393e-09	-1.33514
4758191	chr9:4758191:AG:A	5.32202e-60	-1.44536	-1.12539
4758328	chr9:4758328:A:G	1.45926e-59	-1.30393e-09	-1.56209
4758507	chr9:4758507:A:G	6.79336e-37	41.8727	8.76008
4758835	chr9:4758835:A:G	2.36314e-41	41.1204	-0.753863
4758946	chr9:4758946:A:T	6.18696e-59	-1.30393e-09	-0.117571
4758972	chr9:4758972:G:A	5.82285e-13	98.6252	7.11545
4759295	chr9:4759295:A:G	1.2968e-59	-1.30393e-09	-1.68012
4759343	chr9:4759343:G:A	1.86302e-59	-1.30393e-09	-1.31782
4759440	chr9:4759440:G:A	1.28477e-59	-1.30393e-09	-1.68943
4759461	chr9:4759461:A:G	1.28547e-59	-1.30393e-09	-1.68889
4759646	chr9:4759646:T:A	1.76262e-60	-2.25852	-1.41727
4759883	chr9:4759883:A:G	1.02407e-43	35.6454	-0.720254
4760072	chr9:4760072:T:C	2.21978e-40	40.12	2.48655
4760168	chr9:4760168:T:C	1.3374e-59	-1.30393e-09	-1.64929
4760211	chr9:4760211:G:A	1.29181e-59	-1.30393e-09	-1.68397
4760363	chr9:4760363:T:G	1.33398e-59	-1.30393e-09	-1.65184
4760428	chr9:4760428:A:C	1.47294e-59	-1.30393e-09	-1.55276
4760493	chr9:4760493:T:G	1.29287e-59	-1.30393e-09	-1.68315
4760635	chr9:4760635:G:C	1.10594e-60	-2.58346	-1.55845
4760638	chr9:4760638:T:C	1.32504e-59	-1.30393e-09	-1.65858
4760849	chr9:4760849:C:G	3.36515e-58	-1.30393e-09	1.57604
4760921	chr9:4760921:A:G	1.92069e-59	-1.30393e-09	-1.28733
4761045	chr9:4761045:A:C	1.28357e-59	-1.30393e-09	-1.69037
4761794	chr9:4761794:T:G	9.64456e-59	-1.30393e-09	0.326379
4761807	chr9:4761807:T:C	8.20554e-59	-1.30393e-09	0.164795
4761813	chr9:4761813:T:C	1.76615e-59	-1.30393e-09	-1.37121
4761864	chr9:4761864:C:G	1.31918e-59	-1.30393e-09	-1.66301
4761895	chr9:4761895:C:G	1.31898e-59	-1.30393e-09	-1.66316
4762052	chr9:4762052:C:G	1.33194e-20	88.4993	-0.351869
4762085	chr9:4762085:G:A	1.02008e-35	54.9861	-1.64416
4762181	chr9:4762181:C:G	1.36588e-51	15.6959	1.09653
4762416	chr9:4762416:C:T	1.00516e-41	41.0855	-1.57387
4762606	chr9:4762606:C:T	2.20249e-40	43.3246	-0.725919
4762737	chr9:4762737:C:G	3.40577e-41	42.3336	-1.60158
4762815	chr9:4762815:C:T	1.89653e-59	-1.30393e-09	-1.29999
4762918	chr9:4762918:A:G	1.74933e-59	-1.30393e-09	-1.38078
4763353	chr9:4763353:T:A	1.32118e-59	-1.30393e-09	-1.66149
4763368	chr9:4763368:C:A	1.60417e-36	44.7441	6.74794
4763473	chr9:4763473:A:G	1.66823e-38	34.8923	12.0337
4763545	chr9:4763545:A:C	3.305e-59	-1.30393e-09	-0.744579
4764447	chr9:4764447:T:C	1.43964e-59	-1.30393e-09	-1.57562
4764601	chr9:4764601:C:T	6.92706e-50	20.7187	-7.1114e-10
4764615	chr9:4764615:G:A	1.39383e-59	-1.30393e-09	-1.60796
4764660	chr9:4764660:G:C	1.93006e-59	-1.30393e-09	-1.28246
4764843	chr9:4764843:A:G	5.09902e-41	41.5268	-0.391218
4765430	chr9:4765430:A:G	1.29343e-59	-1.30393e-09	-1.68272
4765448	chr9:4765448:C:A	5.61862e-41	42.4663	-1.23374
4765993	chr9:4765993:T:A	1.61803e-41	39.3904	0.597346
4766011	chr9:4766011:G:A	1.18472e-41	39.0925	0.583571
4766022	chr9:4766022:C:T	2.12989e-41	39.6463	0.616316
4766071	chr9:4766071:A:G	1.46646e-41	39.2867	0.602646
4766114	chr9:4766114:G:A	2.79189e-41	39.8298	0.703417
4766156	chr9:4766156:A:G	1.30087e-59	-1.30393e-09	-1.67698
4766209	chr9:4766209:A:T	1.03148e-41	38.9437	0.593825
4766296	chr9:4766296:G:T	1.75098e-41	39.4939	0.572759
4766364	chr9:4766364:C:T	9.00502e-42	38.7466	0.655153
4766406	chr9:4766406:T:C	1.40569e-59	-1.30393e-09	-1.59949
4766475	chr9:4766475:G:A	1.05212e-56	6.61902	-1.60047
4766510	chr9:4766510:T:C	1.6915e-35	53.1865	0.661125
4766763	chr9:4766763:T:C	4.40779e-36	52.3386	0.164183
4766764	chr9:4766764:G:A	3.05519e-59	-1.30393e-09	-0.823173
4766773	chr9:4766773:A:G	1.96142e-35	53.4479	0.547803
4766871	chr9:4766871:G:A	3.07974e-35	53.5756	0.871311
4766989	chr9:4766989:T:G	7.18917e-59	-1.30393e-09	0.0325608
4767064	chr9:4767064:G:C	2.08468e-58	2.38317	-1.28598
4767341	chr9:4767341:T:C	1.29049e-35	52.6564	0.920618
4767389	chr9:4767389:T:G	1.33649e-59	-1.30393e-09	-1.64997
4767484	chr9:4767484:T:A	4.41322e-59	-1.30393e-09	-0.455412
4767605	chr9:4767605:T:C	9.20245e-42	40.6421	-1.21867
4767606	chr9:4767606:G:A	1.40048e-59	-1.30393e-09	-1.6032
4767677	chr9:4767677:C:T	6.25692e-14	104.944	-1.43387
4767720	chr9:4767720:T:C	1.23846e-35	52.7379	0.797977
4767724	chr9:4767724:C:T	1.60601e-59	-1.30393e-09	-1.46627
4767791	chr9:4767791:T:G	1.2904e-59	-1.30393e-09	-1.68506
4767841	chr9:4767841:G:A	3.74e-59	-1.30393e-09	-0.62093
4767845	chr9:4767845:T:G	1.67877e-58	-1.30393e-09	0.88063
4768335	chr9:4768335:C:T	1.30035e-58	-1.30393e-09	0.625206
4768503	chr9:4768503:C:T	3.67402e-57	4.51151	-0.54507
4768650	chr9:4768650:G:A	1.73646e-58	2.00882	-1.0944
4769143	chr9:4769143:C:T	1.33871e-59	-1.30393e-09	-1.64831
4769317	chr9:4769317:C:T	6.53288e-58	-1.30393e-09	2.23942
4769647	chr9:4769647:T:C	1.34255e-41	36.4263	3.37482
4770205	chr9:4770205:T:C	1.30014e-59	-1.30393e-09	-1.67754
4770611	chr9:4770611:G:A	1.03269e-58	-1.30393e-09	0.39474
4770794	chr9:4770794:C:T	2.57974e-59	-1.30393e-09	-0.992325
4770942	chr9:4770942:C:T	6.93047e-22	86.3552	-1.16366
4771164	chr9:4771164:C:CA	1.31518e-58	-1.30393e-09	0.636542
4771577	chr9:4771577:A:G	1.67078e-59	-1.30393e-09	-1.42672
4771638	chr9:4771638:C:T	5.76641e-12	106.988	1.04516
4772370	chr9:4772370:C:T	6.75284e-24	81.5394	-0.978953
4772520	chr9:4772520:T:A	7.06808e-56	6.92333	-7.1114e-10
4772760	chr9:4772760:T:C	1.39954e-59	-1.30393e-09	-1.60387
4772895	chr9:4772895:C:T	1.23505e-58	-1.30393e-09	0.573678
4772903	chr9:4772903:A:T	1.32442e-59	-1.30393e-09	-1.65904
4773066	chr9:4773066:G:A	2.91467e-39	41.3442	3.83727
4773073	chr9:4773073:A:G	1.74549e-59	-1.30393e-09	-1.38298
4773074	chr9:4773074:T:C	2.25539e-39	41.1841	3.74089
4773080	chr9:4773080:T:G	6.18865e-46	31.4852	-1.66888
4773290	chr9:4773290:T:C	1.50853e-39	41.0582	3.46465
4773800	chr9:4773800:T:A	2.15208e-39	41.5545	3.32361
4774015	chr9:4774015:C:T	4.03943e-24	80.2888	-0.242265
4774887	chr9:4774887:C:T	1.34168e-58	-1.30393e-09	0.65649
4774888	chr9:4774888:G:A	4.42968e-59	-1.30393e-09	-0.451687
4774973	chr9:4774973:A:T	2.21425e-57	5.07513	-1.61507
4775046	chr9:4775046:C:G	1.50208e-59	-1.30393e-09	-1.53316
4775049	chr9:4775049:T:C	1.53708e-59	-1.30393e-09	-1.51013
4775164	chr9:4775164:T:G	3.95137e-59	-1.30393e-09	-0.565954
4775175	chr9:4775175:G:A	7.8596e-60	-2.18087	-7.1114e-10
4775634	chr9:4775634:A:G	1.91968e-37	46.1488	3.22017
4775760	chr9:4775760:T:A	6.58452e-57	6.0787	-1.52882
4775936	chr9:4775936:G:A	1.06894e-57	-1.30393e-09	2.73182
4776042	chr9:4776042:A:G	1.18144e-34	57.2138	-1.42243
4776349	chr9:4776349:A:G	5.647e-51	18.7851	-0.573341
4776394	chr9:4776394:T:C	6.02141e-51	18.616	-0.340055
4776711	chr9:4776711:A:T	1.64768e-34	57.4542	-1.3302
4776986	chr9:4776986:T:C	4.30288e-47	28.4203	-1.27
4777139	chr9:4777139:T:C	1.28707e-59	-1.30393e-09	-1.68765
4777147	chr9:4777147:A:C	2.1236e-51	18.5072	-1.27341
4777162	chr9:4777162:C:T	5.03865e-10	109.301	3.20296
4777408	chr9:4777408:G:C	1.32922e-59	-1.30393e-09	-1.65542
4778517	chr9:4778517:G:A	1.21592e-56	5.80093	-0.637694
4778777	chr9:4778777:G:A	3.55646e-07	116.485	2.57812
4779477	chr9:4779477:C:T	1.1888e-56	5.14068	-7.1114e-10
4779545	chr9:4779545:C:A	4.5763e-51	18.0224	-0.0208244
4780007	chr9:4780007:T:A	9.66627e-07	121.247	-1.18366
4780052	chr9:4780052:C:T	2.44987e-55	8.16636	-7.1114e-10
4780953	chr9:4780953:C:T	1.68952e-60	-2.26248	-1.45567
4781646	chr9:4781646:A:T	1.47359e-59	-1.30393e-09	-1.55232
4782073	chr9:4782073:G:A	4.27655e-58	1.81572	-7.1114e-10
4783161	chr9:4783161:T:C	1.8504e-59	-1.32461	-7.1114e-10
4783487	chr9:4783487:G:C	2.22305e-52	15.4241	-0.447186
4783580	chr9:4783580:G:T	4.57438e-56	2.43802	4.05019
4783616	chr9:4783616:C:T	2.02288e-59	-1.30393e-09	-1.23549
4784161	chr9:4784161:C:T	6.54072e-56	2.91662	3.92916
4784460	chr9:4784460:G:A	2.65821e-56	3.1347	2.81069
4784521	chr9:4784521:A:C	1.94365e-58	-1.30393e-09	1.02714
4784625	chr9:4784625:CA:C	5.44107e-59	-1.30393e-09	-0.24604
4784875	chr9:4784875:A:G	1.30397e-59	-1.30393e-09	-1.6746
4784933	chr9:4784933:T:C	8.76167e-56	3.43045	3.70768
4785191	chr9:4785191:C:T	7.31918e-56	2.84971	4.10853
4785307	chr9:4785307:T:C	1.432e-35	52.0549	1.62621
4785498	chr9:4785498:G:A	6.89794e-12	105.61	2.60273
4785768	chr9:4785768:G:A	1.94165e-56	2.75212	2.87915
4786142	chr9:4786142:T:C	9.51387e-56	4.09875	3.12174
4786143	chr9:4786143:G:A	7.58625e-56	3.33895	3.65513
4786257	chr9:4786257:T:C	5.43205e-38	49.7902	-1.68359
4786264	chr9:4786264:G:C	5.39516e-59	-1.30393e-09	-0.254513
4786295	chr9:4786295:C:T	3.00903e-59	-1.30393e-09	-0.838398
4786492	chr9:4786492:C:T	1.42658e-59	-1.30393e-09	-1.58473
4786519	chr9:4786519:A:C	1.22275e-58	-1.30393e-09	0.563673
4786532	chr9:4786532:A:G	6.386e-56	4.09932	2.72253
4786554	chr9:4786554:G:C	2.21959e-59	-1.30393e-09	-1.14269
4786603	chr9:4786603:T:C	5.03247e-56	3.9805	2.60315
4786604	chr9:4786604:G:A	1.2959e-59	-1.30393e-09	-1.68081
4786658	chr9:4786658:G:A	5.53292e-56	4.02553	2.65292
4787027	chr9:4787027:A:C	1.10011e-55	3.78131	3.58442
4787041	chr9:4787041:G:A	2.2833e-60	-2.24802	-1.16896
4787149	chr9:4787149:G:A	7.49237e-56	3.55976	3.42187
4787167	chr9:4787167:G:A	1.0976e-53	12.8259	-0.857273
4787200	chr9:4787200:C:G	3.42182e-56	3.54028	2.65763
4787272	chr9:4787272:C:T	2.24268e-57	-1.30393e-09	3.47283
4787468	chr9:4787468:G:A	7.49624e-11	106.187	4.41108
4787688	chr9:4787688:C:G	4.24937e-56	3.82014	2.59437
4787735	chr9:4787735:CACTGCTGAACAAATCAATAACAAGTAATGATATAGAATTAATAAACACTCTCCCAGCAAAGTAAAGCCCAGGACCTGATGGTTTT:C	3.81244e-56	3.71047	2.59554
4787922	chr9:4787922:T:C	5.10125e-56	3.84622	2.75101
4788043	chr9:4788043:A:T	4.41354e-56	3.56986	2.88256
4788217	chr9:4788217:G:A	4.31511e-56	3.65474	2.77512
4788282	chr9:4788282:C:T	4.4557e-60	-2.74842	-7.1114e-10
4788711	chr9:4788711:C:T	5.34711e-56	3.82066	2.82363
4788865	chr9:4788865:CA:C	2.37348e-20	89.4541	-0.728963
4789171	chr9:4789171:A:G	2.22402e-56	4.4132	1.35385
4789253	chr9:4789253:G:T	2.40398e-59	-1.30393e-09	-1.06289
4789360	chr9:4789360:A:G	1.26177e-56	3.89321	1.30705
4790127	chr9:4790127:T:A	9.92028e-61	-2.56645	-1.68416
4790227	chr9:4790227:T:C	5.43109e-56	8.28218	-1.6223
4790453	chr9:4790453:G:A	2.30343e-59	-1.30393e-09	-1.10561
4790505	chr9:4790505:C:CA	5.50357e-59	-1.30393e-09	-0.234619
4790577	chr9:4790577:A:G	4.16211e-59	-1.30393e-09	-0.513994
4790673	chr9:4790673:T:C	1.31168e-59	-1.30393e-09	-1.66871
4790720	chr9:4790720:C:T	2.74355e-59	-1.30393e-09	-0.930763
4791219	chr9:4791219:T:TA	1.20637e-60	-2.77781	-1.27717
4791250	chr9:4791250:A:G	1.29636e-59	-1.30393e-09	-1.68045
4791417	chr9:4791417:C:T	4.72513e-59	-1.30393e-09	-0.387119
4791541	chr9:4791541:T:C	1.39665e-59	-1.30393e-09	-1.60594
4791638	chr9:4791638:T:C	1.95829e-59	-1.30393e-09	-1.26795
4792044	chr9:4792044:G:T	2.56194e-59	-0.364975	-0.634277
4792107	chr9:4792107:TGGA:T	1.28317e-59	-1.30393e-09	-1.69068
4792327	chr9:4792327:C:T	1.42057e-59	-1.30393e-09	-1.58896
4792339	chr9:4792339:C:T	5.85476e-19	92.6237	-0.693084
4792437	chr9:4792437:C:T	1.72633e-32	58.4973	2.2785
4792482	chr9:4792482:C:T	2.99773e-59	-0.842159	-7.1114e-10
4793254	chr9:4793254:G:A	3.64362e-13	104.487	0.784781
4793798	chr9:4793798:G:T	6.69121e-12	107.552	0.630667
4794758	chr9:4794758:T:C	1.07016e-52	15.6584	-1.41246
4795133	chr9:4795133:C:T	1.30866e-59	-1.30393e-09	-1.67101
4795188	chr9:4795188:C:T	1.298e-59	-1.30393e-09	-1.67919
4795370	chr9:4795370:G:A	1.28674e-59	-1.30393e-09	-1.6879
4795490	chr9:4795490:C:T	1.28325e-59	-1.30393e-09	-1.69062
4795622	chr9:4795622:A:G	1.28742e-59	-1.30393e-09	-1.68738
4796032	chr9:4796032:A:G	3.77062e-53	14.7544	-1.55166
4796110	chr9:4796110:C:T	9.49407e-59	-1.30393e-09	0.310652
4796114	chr9:4796114:G:C	1.43102e-59	-1.30393e-09	-1.58163
4796162	chr9:4796162:C:T	1.00546e-54	10.9234	-1.34507
4796225	chr9:4796225:T:C	7.14655e-54	13.2046	-1.66505
4796820	chr9:4796820:G:T	5.13711e-59	-1.30393e-09	-0.303524
4796822	chr9:4796822:G:GT	5.97469e-59	-1.30393e-09	-0.152483
4796841	chr9:4796841:T:C	8.29348e-59	0.175455	-7.1114e-10
4797416	chr9:4797416:TG:T	2.38036e-59	-1.30393e-09	-1.07277
4797830	chr9:4797830:C:G	1.28348e-59	-1.30393e-09	-1.69044
4798056	chr9:4798056:G:A	2.11269e-59	-1.30393e-09	-1.19205
4798082	chr9:4798082:A:G	2.36953e-59	-1.30393e-09	-1.07732
4798112	chr9:4798112:A:G	4.80943e-59	-1.30393e-09	-0.369437
4798148	chr9:4798148:C:G	1.40633e-59	-1.30393e-09	-1.59903
4798368	chr9:4798368:C:T	8.57018e-54	12.8581	-1.13694
4798465	chr9:4798465:C:A	6.35351e-59	-1.30393e-09	-0.0910073
4799601	chr9:4799601:T:C	1.60351e-59	-1.30393e-09	-1.46782
4799875	chr9:4799875:C:T	3.06437e-59	-1.30393e-09	-0.820173
4800403	chr9:4800403:C:T	2.79358e-57	-1.30393e-09	3.69248
4800843	chr9:4800843:G:A	6.70669e-59	-1.30393e-09	-0.0369091
4800932	chr9:4800932:G:A	1.47173e-59	-1.30393e-09	-1.55358
4800948	chr9:4800948:T:C	7.22625e-54	13.1172	-1.56659
4800960	chr9:4800960:A:G	3.57498e-59	-1.30393e-09	-0.666056
4800982	chr9:4800982:A:C	2.37721e-59	-1.30393e-09	-1.07409
4801147	chr9:4801147:T:C	1.63521e-52	13.1501	1.51976
4801502	chr9:4801502:C:G	7.43243e-59	-1.30393e-09	0.065837
4801645	chr9:4801645:T:C	2.09578e-59	-1.30393e-09	-1.20009
4801668	chr9:4801668:A:G	1.31702e-59	-1.30393e-09	-1.66465
4802083	chr9:4802083:T:C	3.09901e-59	-0.808931	-7.1114e-10
4802172	chr9:4802172:G:A	1.28426e-59	-1.30393e-09	-1.68984
4802262	chr9:4802262:C:A	2.42522e-59	-1.30393e-09	-1.05409
4802357	chr9:4802357:T:C	8.24213e-54	12.3503	-0.668152
4802483	chr9:4802483:G:T	7.32066e-54	12.2067	-0.643096
4802536	chr9:4802536:T:C	1.14938e-53	10.8347	1.17999
4802564	chr9:4802564:C:T	2.48796e-54	11.1247	-0.640332
4803065	chr9:4803065:A:C	2.60253e-54	11.205	-0.675644
4803105	chr9:4803105:C:T	6.96991e-59	-1.30393e-09	0.00158715
4803328	chr9:4803328:T:A	2.76989e-59	-1.30393e-09	-0.921207
4803651	chr9:4803651:G:C	7.04737e-50	22.289	-1.55311
4804453	chr9:4804453:C:G	9.60856e-59	-1.30393e-09	0.322639
4804632	chr9:4804632:C:T	3.64644e-59	-1.30393e-09	-0.646263
4804915	chr9:4804915:G:A	1.54472e-59	-1.30393e-09	-1.50517
4805188	chr9:4805188:A:G	6.86819e-59	-1.30393e-09	-0.0131144
4805208	chr9:4805208:TAAGCA:T	5.76421e-57	-1.30393e-09	4.41682
4805243	chr9:4805243:T:C	1.31629e-58	-1.30393e-09	0.637386
4805550	chr9:4805550:T:C	2.56166e-59	-1.30393e-09	-0.99936
4805760	chr9:4805760:T:G	2.57998e-54	9.16144	1.35925
4806063	chr9:4806063:T:TG	7.43233e-50	21.6489	-0.859762
4806146	chr9:4806146:A:C	3.0373e-54	9.2681	1.41578
4806247	chr9:4806247:A:C	6.99058e-59	-1.30393e-09	0.0045481
4806520	chr9:4806520:G:A	3.28068e-54	12.4291	-1.66815
4806556	chr9:4806556:C:T	8.22506e-53	11.9641	2.01857
4807380	chr9:4807380:T:C	3.20416e-56	7.79844	-1.66625
4807612	chr9:4807612:C:T	1.52454e-59	-1.30393e-09	-1.51832
4808794	chr9:4808794:G:A	6.02748e-49	23.5668	-0.684633
4808830	chr9:4808830:G:A	8.89764e-49	24.1395	-0.867873
4808857	chr9:4808857:T:C	1.8821e-59	-1.30393e-09	-1.30763
4808906	chr9:4808906:C:T	6.34566e-53	11.6978	2.02547
4808971	chr9:4808971:C:T	5.1709e-35	56.617	-1.65193
4809158	chr9:4809158:T:G	1.75132e-58	0.556831	0.366111
4809320	chr9:4809320:C:CT	1.4247e-59	-1.30393e-09	-1.58605
4809419	chr9:4809419:C:A	3.38736e-59	-1.30393e-09	-0.719966
4809423	chr9:4809423:C:T	1.46062e-59	-1.30393e-09	-1.56116
4809471	chr9:4809471:G:A	1.01337e-58	-1.30393e-09	0.375855
4809588	chr9:4809588:G:A	4.01663e-53	12.1671	1.09885
4809597	chr9:4809597:T:C	3.8773e-59	-1.30393e-09	-0.584877
4809600	chr9:4809600:A:G	3.14721e-59	-1.30393e-09	-0.793499
4809919	chr9:4809919:C:T	3.86978e-59	-1.30393e-09	-0.586818
4809991	chr9:4809991:A:G	1.68699e-59	-1.30393e-09	-1.41707
4810017	chr9:4810017:A:G	1.7367e-53	14.118	-1.6905
4810097	chr9:4810097:A:G	8.31203e-49	24.8343	-1.63077
4810117	chr9:4810117:C:T	1.36004e-59	-1.30393e-09	-1.6325
4810686	chr9:4810686:C:T	3.40385e-59	-1.30393e-09	-0.71511
4810844	chr9:4810844:T:C	1.00992e-58	-1.30393e-09	0.372439
4810910	chr9:4810910:A:G	1.59146e-57	3.12981	-7.1114e-10
4811148	chr9:4811148:G:A	1.81056e-59	-1.30393e-09	-1.34638
4811315	chr9:4811315:A:G	1.29665e-59	-1.30393e-09	-1.68023
4812149	chr9:4812149:G:C	2.15485e-59	-1.30393e-09	-1.17229
4812679	chr9:4812679:C:G	2.24712e-53	13.5239	-0.838752
4813339	chr9:4813339:A:G	1.29626e-59	-1.30393e-09	-1.68054
4813455	chr9:4813455:C:T	5.91879e-60	-2.46447	-7.1114e-10
4813932	chr9:4813932:G:A	2.57857e-59	-1.30393e-09	-0.992779
4814049	chr9:4814049:G:A	1.69069e-59	-1.30393e-09	-1.41488
4814085	chr9:4814085:C:G	9.43518e-59	0.30443	-7.1114e-10
4814474	chr9:4814474:C:T	2.55494e-59	-1.30393e-09	-1.00199
4814516	chr9:4814516:C:T	4.00945e-54	9.4323	1.52927
4814519	chr9:4814519:G:A	5.56977e-59	-1.30393e-09	-0.222661
4814532	chr9:4814532:G:T	2.56401e-60	-2.59123	-0.709796
4814631	chr9:4814631:G:A	2.55238e-59	-1.30393e-09	-1.00299
4814928	chr9:4814928:A:G	1.82054e-59	-1.30393e-09	-1.34088
4815184	chr9:4815184:A:G	1.28848e-34	57.5367	-1.65862
4815217	chr9:4815217:TTCTCCTCCTG:T	6.92355e-57	-1.30393e-09	4.60008
4815648	chr9:4815648:A:G	2.32348e-60	-2.59328	-0.806252
4815735	chr9:4815735:G:A	2.5745e-59	-1.30393e-09	-0.994362
4815938	chr9:4815938:T:G	2.88158e-58	-1.30393e-09	1.42091
4815968	chr9:4815968:G:T	2.60135e-59	-1.30393e-09	-0.983986
4816184	chr9:4816184:G:C	1.45319e-50	16.2545	2.90248
4816732	chr9:4816732:A:G	1.40192e-57	-1.30393e-09	3.003
4816763	chr9:4816763:A:G	1.3422e-59	-1.30393e-09	-1.64571
4817068	chr9:4817068:C:T	5.44749e-35	52.4715	2.54569
4817374	chr9:4817374:T:G	9.42768e-35	54.2105	1.35517
4817472	chr9:4817472:T:C	1.59165e-34	56.0182	0.0711374
4817645	chr9:4817645:C:T	5.92018e-59	-1.30393e-09	-0.161649
4818011	chr9:4818011:C:T	2.79248e-59	-1.30393e-09	-0.913087
4818167	chr9:4818167:C:T	2.05608e-36	50.9536	0.786608
4818201	chr9:4818201:A:G	2.24662e-59	-1.30393e-09	-1.13059
4818290	chr9:4818290:C:G	2.92494e-59	-1.30393e-09	-0.866741
4818403	chr9:4818403:A:G	1.7994e-60	-2.68723	-0.967917
4818694	chr9:4818694:G:A	7.61044e-60	-0.677153	-1.53593
4818706	chr9:4818706:C:G	2.52211e-59	0.642811	-1.65773
4818809	chr9:4818809:T:G	1.5948e-59	-1.30393e-09	-1.47327
4818812	chr9:4818812:T:C	2.32236e-35	54.9733	-0.808663
4819166	chr9:4819166:G:A	1.52156e-59	-1.30393e-09	-1.52028
4819380	chr9:4819380:T:C	1.46204e-59	-1.30393e-09	-1.56019
4819598	chr9:4819598:G:A	2.74053e-58	-1.30393e-09	1.37072
4819817	chr9:4819817:A:G	1.8928e-59	-1.30393e-09	-1.30196
4820438	chr9:4820438:G:A	2.31284e-11	105.501	3.92118
4820688	chr9:4820688:A:T	1.53295e-59	-1.30393e-09	-1.51282
4821071	chr9:4821071:T:C	1.30057e-59	-1.30393e-09	-1.67721
4821452	chr9:4821452:T:G	1.85131e-41	39.9827	0.139693
4822521	chr9:4822521:C:G	1.66268e-33	56.2933	2.14232
4823154	chr9:4823154:C:G	5.21404e-59	-1.30393e-09	-0.288661
4823456	chr9:4823456:A:G	2.22759e-59	-1.30393e-09	-1.1391
4823630	chr9:4823630:T:C	1.30691e-59	-1.30393e-09	-1.67235
4824003	chr9:4824003:C:T	4.5408e-58	1.90866	-0.0329907
4824686	chr9:4824686:T:A	4.04048e-59	-1.30393e-09	-0.543651
4824757	chr9:4824757:C:T	1.96217e-59	-1.30393e-09	-1.26596
4824967	chr9:4824967:A:C	7.24399e-56	7.79052	-0.84261
4825005	chr9:4825005:G:A	1.77844e-59	-1.30393e-09	-1.36428
4825117	chr9:4825117:G:A	6.95187e-32	59.9258	2.24303
4825341	chr9:4825341:T:TA	4.57751e-59	-1.30393e-09	-0.41886
4825541	chr9:4825541:C:T	2.03461e-59	-1.30393e-09	-1.22971
4825776	chr9:4825776:G:T	2.99017e-59	-1.30393e-09	-0.844686
4825979	chr9:4825979:C:T	1.30853e-59	-1.30393e-09	-1.67111
4826014	chr9:4826014:G:T	7.76204e-56	6.93909	0.0778906
4826363	chr9:4826363:A:G	6.39474e-59	-1.30393e-09	-0.0845397
4826618	chr9:4826618:C:T	3.97151e-53	14.2283	-0.973678
4826633	chr9:4826633:T:C	5.17478e-57	-1.30393e-09	4.30895
4826768	chr9:4826768:G:A	3.42047e-56	6.42605	-0.228533
4827217	chr9:4827217:A:G	1.99414e-59	-1.30393e-09	-1.2498
4827437	chr9:4827437:G:A	2.39361e-59	-1.30393e-09	-1.06721
4827439	chr9:4827439:G:A	9.63243e-59	-1.30393e-09	0.32512
4827449	chr9:4827449:C:G	1.69361e-59	-1.30393e-09	-1.41315
4827541	chr9:4827541:T:C	4.53684e-34	58.748	-1.61113
4827719	chr9:4827719:A:T	1.22407e-33	59.6112	-1.48178
4828043	chr9:4828043:A:G	4.68487e-26	71.8948	3.69488
4828234	chr9:4828234:T:C	1.33182e-59	-1.65347	-7.1114e-10
4828354	chr9:4828354:G:C	1.28968e-59	-1.30393e-09	-1.68562
4828361	chr9:4828361:A:T	2.99627e-59	-1.30393e-09	-0.842648
4828874	chr9:4828874:C:A	1.56846e-59	-1.30393e-09	-1.48992
4829101	chr9:4829101:A:G	1.57323e-59	-1.30393e-09	-1.48688
4829188	chr9:4829188:C:T	1.17654e-59	-1.77743	-7.1114e-10
4829310	chr9:4829310:C:T	9.52965e-56	6.66111	0.561042
4829484	chr9:4829484:G:A	2.94524e-59	-0.859824	-7.1114e-10
4829487	chr9:4829487:T:C	2.20256e-35	53.9065	0.205176
4829573	chr9:4829573:C:T	2.7107e-59	-0.942809	-7.1114e-10
4829790	chr9:4829790:G:A	3.64717e-56	5.8196	0.44209
4829840	chr9:4829840:A:T	1.68122e-59	-1.30393e-09	-1.42049
4829915	chr9:4829915:C:T	4.32905e-56	5.97202	0.461073
4829970	chr9:4829970:A:G	1.44602e-59	-1.30393e-09	-1.5712
4830789	chr9:4830789:C:G	8.92836e-34	59.4086	-1.59479
4830849	chr9:4830849:G:A	8.05224e-36	53.8023	-0.696898
4830893	chr9:4830893:G:A	1.45351e-59	-1.30393e-09	-1.56604
4831327	chr9:4831327:A:AGG	5.26114e-57	-1.30393e-09	4.3255
4831329	chr9:4831329:A:AAAAAAAGTTACT	5.04636e-57	-1.30393e-09	4.28382
4831927	chr9:4831927:C:G	1.52411e-59	-1.30393e-09	-1.5186
4832005	chr9:4832005:C:T	2.25688e-59	-1.12603	-7.1114e-10
4832130	chr9:4832130:C:A	2.28204e-35	54.7899	-0.64282
4832421	chr9:4832421:G:A	3.33972e-57	-1.30393e-09	3.87104
4832618	chr9:4832618:G:A	5.76557e-53	15.2163	-1.58891
4832624	chr9:4832624:A:G	2.96753e-16	94.8732	3.28568
4832636	chr9:4832636:C:T	4.77536e-13	102.7	2.84196
4832888	chr9:4832888:T:C	7.61075e-26	72.1709	3.904
4832931	chr9:4832931:C:T	1.53993e-59	-1.30393e-09	-1.50828
4832941	chr9:4832941:A:G	9.12692e-26	72.2558	4.00074
4833154	chr9:4833154:G:A	2.66703e-57	-1.30393e-09	3.64612
4833305	chr9:4833305:A:G	3.18756e-59	-1.30393e-09	-0.780758
4833436	chr9:4833436:G:A	1.10374e-11	105.214	3.46851
4833437	chr9:4833437:C:T	1.10726e-11	105.141	3.54467
4833557	chr9:4833557:T:C	2.74857e-59	-1.30393e-09	-0.928934
4833679	chr9:4833679:T:A	7.26172e-53	15.3257	-1.46762
4833866	chr9:4833866:T:C	5.47549e-35	56.6852	-1.66287
4834164	chr9:4834164:C:T	1.44049e-59	-1.30393e-09	-1.57503
4834188	chr9:4834188:C:T	1.49983e-59	-1.30393e-09	-1.53466
4834295	chr9:4834295:T:C	4.96102e-59	-1.30393e-09	-0.338404
4834394	chr9:4834394:A:G	1.286e-35	53.1684	0.405122
4834420	chr9:4834420:G:A	1.7026e-59	-1.30393e-09	-1.40786
4834438	chr9:4834438:C:G	1.54369e-53	11.7434	0.566283
4834597	chr9:4834597:G:A	1.14389e-36	51.4453	-0.291387
4834689	chr9:4834689:GAC:G	3.78917e-58	-1.30393e-09	1.69472
4834707	chr9:4834707:CT:C	1.65014e-59	-1.30393e-09	-1.43915
4834733	chr9:4834733:A:G	1.37793e-53	11.6416	0.55452
4835010	chr9:4835010:G:A	1.33494e-59	-1.30393e-09	-1.65113
4835173	chr9:4835173:G:A	9.61802e-35	56.9026	-1.31689
4835245	chr9:4835245:T:A	1.72146e-55	8.71192	-0.898417
4835371	chr9:4835371:T:C	1.46266e-59	-1.30393e-09	-1.55976
4835521	chr9:4835521:C:T	1.75542e-59	-1.30393e-09	-1.37731
4835616	chr9:4835616:A:G	1.33927e-59	-1.30393e-09	-1.64789
4835702	chr9:4835702:C:T	4.6473e-59	-1.30393e-09	-0.403729
4835717	chr9:4835717:C:T	1.28e-30	66.1482	-1.06642
4836015	chr9:4836015:A:T	1.37474e-59	-1.30393e-09	-1.62175
4836221	chr9:4836221:A:G	1.3169e-59	-1.30393e-09	-1.66473
4836447	chr9:4836447:C:A	9.61823e-60	-1.97894	-7.1114e-10
4836566	chr9:4836566:G:A	1.20403e-54	10.6994	-0.940824
4836621	chr9:4836621:C:T	1.12123e-53	12.563	-0.573116
4836640	chr9:4836640:G:C	3.35777e-56	6.90298	-0.723967
4836656	chr9:4836656:G:A	2.03155e-59	-1.30393e-09	-1.23122
4836889	chr9:4836889:A:G	1.48892e-59	-1.30393e-09	-1.54196
4836918	chr9:4836918:G:A	4.72088e-41	42.7021	-1.64356
4836935	chr9:4836935:G:A	8.06832e-60	-2.15466	-7.1114e-10
4837306	chr9:4837306:C:T	1.31036e-59	-1.30393e-09	-1.66971
4837324	chr9:4837324:A:G	1.62335e-59	-1.30393e-09	-1.45552
4839004	chr9:4839004:A:G	1.37023e-59	-1.30393e-09	-1.62504
4839241	chr9:4839241:C:T	1.33427e-59	-1.30393e-09	-1.65163
4839412	chr9:4839412:G:A	1.28333e-59	-1.30393e-09	-1.69055
4839627	chr9:4839627:A:G	1.72964e-59	-1.30393e-09	-1.3921
4840063	chr9:4840063:C:T	1.26945e-35	49.9034	3.65724
4840076	chr9:4840076:A:G	3.55099e-59	-1.30393e-09	-0.67279
4840731	chr9:4840731:G:C	1.41192e-56	-1.30393e-09	5.31269
4840740	chr9:4840740:A:G	4.70289e-57	-1.30393e-09	4.21333
4840877	chr9:4840877:G:A	6.80585e-37	50.7756	-0.140997
4840967	chr9:4840967:G:T	3.99742e-59	-0.554367	-7.1114e-10
4841222	chr9:4841222:C:T	3.94854e-59	-1.30393e-09	-0.566668
4841554	chr9:4841554:A:G	1.7225e-59	-1.30393e-09	-1.39624
4841667	chr9:4841667:T:A	2.19899e-58	0.74155	0.409019
4841877	chr9:4841877:G:A	6.50179e-37	48.3979	2.191
4842773	chr9:4842773:A:G	3.01199e-38	47.0581	0.458798
4842860	chr9:4842860:T:C	1.78577e-59	-1.30393e-09	-1.36017
4842891	chr9:4842891:A:T	1.80607e-59	-1.30393e-09	-1.34886
4842967	chr9:4842967:C:G	2.75012e-52	13.2051	1.98461
4843672	chr9:4843672:C:G	7.19346e-25	77.7822	0.538893
4843924	chr9:4843924:G:C	5.3409e-57	-1.30393e-09	4.34055
4844051	chr9:4844051:C:T	2.04252e-59	-1.30393e-09	-1.22583
4844153	chr9:4844153:A:T	4.37972e-60	-2.76562	-7.1114e-10
4844214	chr9:4844214:T:C	2.14675e-24	78.085	1.32945
4844265	chr9:4844265:T:C	1.68889e-24	78.6581	0.516434
4844459	chr9:4844459:G:A	6.44891e-51	18.941	-0.596397
4844473	chr9:4844473:G:A	1.29067e-59	-1.30393e-09	-1.68486
4844507	chr9:4844507:G:T	6.14811e-39	47.6057	-1.67792
4844704	chr9:4844704:T:C	4.15775e-24	79.2834	0.79203
4844778	chr9:4844778:A:C	2.78426e-24	79.6248	0.049615
4845007	chr9:4845007:C:G	2.02646e-59	-1.30393e-09	-1.23372
4845196	chr9:4845196:T:C	1.97793e-50	20.5067	-1.04135
4845390	chr9:4845390:T:C	1.28564e-59	-1.30393e-09	-1.68876
4845520	chr9:4845520:A:G	3.78277e-24	79.4675	0.513417
4845858	chr9:4845858:T:G	1.28354e-59	-1.30393e-09	-1.69039
4846253	chr9:4846253:A:G	1.32102e-59	-1.30393e-09	-1.66161
4846290	chr9:4846290:T:C	1.28821e-59	-1.30393e-09	-1.68676
4846327	chr9:4846327:A:G	5.58597e-58	-1.30393e-09	2.08283
4846504	chr9:4846504:T:G	1.07401e-57	-1.30393e-09	2.73656
4846610	chr9:4846610:T:C	3.1744e-39	46.779	-1.51215
4846618	chr9:4846618:T:G	6.0001e-58	-1.30393e-09	2.15435
4846642	chr9:4846642:G:A	3.22367e-39	46.804	-1.52183
4846834	chr9:4846834:G:A	1.2896e-59	-1.30393e-09	-1.68568
4847168	chr9:4847168:T:C	9.16543e-24	79.9965	0.869358
4847957	chr9:4847957:G:T	1.29772e-59	-1.30393e-09	-1.6794
4848205	chr9:4848205:G:A	4.00743e-57	-1.30393e-09	4.0533
4848297	chr9:4848297:A:G	7.22829e-24	79.88	0.748444
4848357	chr9:4848357:A:T	2.45587e-48	22.4185	1.86839
4848529	chr9:4848529:G:C	3.39429e-59	-1.30393e-09	-0.717922
4848860	chr9:4848860:A:T	2.26049e-59	-1.30393e-09	-1.12443
4848875	chr9:4848875:G:T	3.00783e-36	47.0417	5.079
4849040	chr9:4849040:C:T	1.44053e-59	-1.30393e-09	-1.575
4849515	chr9:4849515:T:C	6.17711e-60	-2.42175	-7.1114e-10
4849647	chr9:4849647:T:C	1.49078e-23	80.8456	0.506762
4850141	chr9:4850141:T:C	1.76776e-48	21.0427	2.91539
4850421	chr9:4850421:C:G	2.22011e-38	48.2179	-1.00609
4850613	chr9:4850613:A:G	2.13732e-22	80.7128	3.30238
4850646	chr9:4850646:G:A	2.58543e-59	-1.30393e-09	-0.990123
4850876	chr9:4850876:T:C	1.08889e-48	20.9787	2.49491
4850896	chr9:4850896:C:T	1.07874e-56	-1.30393e-09	5.04353
4851132	chr9:4851132:T:C	4.27357e-59	-1.30393e-09	-0.487566
4851157	chr9:4851157:T:G	4.68108e-60	-2.69907	-7.1114e-10
4851328	chr9:4851328:G:A	1.56393e-59	-1.30393e-09	-1.49281
4851464	chr9:4851464:A:G	2.37036e-39	46.0321	-1.05738
4851515	chr9:4851515:A:G	1.97968e-48	22.2324	1.83891
4851933	chr9:4851933:G:T	3.04392e-39	45.8424	-0.617585
4851966	chr9:4851966:C:T	8.94151e-40	44.8241	-0.82431
4852386	chr9:4852386:C:A	1.3636e-59	-1.30393e-09	-1.62989
4852599	chr9:4852599:A:G	1.92357e-24	78.3219	0.98271
4852728	chr9:4852728:A:C	4.38704e-50	19.8524	0.409515
4853198	chr9:4853198:C:T	2.22543e-58	1.49855	-0.336033
4853528	chr9:4853528:A:C	2.50836e-59	-1.30393e-09	-1.02039
4853984	chr9:4853984:C:G	2.56275e-60	-2.62106	-0.680463
4854307	chr9:4854307:A:G	1.89459e-48	22.0592	1.96826
4854586	chr9:4854586:C:T	2.66621e-50	20.6998	-0.935892
4854678	chr9:4854678:T:C	1.45129e-48	21.7408	2.02005
4855268	chr9:4855268:C:G	1.36586e-59	-1.30393e-09	-1.62823
4855306	chr9:4855306:T:A	2.58311e-60	-2.28353	-1.01008
4855781	chr9:4855781:G:A	8.31247e-60	-1.94222	-0.182627
4855912	chr9:4855912:C:T	7.10539e-23	78.934	3.97989
4856019	chr9:4856019:C:G	2.75725e-38	43.9268	3.50173
4856097	chr9:4856097:T:G	7.04794e-59	-1.30393e-09	0.0127193
4856216	chr9:4856216:G:A	2.84763e-59	-0.893529	-7.1114e-10
4856234	chr9:4856234:G:A	4.19524e-23	78.4469	3.94014
4856339	chr9:4856339:G:T	3.22172e-50	21.0198	-1.06665
4856417	chr9:4856417:A:G	6.00362e-23	78.6773	4.06811
4856568	chr9:4856568:T:G	2.02461e-39	45.4004	-0.583297
4856591	chr9:4856591:A:C	1.41486e-59	-1.30393e-09	-1.59298
4857587	chr9:4857587:TTGTG:T	1.33676e-59	-1.30393e-09	-1.64977
4857662	chr9:4857662:C:T	4.32984e-40	44.8846	-1.60992
4857802	chr9:4857802:C:T	9.71729e-24	76.5795	4.34487
4858019	chr9:4858019:A:G	6.92781e-27	71.2168	2.46144
4858114	chr9:4858114:A:G	1.99643e-28	67.6592	2.47224
4858253	chr9:4858253:C:G	6.34979e-60	-1.04741	-1.34677
4858433	chr9:4858433:G:A	1.91373e-59	-1.30393e-09	-1.29096
4858542	chr9:4858542:G:A	4.51585e-60	-2.73501	-7.1114e-10
4858749	chr9:4858749:GA:G	2.16189e-34	57.4615	-1.06586
4858806	chr9:4858806:C:T	1.43352e-59	-1.30393e-09	-1.57989
4858997	chr9:4858997:G:A	5.34833e-31	61.9338	2.27534
4859012	chr9:4859012:T:C	2.268e-59	-1.30393e-09	-1.12112
4859015	chr9:4859015:A:G	2.2142e-60	-1.78006	-1.66765
4859106	chr9:4859106:T:C	7.38251e-57	-1.30393e-09	4.66427
4859118	chr9:4859118:C:T	1.66494e-59	-1.30393e-09	-1.43022
4859303	chr9:4859303:A:G	8.26102e-46	28.7177	1.3874
4859692	chr9:4859692:T:C	5.70027e-58	-1.30393e-09	2.10308
4859872	chr9:4859872:G:A	3.65563e-59	0.888771	-1.53252
4860618	chr9:4860618:C:T	2.92858e-59	-1.30393e-09	-0.865499
4860712	chr9:4860712:A:G	2.8624e-59	-1.30393e-09	-0.888355
4860923	chr9:4860923:A:G	3.12606e-58	-1.30393e-09	1.50234
4860943	chr9:4860943:A:G	1.72852e-44	22.6291	10.5169
4860964	chr9:4860964:T:C	4.39241e-60	-2.28878	-0.473944
4860980	chr9:4860980:G:A	6.43062e-37	46.2028	4.37516
4861092	chr9:4861092:T:G	3.76879e-59	-1.30393e-09	-0.61326
4861302	chr9:4861302:A:C	3.26979e-60	-2.53118	-0.52669
4861479	chr9:4861479:C:T	4.39681e-35	52.6849	2.11798
4861512	chr9:4861512:T:G	1.64935e-59	-1.30393e-09	-1.43964
4861936	chr9:4861936:A:T	3.90971e-57	4.02862	-7.1114e-10
4863155	chr9:4863155:T:C	3.64982e-59	-1.30393e-09	-0.645338
4863211	chr9:4863211:T:C	3.3501e-59	-1.30393e-09	-0.731026
4863305	chr9:4863305:T:A	1.85561e-27	71.9722	0.388682
4863377	chr9:4863377:C:G	1.31064e-59	-1.30393e-09	-1.6695
4863551	chr9:4863551:C:A	1.07739e-33	53.6228	4.37897
4863604	chr9:4863604:C:G	1.29518e-59	-1.30393e-09	-1.68137
4863670	chr9:4863670:T:C	1.09818e-46	23.0356	5.05159
4863712	chr9:4863712:A:G	2.48871e-58	-1.30393e-09	1.27433
4863831	chr9:4863831:G:T	1.4082e-56	5.31005	-7.1114e-10
4863952	chr9:4863952:A:G	2.89215e-44	32.1747	1.48609
4864190	chr9:4864190:A:G	2.22684e-56	-1.30393e-09	5.76833
4864237	chr9:4864237:C:T	5.22377e-60	-2.58938	-7.1114e-10
4864608	chr9:4864608:C:T	1.46982e-59	-1.30393e-09	-1.55487
4864753	chr9:4864753:G:T	5.68847e-60	-2.50416	-7.1114e-10
4864891	chr9:4864891:A:G	1.15842e-47	22.6139	3.22416
4865113	chr9:4865113:G:C	1.50744e-59	-1.30393e-09	-1.5296
4865256	chr9:4865256:A:G	7.50166e-48	19.6581	5.74541
4865338	chr9:4865338:C:T	1.64013e-28	68.6777	1.2572
4865643	chr9:4865643:G:A	4.45003e-60	-2.74969	-7.1114e-10
4866010	chr9:4866010:G:T	6.66788e-50	18.9627	1.7179
4866724	chr9:4866724:T:C	7.93119e-60	-2.47125	0.299453
4866739	chr9:4866739:G:A	1.71342e-59	-1.30393e-09	-1.40152
4867410	chr9:4867410:G:A	1.41131e-59	-1.30393e-09	-1.5955
4867479	chr9:4867479:C:T	1.32661e-59	-1.30393e-09	-1.65739
4867489	chr9:4867489:T:C	2.16624e-59	-1.30393e-09	-1.16702
4867662	chr9:4867662:A:G	1.30342e-59	-1.30393e-09	-1.67502
4867663	chr9:4867663:C:T	5.87353e-59	-1.30393e-09	-0.169559
4867797	chr9:4867797:T:C	1.92669e-59	-1.30393e-09	-1.28421
4867833	chr9:4867833:C:G	1.48993e-59	-1.30393e-09	-1.54128
4868429	chr9:4868429:G:A	1.37118e-59	-1.30393e-09	-1.62434
4868540	chr9:4868540:G:C	2.27489e-59	-1.11808	-7.1114e-10
4868710	chr9:4868710:G:A	1.3362e-59	-1.30393e-09	-1.65018
4868802	chr9:4868802:C:T	1.44658e-59	-1.30393e-09	-1.57081
4869089	chr9:4869089:C:T	1.12404e-59	-0.136649	-1.68644
4869090	chr9:4869090:A:G	3.35332e-31	59.5064	4.23597
4869147	chr9:4869147:A:G	4.1683e-59	-1.30393e-09	-0.512507
4869371	chr9:4869371:G:A	1.32379e-59	-1.30393e-09	-1.65952
4869635	chr9:4869635:C:G	2.0475e-59	-1.30393e-09	-1.22339
4870194	chr9:4870194:C:A	2.61637e-59	-1.30393e-09	-0.978228
4870465	chr9:4870465:GA:G	1.78418e-59	-1.30393e-09	-1.36106
4870509	chr9:4870509:T:C	1.28558e-59	-1.30393e-09	-1.6888
4870701	chr9:4870701:C:T	4.20909e-56	6.40499	-7.1114e-10
4870805	chr9:4870805:G:T	1.9193e-59	-1.30393e-09	-1.28806
4871638	chr9:4871638:C:T	1.25044e-58	1.90872	-1.32265
4871674	chr9:4871674:C:T	1.42268e-59	-1.30393e-09	-1.58747
4871703	chr9:4871703:C:T	2.13288e-56	5.72521	-7.1114e-10
4872114	chr9:4872114:T:C	3.15775e-59	-1.30393e-09	-0.790156
4872289	chr9:4872289:G:C	1.64326e-59	-1.30393e-09	-1.44333
4872320	chr9:4872320:C:T	1.28612e-59	-1.30393e-09	-1.68839
4872736	chr9:4872736:A:T	1.32189e-59	-1.30393e-09	-1.66095
4873216	chr9:4873216:C:T	1.09894e-60	-2.69011	-1.45814
4873419	chr9:4873419:G:A	1.65451e-60	-2.60228	-1.13681
4874350	chr9:4874350:T:C	1.42522e-59	-1.30393e-09	-1.58569
4874664	chr9:4874664:G:A	3.80485e-58	1.69885	-7.1114e-10
4874841	chr9:4874841:G:A	1.53458e-59	-1.30393e-09	-1.51176
4874940	chr9:4874940:C:T	1.83064e-59	-1.30393e-09	-1.33535
4875613	chr9:4875613:G:A	4.39529e-52	13.5053	2.15327
4875652	chr9:4875652:A:G	1.63321e-46	28.3227	0.161468
4875731	chr9:4875731:AAAT:A	1.61825e-59	-1.30393e-09	-1.45867
4875907	chr9:4875907:C:G	5.83971e-59	-1.30393e-09	-0.175334
4875961	chr9:4875961:C:T	1.42796e-59	-1.30393e-09	-1.58377
4876202	chr9:4876202:C:T	3.05143e-60	-1.47658	-1.65041
4876240	chr9:4876240:G:A	1.30192e-59	-1.30393e-09	-1.67618
4876597	chr9:4876597:G:A	5.03411e-59	-1.30393e-09	-0.323779
4876659	chr9:4876659:C:G	2.44347e-59	-1.30393e-09	-1.0466
4876772	chr9:4876772:C:A	4.30462e-58	3.40275	-1.58049
4876997	chr9:4876997:G:T	8.14451e-61	-2.77646	-1.67138
4877002	chr9:4877002:A:C	1.74126e-60	-2.00033	-1.68766
4877031	chr9:4877031:T:C	8.65066e-61	-2.7546	-1.63295
4877614	chr9:4877614:C:G	1.28623e-59	-1.30393e-09	-1.6883
4877655	chr9:4877655:C:T	1.42724e-59	-1.30393e-09	-1.58427
4877884	chr9:4877884:C:T	1.71481e-59	-1.30393e-09	-1.40071
4877921	chr9:4877921:GC:G	1.42284e-59	-1.30393e-09	-1.58736
4877922	chr9:4877922:C:T	1.42841e-59	-1.30393e-09	-1.58345
4878284	chr9:4878284:G:A	1.3177e-59	-1.30393e-09	-1.66412
4878311	chr9:4878311:A:G	1.66298e-59	-1.30393e-09	-1.43141
4878795	chr9:4878795:A:G	3.05784e-59	-1.30393e-09	-0.822306
4878911	chr9:4878911:A:G	8.69858e-60	-0.973254	-1.10619
4879160	chr9:4879160:C:T	1.74048e-60	-2.05782	-1.63062
4879855	chr9:4879855:T:A	7.07701e-60	-0.813931	-1.47182
4880056	chr9:4880056:C:T	1.40172e-59	-1.30393e-09	-1.60231
4880084	chr9:4880084:G:T	1.28933e-59	-1.30393e-09	-1.6859
4880545	chr9:4880545:C:T	1.29266e-59	-1.30393e-09	-1.68332
4880675	chr9:4880675:A:T	1.41454e-59	-1.30393e-09	-1.59321
4880781	chr9:4880781:T:C	1.32127e-59	-1.30393e-09	-1.66142
4881074	chr9:4881074:A:G	1.40832e-59	-1.30393e-09	-1.59762
4881574	chr9:4881574:C:T	1.00202e-58	-1.30393e-09	0.364586
4882205	chr9:4882205:A:G	3.00589e-60	-1.50766	-1.63437
4882373	chr9:4882373:A:G	1.29128e-59	-1.30393e-09	-1.68438
4882382	chr9:4882382:C:T	4.65571e-53	13.4136	-7.1114e-10
4882386	chr9:4882386:T:C	1.68591e-58	-1.30393e-09	0.884876
4882497	chr9:4882497:TG:T	1.43973e-58	-1.30393e-09	0.727029
4882621	chr9:4882621:A:G	1.79759e-59	-1.35357	-7.1114e-10
4882720	chr9:4882720:G:A	3.41489e-60	-1.45649	-1.55796
4883325	chr9:4883325:C:A	6.01104e-59	-1.30393e-09	-0.146417
4883372	chr9:4883372:A:T	1.93017e-60	-2.14174	-1.44325
4883647	chr9:4883647:C:G	5.31899e-60	-0.898116	-1.6732
4883937	chr9:4883937:T:C	1.05521e-60	-2.74426	-1.4446
4884487	chr9:4884487:G:T	1.28311e-59	-1.30393e-09	-1.69073
4884546	chr9:4884546:A:G	9.67031e-61	-2.64514	-1.63099
4884787	chr9:4884787:C:T	2.59664e-59	-1.30393e-09	-0.985798
4884891	chr9:4884891:T:C	1.42844e-59	-1.30393e-09	-1.58343
4885082	chr9:4885082:C:T	2.12984e-59	0.140065	-1.32403
4885267	chr9:4885267:A:G	2.48315e-60	-2.77614	-0.556928
4885843	chr9:4885843:A:G	1.28922e-59	-1.30393e-09	-1.68598
4885862	chr9:4885862:G:A	5.2574e-59	-1.30393e-09	-0.280378
4885869	chr9:4885869:C:T	3.03535e-60	-1.49174	-1.64054
4885876	chr9:4885876:G:A	2.65849e-59	0.690258	-1.65251
4885989	chr9:4885989:A:C	1.28626e-59	-1.30393e-09	-1.68828
4886080	chr9:4886080:A:C	2.27313e-60	-2.77251	-0.648934
4886407	chr9:4886407:A:G	1.51864e-60	-2.77355	-1.05123
4886485	chr9:4886485:T:C	5.24533e-60	-2.7614	0.176139
4886764	chr9:4886764:G:T	3.60426e-54	9.61656	1.23847
4887110	chr9:4887110:C:T	3.02523e-59	-1.30393e-09	-0.833028
4887200	chr9:4887200:A:T	3.03304e-55	6.32378	2.05611
4887389	chr9:4887389:G:A	5.62914e-55	7.85127	1.14701
4887465	chr9:4887465:T:C	7.51135e-52	12.7807	3.41376
4887551	chr9:4887551:T:C	9.7475e-59	-1.30393e-09	0.336996
4887853	chr9:4887853:A:G	2.48714e-56	5.87887	-7.1114e-10
4888091	chr9:4888091:C:T	5.66595e-59	-1.30393e-09	-0.20554
4888234	chr9:4888234:G:A	1.28947e-59	-1.30393e-09	-1.68578
4888254	chr9:4888254:G:A	1.00667e-60	-2.77818	-1.45777
4888355	chr9:4888355:C:T	5.0719e-59	1.15748	-1.47378
4888441	chr9:4888441:A:C	3.72586e-52	11.6379	3.85548
4888585	chr9:4888585:C:A	1.54686e-54	6.71	3.29914
4888724	chr9:4888724:T:C	8.15025e-61	-2.76699	-1.68015
4888965	chr9:4888965:A:G	1.35978e-59	-1.30393e-09	-1.6327
4889117	chr9:4889117:A:G	1.77638e-58	-1.30393e-09	0.93715
4889174	chr9:4889174:A:C	1.67566e-58	-1.30393e-09	0.878777
4889200	chr9:4889200:C:T	1.28971e-59	-1.30393e-09	-1.6856
4889208	chr9:4889208:A:G	2.84163e-52	11.1476	4.07488
4889239	chr9:4889239:A:G	3.6126e-55	8.04978	0.504978
4889424	chr9:4889424:A:T	3.81339e-59	-1.30393e-09	-0.601497
4889427	chr9:4889427:T:C	3.77847e-59	-1.30393e-09	-0.610697
4889429	chr9:4889429:G:GC	3.79906e-59	-1.30393e-09	-0.605262
4889432	chr9:4889432:G:GATC	3.79906e-59	-1.30393e-09	-0.605262
4889582	chr9:4889582:G:A	1.76174e-59	0.161836	-1.53555
4890296	chr9:4890296:C:A	1.2898e-59	-1.30393e-09	-1.68552
4890625	chr9:4890625:G:T	5.62285e-59	-1.30393e-09	-0.213177
4891055	chr9:4891055:G:A	5.38848e-60	-2.55834	-7.1114e-10
4891074	chr9:4891074:C:T	1.37831e-59	-0.0938805	-1.52528
4891315	chr9:4891315:T:C	7.32739e-56	7.94058	-0.981222
4891328	chr9:4891328:A:G	7.05132e-55	9.59127	-0.36773
4891473	chr9:4891473:C:G	1.80751e-59	-1.30393e-09	-1.34807
4891797	chr9:4891797:A:C	4.17298e-56	8.04117	-1.6448
4891833	chr9:4891833:ATT:A	4.90652e-59	-1.30393e-09	-0.349451
4891843	chr9:4891843:C:T	8.02324e-61	-2.77229	-1.69055
4891899	chr9:4891899:C:CAT	1.29037e-59	-1.30393e-09	-1.68509
4892863	chr9:4892863:A:G	1.01718e-54	9.27627	0.313668
4892884	chr9:4892884:A:G	1.31699e-59	-1.30393e-09	-1.66466
4893049	chr9:4893049:G:A	1.2832e-59	-1.30393e-09	-1.69066
4893346	chr9:4893346:A:C	1.56437e-59	-1.30393e-09	-1.49253
4893740	chr9:4893740:A:G	1.28412e-59	-1.30393e-09	-1.68994
4893763	chr9:4893763:C:T	7.43907e-59	-1.30393e-09	0.0667306
4893782	chr9:4893782:T:C	3.04872e-59	-1.30393e-09	-0.825293
4894212	chr9:4894212:A:G	1.34707e-59	-1.30393e-09	-1.64209
4894489	chr9:4894489:C:T	3.4173e-59	-1.30393e-09	-0.711164
4894757	chr9:4894757:A:G	1.00515e-58	-1.30393e-09	0.367708
4894985	chr9:4894985:C:T	1.0828e-55	6.81691	0.532962
4895329	chr9:4895329:C:G	1.55924e-56	6.80498	-1.39304
4895391	chr9:4895391:A:G	2.90382e-56	6.18596	-0.152195
4895793	chr9:4895793:A:G	1.01517e-58	-1.30393e-09	0.37763
4895918	chr9:4895918:T:C	5.65957e-59	-1.30393e-09	-0.206667
4896217	chr9:4896217:T:A	1.01668e-59	-0.580255	-1.34322
4897449	chr9:4897449:T:C	1.10162e-58	-1.30393e-09	0.45935
4897893	chr9:4897893:T:C	7.10835e-59	-1.30393e-09	0.0212544
4898095	chr9:4898095:A:T	4.43342e-59	-1.30393e-09	-0.450845
4898136	chr9:4898136:G:A	4.25364e-53	13.6389	-0.315642
4898245	chr9:4898245:A:G	1.31341e-59	-1.30393e-09	-1.66739
4898326	chr9:4898326:G:T	3.77173e-60	-2.5998	-0.315267
4898559	chr9:4898559:A:G	1.80157e-59	-1.30393e-09	-1.35135
4898592	chr9:4898592:A:C	1.31331e-59	-1.30393e-09	-1.66747
4898764	chr9:4898764:G:A	8.99655e-60	-0.477159	-1.5686
4899087	chr9:4899087:T:A	1.2654e-53	12.1025	0.00841223
4899262	chr9:4899262:G:T	3.78051e-58	1.69243	-7.1114e-10
4899353	chr9:4899353:G:T	1.81013e-60	-2.53292	-1.11628
4899476	chr9:4899476:G:C	3.74622e-59	-1.30393e-09	-0.619267
4899690	chr9:4899690:C:T	1.8066e-59	-1.30393e-09	-1.34857
4900230	chr9:4900230:C:T	1.31308e-59	-1.30393e-09	-1.66764
4900313	chr9:4900313:A:T	1.58682e-59	-1.30393e-09	-1.47828
4900745	chr9:4900745:A:C	1.31356e-59	-1.30393e-09	-1.66727
4900821	chr9:4900821:A:G	1.34431e-60	-2.32207	-1.62465
4900939	chr9:4900939:G:A	2.34206e-60	-2.67993	-0.71164
4901061	chr9:4901061:C:T	1.51492e-59	-1.30393e-09	-1.52465
4901077	chr9:4901077:T:A	9.91261e-59	-1.30393e-09	0.353792
4901151	chr9:4901151:A:G	1.87469e-59	-1.30393e-09	-1.31157
4901233	chr9:4901233:C:G	1.41486e-58	-1.30393e-09	0.709601
4901296	chr9:4901296:C:G	1.5483e-54	10.9409	-0.930841
4901461	chr9:4901461:A:G	2.67405e-60	-2.75189	-0.50712
4901494	chr9:4901494:T:A	3.04899e-60	-2.6802	-0.447587
4901564	chr9:4901564:A:G	3.7576e-60	-2.7563	-0.16252
4901617	chr9:4901617:G:C	1.14924e-60	-2.485	-1.61849
4901668	chr9:4901668:C:T	2.09939e-59	-1.30393e-09	-1.19837
4901751	chr9:4901751:G:A	1.20718e-58	-1.30393e-09	0.550859
4901780	chr9:4901780:G:T	5.0186e-54	12.1504	-0.964307
4902351	chr9:4902351:C:T	2.80562e-59	-1.30393e-09	-0.908391
4902707	chr9:4902707:A:G	1.71807e-60	-2.7701	-0.931303
4903034	chr9:4903034:C:G	1.88026e-43	35.7727	-0.239962
4903485	chr9:4903485:G:A	1.28319e-59	-1.30393e-09	-1.69067
4903709	chr9:4903709:T:A	2.16868e-53	14.3402	-1.69054
4903818	chr9:4903818:T:G	6.60633e-60	-1.80399	-0.550579
4903893	chr9:4903893:G:C	1.33245e-59	-1.30393e-09	-1.653
4904322	chr9:4904322:T:A	6.40928e-60	-1.74182	-0.643034
4904498	chr9:4904498:T:C	8.46628e-61	-2.71907	-1.69002
4904544	chr9:4904544:C:T	1.34858e-59	-1.30393e-09	-1.64096
4904618	chr9:4904618:C:T	2.90968e-59	-1.30393e-09	-0.871972
4904969	chr9:4904969:T:G	8.17983e-61	-2.75285	-1.69066
4904990	chr9:4904990:C:T	3.73141e-60	-2.77726	-0.148557
4905038	chr9:4905038:A:G	1.29188e-53	10.1219	2.00964
4905048	chr9:4905048:G:C	7.98568e-60	-1.70191	-0.463044
4905204	chr9:4905204:G:A	1.3023e-59	-1.30393e-09	-1.67588
4905287	chr9:4905287:A:T	1.62743e-54	11.7387	-1.67877
4905421	chr9:4905421:A:T	6.38009e-60	-2.38942	-7.1114e-10
4905422	chr9:4905422:AG:A	7.68129e-55	10.9053	-1.59619
4905608	chr9:4905608:C:G	5.12405e-60	-2.60866	-7.1114e-10
4905953	chr9:4905953:A:C	3.55107e-60	-2.75248	-0.222875
4906166	chr9:4906166:T:C	1.27527e-59	-1.69686	-7.1114e-10
4906515	chr9:4906515:C:T	3.82492e-54	11.7787	-0.864239
4906882	chr9:4906882:G:C	1.38163e-59	-1.30393e-09	-1.61675
4907152	chr9:4907152:C:T	3.79847e-59	-1.30393e-09	-0.605416
4907650	chr9:4907650:C:T	2.49338e-59	-1.30393e-09	-1.02638
4907965	chr9:4907965:A:T	2.36412e-59	-1.30393e-09	-1.07961
4908050	chr9:4908050:G:A	3.70611e-57	5.39217	-1.41703
4908054	chr9:4908054:TG:T	1.43178e-59	-1.30393e-09	-1.5811
4908140	chr9:4908140:T:G	3.70116e-58	-1.30393e-09	1.67122
4908182	chr9:4908182:G:A	1.5801e-56	4.43865	0.986582
4908673	chr9:4908673:CAA:C	5.35689e-59	-1.30393e-09	-0.261631
4909225	chr9:4909225:G:A	5.171e-59	-1.30393e-09	-0.29695
4909261	chr9:4909261:T:TC	2.56033e-59	-1.30393e-09	-0.999879
4909719	chr9:4909719:C:T	2.25171e-58	2.83528	-1.66102
4909987	chr9:4909987:T:C	3.4677e-58	2.563	-0.956934
4910172	chr9:4910172:A:C	2.83606e-59	-1.30393e-09	-0.897599
4910278	chr9:4910278:G:C	1.24273e-59	-1.96464	0.241932
4910475	chr9:4910475:A:G	3.44585e-59	-1.30393e-09	-0.702845
4910976	chr9:4910976:C:G	7.18424e-59	-0.0478256	0.0796997
4911447	chr9:4911447:A:G	1.64905e-59	-1.30393e-09	-1.43981
4911625	chr9:4911625:G:A	1.29673e-59	-1.30393e-09	-1.68017
4911630	chr9:4911630:G:A	8.26146e-60	-1.89142	-0.239583
4911772	chr9:4911772:G:A	8.88382e-54	11.7571	-7.1114e-10
4911827	chr9:4911827:G:A	1.82593e-60	-2.16269	-1.47782
4912585	chr9:4912585:T:C	4.14302e-59	-1.30393e-09	-0.518591
4912692	chr9:4912692:G:A	1.4551e-59	-1.30393e-09	-1.56494
4912821	chr9:4912821:G:A	1.83117e-59	-1.33506	-7.1114e-10
4913067	chr9:4913067:A:G	1.29654e-59	-1.30393e-09	-1.68032
4913301	chr9:4913301:C:T	1.29083e-59	-1.30393e-09	-1.68473
4914294	chr9:4914294:A:C	1.45297e-59	-1.30393e-09	-1.56641
4914384	chr9:4914384:G:A	1.42947e-59	-1.30393e-09	-1.58271
4915045	chr9:4915045:A:C	4.75692e-60	-2.683	-7.1114e-10
4915052	chr9:4915052:T:A	1.25604e-58	-1.30393e-09	0.590531
4915367	chr9:4915367:C:T	1.6742e-59	-1.30393e-09	-1.42468
4915685	chr9:4915685:AG:A	2.48283e-58	2.84632	-1.57435
4915703	chr9:4915703:T:C	2.92617e-59	-1.30393e-09	-0.866322
4915717	chr9:4915717:C:G	1.77685e-59	-1.30393e-09	-1.36517
4916295	chr9:4916295:C:G	2.18481e-59	-1.30393e-09	-1.15849
4916390	chr9:4916390:G:A	2.03467e-59	-1.30393e-09	-1.22968
4916483	chr9:4916483:A:G	3.28187e-59	-1.30393e-09	-0.751602
4916686	chr9:4916686:A:T	7.63504e-60	-0.526286	-1.68357
4916739	chr9:4916739:T:C	1.73162e-59	-1.8015	0.41054
4916798	chr9:4916798:G:T	7.81236e-59	-1.30393e-09	0.115691
4916923	chr9:4916923:C:G	2.63521e-58	2.98138	-1.64985
4917398	chr9:4917398:T:C	7.01202e-60	-2.0082	-0.286773
4917579	chr9:4917579:C:T	3.10798e-59	-1.30393e-09	-0.806044
4917729	chr9:4917729:G:T	2.31644e-58	2.85428	-1.65168
4917837	chr9:4917837:T:C	3.60295e-58	3.12675	-1.48243
4918099	chr9:4918099:G:A	1.28393e-59	-1.30393e-09	-1.69009
4918105	chr9:4918105:G:A	1.28338e-59	-1.30393e-09	-1.69052
4918257	chr9:4918257:C:T	1.48027e-59	-1.30393e-09	-1.54779
4918258	chr9:4918258:A:G	1.45689e-59	-1.30393e-09	-1.56371
4918287	chr9:4918287:G:C	8.67178e-61	-2.69538	-1.68973
4918620	chr9:4918620:A:T	1.72239e-59	-1.30393e-09	-1.3963
4918792	chr9:4918792:T:G	3.09236e-58	3.17513	-1.68363
4918841	chr9:4918841:T:C	3.92546e-59	-1.30393e-09	-0.572531
4918938	chr9:4918938:G:T	1.14022e-59	-2.42597	0.617169
4918947	chr9:4918947:G:A	4.16934e-59	-1.30393e-09	-0.512258
4919112	chr9:4919112:C:G	2.1985e-59	-1.30393e-09	-1.15224
4919584	chr9:4919584:T:G	8.80833e-58	0.154091	2.38418
4919740	chr9:4919740:C:T	3.86481e-58	3.34952	-1.63504
4919871	chr9:4919871:C:T	1.05239e-58	-1.30393e-09	0.413637
4920048	chr9:4920048:A:G	3.38138e-59	-1.30393e-09	-0.721731
4920838	chr9:4920838:G:C	1.573e-59	-1.30393e-09	-1.48703
4920849	chr9:4920849:G:A	5.60203e-59	-1.30393e-09	-0.216886
4920871	chr9:4920871:C:T	1.5042e-59	-1.30393e-09	-1.53175
4921313	chr9:4921313:C:T	1.83165e-59	-1.30393e-09	-1.3348
4921448	chr9:4921448:C:G	9.79051e-59	-1.30393e-09	0.341398
4921506	chr9:4921506:T:C	1.42072e-59	-1.30393e-09	-1.58885
4921638	chr9:4921638:G:A	4.32479e-60	-2.77824	-7.1114e-10
4921920	chr9:4921920:G:T	4.67527e-59	-1.30393e-09	-0.397728
4922240	chr9:4922240:A:G	1.40545e-59	-1.30393e-09	-1.59966
4922259	chr9:4922259:C:A	2.15927e-59	-1.30393e-09	-1.17025
4922318	chr9:4922318:C:T	4.30984e-58	-1.30393e-09	1.82347
4922516	chr9:4922516:A:G	3.3128e-58	-0.600747	2.16111
4922536	chr9:4922536:C:G	2.27558e-58	-1.30393e-09	1.1848
4922640	chr9:4922640:A:C	1.29608e-59	-1.30393e-09	-1.68067
4922808	chr9:4922808:T:G	8.44747e-59	-1.30393e-09	0.193852
4922813	chr9:4922813:T:A	2.75104e-57	3.67713	-7.1114e-10
4922980	chr9:4922980:C:T	1.56911e-59	-1.30393e-09	-1.48951
4923364	chr9:4923364:G:T	1.37155e-59	-1.30393e-09	-1.62407
4924012	chr9:4924012:A:C	2.37393e-58	2.16918	-0.94207
4924515	chr9:4924515:AAACACAGAAG:A	1.94291e-59	-1.30393e-09	-1.27583
4924558	chr9:4924558:C:T	1.77713e-59	-1.30393e-09	-1.36501
4924647	chr9:4924647:A:G	2.1441e-58	2.28214	-1.15685
4924885	chr9:4924885:C:T	1.84394e-59	-1.30393e-09	-1.32811
4924936	chr9:4924936:A:T	4.36406e-60	-1.86034	-0.908856
4925494	chr9:4925494:C:T	1.32179e-59	-1.30393e-09	-1.66103
4925765	chr9:4925765:C:T	5.01897e-60	-2.62938	-7.1114e-10
4926069	chr9:4926069:T:C	2.20214e-59	-1.30393e-09	-1.15059
4926150	chr9:4926150:G:T	3.69215e-59	-1.30393e-09	-0.633807
4926471	chr9:4926471:C:T	7.30208e-59	-1.30393e-09	0.0481436
4926583	chr9:4926583:T:G	3.81466e-59	-1.30393e-09	-0.601163
4926603	chr9:4926603:A:T	1.46012e-59	-1.30393e-09	-1.56149
4926619	chr9:4926619:G:A	2.39716e-59	-1.30393e-09	-1.06573
4926989	chr9:4926989:C:T	4.97722e-59	-1.30393e-09	-0.335144
4927169	chr9:4927169:C:G	3.19759e-60	-2.76467	-0.315529
4927826	chr9:4927826:ATCTGTTGC:A	1.32924e-59	-1.30393e-09	-1.65541
4928258	chr9:4928258:C:A	2.88257e-58	2.89399	-1.47273
4928475	chr9:4928475:A:G	2.32949e-59	-1.30393e-09	-1.09437
4928681	chr9:4928681:C:G	1.52859e-59	-1.30393e-09	-1.51567
4928745	chr9:4928745:T:C	5.08885e-59	-1.30393e-09	-0.312963
4928856	chr9:4928856:A:G	4.51233e-59	-1.30393e-09	-0.433203
4928986	chr9:4928986:A:C	1.32338e-59	-1.30393e-09	-1.65982
4929041	chr9:4929041:A:G	2.82341e-59	-1.30393e-09	-0.902072
4929075	chr9:4929075:A:G	6.63046e-59	-1.30393e-09	-0.0483409
4929316	chr9:4929316:C:T	1.86241e-59	-1.30393e-09	-1.31814
4929404	chr9:4929404:C:G	2.07382e-57	1.53119	1.86336
4929476	chr9:4929476:T:A	3.99474e-58	-1.30393e-09	1.74755
4929679	chr9:4929679:C:A	4.13064e-60	-2.75748	-0.0666917
4930006	chr9:4930006:C:A	5.89524e-58	-1.30393e-09	2.13672
4930074	chr9:4930074:G:A	1.40725e-57	3.00679	-7.1114e-10
4930115	chr9:4930115:T:G	1.64468e-57	-1.30393e-09	3.1627
4930487	chr9:4930487:A:C	1.13486e-56	1.56337	3.53087
4930732	chr9:4930732:T:G	1.02959e-59	-2.51848	0.60763
4930755	chr9:4930755:C:G	1.9779e-59	-2.5181	1.26012
4930781	chr9:4930781:G:C	3.99366e-59	-2.77429	2.21899
4930846	chr9:4930846:A:G	1.40714e-59	-1.30393e-09	-1.59845
4930976	chr9:4930976:A:G	4.33074e-59	-2.77293	2.29865
4931021	chr9:4931021:G:A	2.48363e-57	4.61111	-1.03624
4931076	chr9:4931076:C:T	1.90147e-54	1.94327	8.27226
4931709	chr9:4931709:C:T	1.12474e-58	-1.30393e-09	0.480125
4932612	chr9:4932612:A:G	1.60711e-59	-2.16066	0.695089
4932627	chr9:4932627:C:G	2.77961e-57	1.35297	2.33449
4932653	chr9:4932653:T:G	2.94096e-57	1.67755	2.06634
4933211	chr9:4933211:T:G	1.5243e-58	2.4637	-1.6796
4933492	chr9:4933492:G:A	1.3201e-59	-1.30393e-09	-1.66231
4933531	chr9:4933531:T:C	7.24961e-59	-1.30393e-09	0.0409319
4933667	chr9:4933667:C:T	2.14483e-57	1.59792	1.83029
4934200	chr9:4934200:C:A	1.38227e-59	-1.30393e-09	-1.61629
4934281	chr9:4934281:A:G	1.35355e-59	-1.30393e-09	-1.63729
4934305	chr9:4934305:A:G	7.09634e-59	-1.30393e-09	0.0195633
4934335	chr9:4934335:G:A	4.71533e-59	-1.30393e-09	-0.389197
4934670	chr9:4934670:G:A	4.72955e-58	-1.30393e-09	1.9164
4934683	chr9:4934683:C:T	2.36324e-59	-1.30393e-09	-1.07998
4934758	chr9:4934758:T:G	1.80832e-59	-1.34762	-7.1114e-10
4934793	chr9:4934793:T:A	4.80717e-59	-1.30393e-09	-0.369907
4934926	chr9:4934926:G:A	8.73663e-57	2.29888	2.5338
4934955	chr9:4934955:G:A	2.15066e-57	4.45939	-1.02846
4935092	chr9:4935092:A:T	1.45479e-59	-1.30393e-09	-1.56515
4935208	chr9:4935208:T:C	6.52408e-59	-1.30393e-09	-0.064515
4935406	chr9:4935406:C:T	1.62203e-56	2.82762	2.62379
4935533	chr9:4935533:G:A	1.52074e-56	3.02187	2.36507
4935688	chr9:4935688:T:A	4.86511e-59	-1.30393e-09	-0.357927
4936000	chr9:4936000:C:G	1.3907e-57	4.06312	-1.06816
4936005	chr9:4936005:A:G	3.28249e-59	-1.30393e-09	-0.751413
4936407	chr9:4936407:T:G	1.68469e-59	-0.733373	-0.685063
4936416	chr9:4936416:G:A	1.55494e-59	-1.30393e-09	-1.49858
4936443	chr9:4936443:T:A	7.48747e-59	-1.30393e-09	0.0732155
4936777	chr9:4936777:A:G	1.28784e-59	-1.30393e-09	-1.68705
4937074	chr9:4937074:T:A	6.87114e-59	-1.30393e-09	-0.0126859
4937097	chr9:4937097:T:C	5.34611e-59	-1.30393e-09	-0.263646
4937098	chr9:4937098:A:G	6.96674e-59	-1.30393e-09	0.00113181
4937200	chr9:4937200:C:A	2.60096e-59	-1.30393e-09	-0.984135
4937295	chr9:4937295:A:T	2.72121e-59	-1.30393e-09	-0.938938
4937331	chr9:4937331:C:T	1.99112e-58	2.592	-1.54073
4937549	chr9:4937549:C:T	1.14282e-58	-1.30393e-09	0.49607
4937743	chr9:4937743:T:C	2.33577e-59	-1.30393e-09	-1.09168
4937825	chr9:4937825:G:A	1.59035e-59	-1.30393e-09	-1.47606
4937872	chr9:4937872:T:C	1.43492e-57	4.10235	-1.07609
4938059	chr9:4938059:G:C	1.59055e-59	-1.30393e-09	-1.47594
4938178	chr9:4938178:C:A	1.35015e-57	3.00427	-0.0389008
4938232	chr9:4938232:C:T	1.4255e-60	-2.24345	-1.64462
4938406	chr9:4938406:G:A	1.59214e-59	-1.30393e-09	-1.47493
4938431	chr9:4938431:T:C	1.58841e-59	-1.30393e-09	-1.47728
4938764	chr9:4938764:G:C	1.28415e-59	-1.30393e-09	-1.68992
4938881	chr9:4938881:G:A	1.99643e-58	-1.30393e-09	1.05393
4938988	chr9:4938988:A:G	1.9284e-59	-1.30393e-09	-1.28332
4939466	chr9:4939466:G:C	3.4104e-60	-1.85771	-1.15806
4939569	chr9:4939569:C:T	4.7085e-57	1.29324	2.92129
4939684	chr9:4939684:C:T	3.82357e-59	-1.30393e-09	-0.59883
4939854	chr9:4939854:T:G	1.4586e-60	-2.7138	-1.15132
4939974	chr9:4939974:T:C	7.05303e-59	-1.30393e-09	0.0134413
4940053	chr9:4940053:A:G	5.43224e-59	1.41369	-1.66136
4940296	chr9:4940296:C:A	5.83337e-59	1.50632	-1.68274
4940332	chr9:4940332:T:C	8.54275e-59	-1.30393e-09	0.205068
4940368	chr9:4940368:T:G	1.34606e-59	-1.30393e-09	-1.64284
4940491	chr9:4940491:T:G	1.71963e-59	-1.30393e-09	-1.39791
4940638	chr9:4940638:A:G	1.11681e-58	-1.30393e-09	0.473047
4940693	chr9:4940693:C:T	4.97762e-60	-2.63765	-7.1114e-10
4940708	chr9:4940708:T:C	4.85646e-60	-2.66229	-7.1114e-10
4940871	chr9:4940871:C:T	2.00631e-58	0.988032	0.0708357
4940917	chr9:4940917:A:C	1.74479e-59	-1.30393e-09	-1.38338
4941703	chr9:4941703:A:G	1.4097e-59	-1.30393e-09	-1.59664
4941870	chr9:4941870:C:T	3.36757e-59	0.964449	-1.69027
4941991	chr9:4941991:G:A	1.34622e-59	-1.30393e-09	-1.64271
4941997	chr9:4941997:G:C	9.2671e-60	-0.635263	-1.38087
4942493	chr9:4942493:A:T	7.51055e-59	-1.30393e-09	0.0762934
4942657	chr9:4942657:G:A	5.5122e-55	2.73852	6.23877
4943198	chr9:4943198:C:T	4.43171e-59	1.15181	-1.60304
4943218	chr9:4943218:A:C	6.92802e-59	-1.30393e-09	-0.00444076
4943309	chr9:4943309:T:C	7.31115e-59	-1.30393e-09	0.0493852
4944037	chr9:4944037:A:T	7.01937e-59	-1.30393e-09	0.00865843
4944089	chr9:4944089:G:A	1.25301e-59	-2.58194	0.86747
4944181	chr9:4944181:C:A	1.38914e-59	-1.30393e-09	-1.61133
4944284	chr9:4944284:G:A	1.57753e-59	-1.48415	-7.1114e-10
4944899	chr9:4944899:C:T	4.54727e-60	-2.23578	-0.492294
4944958	chr9:4944958:G:A	1.39614e-59	-1.6063	-7.1114e-10
4944981	chr9:4944981:C:T	2.09831e-59	-1.19888	-7.1114e-10
4945248	chr9:4945248:A:C	1.41351e-58	-1.30393e-09	0.708645
4945514	chr9:4945514:T:C	6.43247e-59	-1.30393e-09	-0.0786575
4945763	chr9:4945763:C:G	1.31933e-59	-1.30393e-09	-1.66289
4945788	chr9:4945788:C:A	1.33523e-59	-1.30393e-09	-1.65091
4945818	chr9:4945818:G:A	1.38037e-59	-1.30393e-09	-1.61766
4946261	chr9:4946261:A:G	1.54816e-60	-2.77424	-1.03129
4946340	chr9:4946340:GT:G	1.3395e-59	-1.30393e-09	-1.64772
4946399	chr9:4946399:C:G	1.49178e-59	-1.30393e-09	-1.54004
4946816	chr9:4946816:T:A	1.35028e-59	-1.30393e-09	-1.63971
4946989	chr9:4946989:G:T	9.02925e-61	-2.69771	-1.647
4947152	chr9:4947152:A:C	1.30747e-59	-1.30393e-09	-1.67192
4947414	chr9:4947414:T:C	1.31836e-59	-1.30393e-09	-1.66363
4947455	chr9:4947455:C:A	1.04852e-60	-2.5198	-1.67542
4947469	chr9:4947469:C:T	1.28313e-59	-1.30393e-09	-1.69072
4947566	chr9:4947566:T:C	1.28978e-59	-1.30393e-09	-1.68555
4947714	chr9:4947714:A:T	1.24994e-60	-2.77503	-1.24448
4947794	chr9:4947794:T:A	7.28014e-60	-2.25745	-7.1114e-10
4947816	chr9:4947816:T:C	2.8673e-59	-1.30393e-09	-0.886644
4947920	chr9:4947920:TC:T	1.379e-59	-1.30393e-09	-1.61866
4947930	chr9:4947930:C:G	5.32421e-60	-2.57034	-7.1114e-10
4947995	chr9:4947995:G:A	8.92965e-61	-2.67721	-1.6786
4948224	chr9:4948224:C:A	8.6641e-61	-2.69557	-1.69043
4948812	chr9:4948812:G:A	1.45888e-59	-1.30393e-09	-1.56235
4949139	chr9:4949139:C:T	1.00784e-60	-2.68917	-1.54562
4949438	chr9:4949438:T:G	6.9563e-59	-1.30393e-09	-0.00036838
4949493	chr9:4949493:G:T	4.52114e-59	-1.30393e-09	-0.431252
4949635	chr9:4949635:G:A	1.13251e-60	-2.6081	-1.51007
4949950	chr9:4949950:G:A	1.29808e-59	-1.30393e-09	-1.67913
4949960	chr9:4949960:A:T	1.28458e-59	-1.30393e-09	-1.68959
4950103	chr9:4950103:T:C	1.35919e-59	-1.30393e-09	-1.63312
4950144	chr9:4950144:C:T	1.05074e-60	-2.50645	-1.68665
4950159	chr9:4950159:T:C	1.09157e-60	-2.76531	-1.38968
4950326	chr9:4950326:A:C	8.43171e-61	-2.77831	-1.63488
4950387	chr9:4950387:G:T	1.32309e-59	-1.30393e-09	-1.66005
4950583	chr9:4950583:G:A	9.66956e-61	-2.73872	-1.53748
4950616	chr9:4950616:CT:C	8.38865e-61	-2.77526	-1.64304
4950785	chr9:4950785:C:G	1.32093e-59	-1.30393e-09	-1.66168
4950990	chr9:4950990:G:T	4.32442e-60	-2.77832	-7.1114e-10
4951048	chr9:4951048:A:T	1.38329e-59	-1.30393e-09	-1.61555
4951123	chr9:4951123:C:A	8.00593e-61	-2.77613	-1.68888
4951170	chr9:4951170:A:G	1.83471e-58	1.53338	-0.563929
4951185	chr9:4951185:T:C	1.44211e-57	3.57547	-0.544211
4951269	chr9:4951269:A:G	1.43681e-59	-1.30393e-09	-1.57759
4951380	chr9:4951380:G:A	8.09746e-61	-2.77835	-1.67528
4951406	chr9:4951406:C:G	1.46588e-59	-1.30393e-09	-1.55756
4951635	chr9:4951635:G:T	8.51522e-61	-2.76384	-1.63949
4951782	chr9:4951782:G:A	1.29742e-59	-1.30393e-09	-1.67964
4952216	chr9:4952216:T:C	1.52094e-60	-2.20433	-1.61894
4952258	chr9:4952258:G:A	1.40172e-59	-1.30393e-09	-1.60231
4952287	chr9:4952287:A:T	5.72329e-58	2.10711	-7.1114e-10
4952378	chr9:4952378:G:A	8.04074e-61	-2.77524	-1.68542
4952408	chr9:4952408:T:G	1.31883e-59	-1.30393e-09	-1.66327
4952461	chr9:4952461:C:T	1.32753e-59	-1.30393e-09	-1.6567
4952517	chr9:4952517:G:A	1.33271e-59	-1.30393e-09	-1.6528
4952600	chr9:4952600:T:C	1.33651e-59	-1.30393e-09	-1.64995
4952609	chr9:4952609:A:G	1.32101e-59	-1.30393e-09	-1.66162
4952699	chr9:4952699:TCTCAA:T	9.48103e-61	-2.77141	-1.52448
4952753	chr9:4952753:G:A	2.11537e-59	-1.30393e-09	-1.19078
4952868	chr9:4952868:C:T	2.48926e-59	-1.30393e-09	-1.02803
4953063	chr9:4953063:T:C	1.3053e-59	-1.30393e-09	-1.67358
4953190	chr9:4953190:G:T	2.53281e-59	-1.30393e-09	-1.01069
4953365	chr9:4953365:C:G	2.53175e-59	-1.30393e-09	-1.0111
4953369	chr9:4953369:C:T	8.18039e-61	-2.77353	-1.66992
4953452	chr9:4953452:C:T	1.30588e-59	-1.30393e-09	-1.67314
4953599	chr9:4953599:G:A	1.0101e-60	-2.74286	-1.48969
4953703	chr9:4953703:C:T	1.3283e-59	-1.30393e-09	-1.65612
4953728	chr9:4953728:C:T	9.08371e-61	-2.76058	-1.57812
4953851	chr9:4953851:A:C	2.48557e-59	-1.30393e-09	-1.02951
4953916	chr9:4953916:G:A	8.09377e-61	-2.77636	-1.67773
4954156	chr9:4954156:C:T	1.30796e-59	-1.30393e-09	-1.67155
4954246	chr9:4954246:A:T	9.82403e-61	-2.57147	-1.68888
4954324	chr9:4954324:C:G	1.12147e-60	-2.68559	-1.44237
4954341	chr9:4954341:A:T	1.28773e-59	-1.30393e-09	-1.68713
4954867	chr9:4954867:A:G	1.35224e-59	-1.30393e-09	-1.63825
4955072	chr9:4955072:G:A	9.57893e-61	-2.59925	-1.68637
4955139	chr9:4955139:C:T	1.29088e-59	-1.30393e-09	-1.68469
4955240	chr9:4955240:C:T	8.8786e-61	-2.67092	-1.69063
4955496	chr9:4955496:G:A	8.15392e-61	-2.77827	-1.66842
4955739	chr9:4955739:ACT:A	2.55008e-59	-1.30393e-09	-1.00389
4956143	chr9:4956143:C:T	2.52343e-59	-1.30393e-09	-1.0144
4956184	chr9:4956184:T:G	1.37863e-59	-1.30393e-09	-1.61893
4956979	chr9:4956979:C:G	2.53071e-59	-1.30393e-09	-1.01152
4957298	chr9:4957298:T:C	8.73493e-61	-2.74146	-1.6364
4957330	chr9:4957330:A:G	1.29004e-59	-1.30393e-09	-1.68534
4957480	chr9:4957480:TA:T	8.57475e-61	-2.74954	-1.64682
4957490	chr9:4957490:A:G	1.28431e-59	-1.30393e-09	-1.6898
4957724	chr9:4957724:C:T	1.28711e-59	-1.30393e-09	-1.68762
4957988	chr9:4957988:C:T	2.33197e-59	-1.30393e-09	-1.0933
4958341	chr9:4958341:G:A	9.77642e-61	-2.57493	-1.69029
4958381	chr9:4958381:T:C	2.59747e-59	-1.30393e-09	-0.985479
4958618	chr9:4958618:T:C	1.35311e-59	-1.30393e-09	-1.63761
4958622	chr9:4958622:G:C	1.33216e-59	-1.30393e-09	-1.65321
4958696	chr9:4958696:A:G	2.88368e-59	-1.30393e-09	-0.88095
4959024	chr9:4959024:C:T	1.07652e-60	-2.66186	-1.507
4959060	chr9:4959060:A:G	1.2839e-59	-1.30393e-09	-1.69011
4959075	chr9:4959075:G:A	1.31171e-59	-1.30393e-09	-1.66868
4959557	chr9:4959557:A:G	2.26642e-59	-1.30393e-09	-1.12182
4959633	chr9:4959633:T:C	1.4986e-59	-1.30393e-09	-1.53548
4959706	chr9:4959706:T:G	1.35679e-59	-1.30393e-09	-1.6349
4959763	chr9:4959763:A:G	2.08545e-59	-1.30393e-09	-1.20503
4959861	chr9:4959861:T:G	2.72771e-59	-1.30393e-09	-0.936554
4959883	chr9:4959883:A:T	3.92749e-59	-1.30393e-09	-0.572014
4959962	chr9:4959962:T:C	3.04151e-57	5.26409	-1.48658
4960408	chr9:4960408:T:G	1.42308e-59	-1.30393e-09	-1.58719
4960575	chr9:4960575:C:T	1.43913e-59	-1.30393e-09	-1.57598
4960607	chr9:4960607:T:C	1.48595e-59	-1.30393e-09	-1.54396
4960620	chr9:4960620:C:T	1.99214e-59	-1.2508	-7.1114e-10
4960830	chr9:4960830:C:T	1.1082e-60	-2.45348	-1.68639
4960866	chr9:4960866:G:A	6.40585e-60	-2.38539	-7.1114e-10
4961077	chr9:4961077:T:C	1.29783e-58	-1.30393e-09	0.623267
4961241	chr9:4961241:A:G	6.49353e-59	-1.30393e-09	-0.0692091
4961260	chr9:4961260:A:G	2.05298e-60	-1.83602	-1.68729
4961309	chr9:4961309:C:T	2.02032e-59	-1.30393e-09	-1.23676
4961421	chr9:4961421:C:G	1.7573e-59	-1.30393e-09	-1.37623
4961487	chr9:4961487:T:C	1.64535e-60	-2.61173	-1.13291
4961620	chr9:4961620:T:C	2.87479e-59	-1.30393e-09	-0.884035
4961636	chr9:4961636:G:A	4.32993e-60	-2.77705	-7.1114e-10
4961830	chr9:4961830:T:A	1.81995e-59	-1.30393e-09	-1.34121
4962199	chr9:4962199:C:G	1.53025e-59	-1.30393e-09	-1.51458
4962211	chr9:4962211:AT:A	3.14175e-60	-1.60477	-1.49306
4962247	chr9:4962247:C:T	2.42104e-60	-1.66904	-1.68936
4962750	chr9:4962750:T:A	1.90069e-59	-1.2978	-7.1114e-10
4962797	chr9:4962797:C:G	4.59744e-59	-1.30393e-09	-0.414515
4962803	chr9:4962803:G:T	2.61278e-60	-2.38635	-0.895836
4962957	chr9:4962957:C:T	1.29725e-59	-1.30393e-09	-1.67977
4963267	chr9:4963267:T:C	1.35911e-59	-1.30393e-09	-1.63318
4963732	chr9:4963732:T:G	1.49066e-59	-1.30393e-09	-1.5408
4964183	chr9:4964183:T:C	2.06286e-59	-1.30393e-09	-1.21592
4964409	chr9:4964409:C:T	1.51329e-59	-1.30393e-09	-1.52573
4964733	chr9:4964733:A:AGCCCT	1.65146e-59	-1.30393e-09	-1.43836
4964774	chr9:4964774:A:G	9.24159e-60	-0.329428	-1.68946
4965713	chr9:4965713:C:A	2.1598e-60	-1.9768	-1.49578
4965715	chr9:4965715:C:G	1.06336e-60	-2.50603	-1.67514
4965725	chr9:4965725:G:T	2.76796e-59	-1.30393e-09	-0.921906
4966015	chr9:4966015:T:C	1.44172e-59	-1.30393e-09	-1.57418
4966038	chr9:4966038:C:T	2.51886e-59	-1.30393e-09	-1.01621
4966178	chr9:4966178:C:T	1.24339e-60	-2.43917	-1.58559
4966343	chr9:4966343:G:A	2.21845e-59	-1.30393e-09	-1.14321
4966640	chr9:4966640:G:C	4.80556e-59	-1.30393e-09	-0.370241
4966837	chr9:4966837:A:G	1.3666e-59	-1.30393e-09	-1.62769
4966971	chr9:4966971:T:C	3.51779e-58	1.14436	0.47604
4967022	chr9:4967022:T:C	1.46228e-59	-1.30393e-09	-1.56002
4967539	chr9:4967539:T:A	5.81559e-60	-0.805654	-1.67641
4967761	chr9:4967761:G:C	1.44242e-59	-1.30393e-09	-1.5737
4967990	chr9:4967990:A:T	4.34371e-58	0.48664	1.34466
4968019	chr9:4968019:T:C	4.49682e-60	-1.39052	-1.34871
4968026	chr9:4968026:C:A	1.48527e-59	-1.30393e-09	-1.54442
4968331	chr9:4968331:T:C	5.41182e-60	-1.29182	-1.26219
4968424	chr9:4968424:C:T	4.52477e-60	-2.73303	-7.1114e-10
4968735	chr9:4968735:T:C	1.94145e-60	-2.1222	-1.45697
4968798	chr9:4968798:G:T	5.65909e-59	-1.30393e-09	-0.206752
4969094	chr9:4969094:T:C	1.65239e-59	-1.43779	-7.1114e-10
4969106	chr9:4969106:G:A	1.4834e-59	-1.16675	-0.37893
4969783	chr9:4969783:T:C	1.36838e-59	-1.30393e-09	-1.62639
4969787	chr9:4969787:C:T	2.95383e-58	0.979308	0.466363
4969897	chr9:4969897:G:A	7.20268e-59	-1.30393e-09	0.0344374
4970356	chr9:4970356:G:T	1.38148e-59	-1.30393e-09	-1.61686
4970601	chr9:4970601:C:A	2.1237e-60	-1.80775	-1.68169
4970715	chr9:4970715:G:C	7.36008e-60	-0.713319	-1.53321
4971220	chr9:4971220:A:G	2.52456e-59	-1.30393e-09	-1.01395
4971420	chr9:4971420:T:C	2.85951e-59	-1.30393e-09	-0.889366
4971927	chr9:4971927:C:A	6.89421e-60	-2.31192	-7.1114e-10
4972376	chr9:4972376:A:C	1.69309e-59	-1.30393e-09	-1.41346
4972398	chr9:4972398:C:T	2.05946e-60	-1.8317	-1.68846
4972525	chr9:4972525:A:G	1.50033e-59	-1.30393e-09	-1.53433
4973050	chr9:4973050:C:G	1.45893e-59	-1.30393e-09	-1.56231
4973081	chr9:4973081:T:C	1.24584e-60	-2.4512	-1.57159
4973204	chr9:4973204:C:T	1.31707e-59	-1.30393e-09	-1.6646
4973486	chr9:4973486:A:G	1.3176e-59	-1.30393e-09	-1.6642
4973609	chr9:4973609:T:C	6.23657e-58	-1.30393e-09	2.193
4973746	chr9:4973746:T:C	8.80218e-59	-1.30393e-09	0.234984
4974063	chr9:4974063:T:G	1.31804e-59	-1.30393e-09	-1.66387
4974441	chr9:4974441:G:A	3.19026e-60	-1.40531	-1.67719
4974697	chr9:4974697:G:A	5.28081e-60	-2.57852	-7.1114e-10
4975052	chr9:4975052:G:A	1.36494e-60	-2.44053	-1.49096
4975255	chr9:4975255:T:G	7.99781e-59	-1.30393e-09	0.139152
4975325	chr9:4975325:C:T	5.311e-59	-1.30393e-09	-0.270236
4975695	chr9:4975695:A:T	1.36791e-60	-2.43464	-1.49468
4976029	chr9:4976029:A:G	2.94165e-60	-1.51169	-1.65193
4976434	chr9:4976434:C:T	3.56924e-59	-1.30393e-09	-0.667663
4976751	chr9:4976751:C:G	1.54671e-58	2.48662	-1.68792
4977364	chr9:4977364:G:A	1.23661e-59	-1.72764	-7.1114e-10
4977563	chr9:4977563:G:T	2.61146e-60	-1.5926	-1.69009
4978816	chr9:4978816:C:T	9.59303e-61	-2.69105	-1.5931
4979730	chr9:4979730:A:G	4.93776e-60	-2.20641	-0.439279
4980533	chr9:4980533:G:A	4.64606e-60	-2.70658	-7.1114e-10
4980672	chr9:4980672:A:G	2.37376e-59	-1.30393e-09	-1.07554
4981238	chr9:4981238:A:G	4.73959e-60	-1.22292	-1.46373
4981354	chr9:4981354:C:G	6.78877e-60	-0.641659	-1.68567
4981406	chr9:4981406:T:G	4.19537e-59	-1.30393e-09	-0.506035
4981819	chr9:4981819:C:G	2.90496e-59	-1.30393e-09	-0.873597
4981843	chr9:4981843:A:T	1.31232e-59	-1.30393e-09	-1.66822
4981866	chr9:4981866:G:T	3.80011e-58	2.10818	-0.410583
4982384	chr9:4982384:A:G	6.55779e-59	-1.30393e-09	-0.0593623
4983049	chr9:4983049:A:G	1.00728e-57	-1.30393e-09	2.67241
4983311	chr9:4983311:T:A	9.34603e-60	-0.343073	-1.66458
4983528	chr9:4983528:T:C	1.36307e-59	-1.30393e-09	-1.63027
4983723	chr9:4983723:G:C	1.77489e-59	-1.30393e-09	-1.36627
4984643	chr9:4984643:G:A	1.47636e-59	-1.30393e-09	-1.55043
4984658	chr9:4984658:G:C	1.29405e-59	-1.30393e-09	-1.68224
4984660	chr9:4984660:G:A	1.29459e-59	-1.30393e-09	-1.68182
4985054	chr9:4985054:C:T	2.28152e-59	-1.30393e-09	-1.11517
4985337	chr9:4985337:G:A	2.967e-59	-1.30393e-09	-0.852463
4985388	chr9:4985388:C:T	1.07746e-57	2.73976	-7.1114e-10
4985542	chr9:4985542:T:C	4.68959e-59	0.724896	-1.11957
4985702	chr9:4985702:G:A	1.98246e-59	-1.30393e-09	-1.25568
4985879	chr9:4985879:A:G	4.06963e-60	-1.44085	-1.3982
4986359	chr9:4986359:A:G	1.286e-59	-1.30393e-09	-1.68848
4986376	chr9:4986376:G:A	3.02994e-58	0.172384	1.29873
4986695	chr9:4986695:A:T	2.46108e-59	-1.30393e-09	-1.03942
4987057	chr9:4987057:T:C	1.85601e-59	-1.32158	-7.1114e-10
4987081	chr9:4987081:G:T	1.43883e-59	-1.30393e-09	-1.57619
4987140	chr9:4987140:C:G	1.41263e-59	-1.30393e-09	-1.59456
4987161	chr9:4987161:A:C	2.30893e-57	3.50194	-7.1114e-10
4987381	chr9:4987381:A:G	1.83255e-59	-1.30393e-09	-1.33431
4987383	chr9:4987383:T:G	1.39515e-59	-1.30393e-09	-1.60701
4987413	chr9:4987413:G:C	1.29101e-59	-1.30393e-09	-1.68459
4987471	chr9:4987471:C:T	2.81609e-59	-1.30393e-09	-0.904666
4987659	chr9:4987659:C:T	1.29191e-59	-1.30393e-09	-1.68389
4987719	chr9:4987719:C:G	3.27901e-59	-1.30393e-09	-0.752474
4987958	chr9:4987958:C:T	5.2816e-59	-0.296728	0.0209406
4988021	chr9:4988021:C:T	1.28315e-59	-1.30393e-09	-1.6907
4988048	chr9:4988048:G:C	2.15276e-59	-2.5237	1.35043
4988071	chr9:4988071:G:A	1.63551e-59	-1.44806	-7.1114e-10
4988108	chr9:4988108:T:A	1.42473e-59	-1.30393e-09	-1.58603
4988146	chr9:4988146:A:G	3.11052e-60	-1.61492	-1.49289
4988280	chr9:4988280:A:T	2.95157e-59	-1.30393e-09	-0.857679
4988341	chr9:4988341:C:T	3.46969e-59	-1.56162	0.865668
4988372	chr9:4988372:T:C	1.32872e-59	-1.30393e-09	-1.6558
4988609	chr9:4988609:C:T	1.66779e-59	-1.30393e-09	-1.42852
4988657	chr9:4988657:T:C	2.59533e-59	-1.56625	0.579946
4988761	chr9:4988761:C:T	1.40302e-59	-0.594843	-1.00655
4988834	chr9:4988834:A:T	1.04507e-59	-1.89593	-7.1114e-10
4988844	chr9:4988844:C:A	1.29037e-59	-1.30393e-09	-1.68509
4989006	chr9:4989006:C:G	1.36575e-59	-1.30393e-09	-1.62831
4989328	chr9:4989328:T:C	1.28319e-59	-1.30393e-09	-1.69067
4989860	chr9:4989860:G:C	1.28491e-59	-1.30393e-09	-1.68933
4989865	chr9:4989865:T:A	1.68593e-59	-1.30393e-09	-1.4177
4990416	chr9:4990416:G:A	1.47586e-59	-1.30393e-09	-1.55078
4990876	chr9:4990876:C:G	1.80498e-58	0.330719	0.622402
4991095	chr9:4991095:G:T	1.32957e-59	-1.30393e-09	-1.65516
4991261	chr9:4991261:T:C	1.41126e-59	-1.30393e-09	-1.59553
4991379	chr9:4991379:G:A	2.87773e-59	-0.476734	-0.406279
4991450	chr9:4991450:T:C	1.40813e-59	-1.30393e-09	-1.59775
4991634	chr9:4991634:A:T	4.53033e-60	-2.73181	-7.1114e-10
4991800	chr9:4991800:C:A	5.15371e-60	-2.60288	-7.1114e-10
4991964	chr9:4991964:A:G	2.24513e-59	-1.30393e-09	-1.13125
4992030	chr9:4992030:T:C	3.82985e-60	-2.68908	-0.210692
4992288	chr9:4992288:G:A	1.29053e-59	-1.30393e-09	-1.68496
4992451	chr9:4992451:G:T	1.63592e-59	0.211977	-1.65979
4992741	chr9:4992741:G:A	2.10553e-59	-1.30393e-09	-1.19545
4992873	chr9:4992873:G:C	2.24513e-59	-1.30393e-09	-1.13125
4992877	chr9:4992877:C:G	1.44955e-59	0.0835935	-1.65236
4992964	chr9:4992964:C:G	4.07061e-59	-1.30393e-09	-0.536223
4993068	chr9:4993068:G:A	1.3409e-59	-1.30393e-09	-1.64667
4993082	chr9:4993082:C:G	1.71185e-58	0.269823	0.630323
4993086	chr9:4993086:C:G	1.31399e-59	-1.30393e-09	-1.66695
4993834	chr9:4993834:T:A	1.63962e-59	0.171509	-1.61706
4994084	chr9:4994084:GT:G	1.29129e-59	-1.30393e-09	-1.68437
4994988	chr9:4994988:G:A	1.74937e-58	1.44172	-0.51989
4995125	chr9:4995125:G:A	4.32437e-60	-2.77833	-7.1114e-10
4995291	chr9:4995291:T:C	1.54466e-59	-1.30393e-09	-1.50521
4995741	chr9:4995741:A:C	4.57286e-60	-2.72246	-7.1114e-10
4995917	chr9:4995917:A:G	1.28537e-59	-1.30393e-09	-1.68897
4996581	chr9:4996581:G:T	2.90146e-59	-1.30393e-09	-0.874803
4996602	chr9:4996602:A:G	1.31826e-59	-1.30393e-09	-1.66371
4996997	chr9:4996997:G:A	2.07429e-60	-2.73026	-0.782722
4997224	chr9:4997224:C:T	2.44069e-60	-2.02443	-1.32589
4997536	chr9:4997536:T:A	1.30302e-59	-1.30393e-09	-1.67533
4997577	chr9:4997577:G:A	1.30316e-59	-1.30393e-09	-1.67523
4998263	chr9:4998263:G:T	2.68535e-59	-1.30393e-09	-0.952204
4998501	chr9:4998501:C:T	2.5864e-59	-1.30393e-09	-0.989749
4998502	chr9:4998502:G:A	1.31805e-59	-1.30393e-09	-1.66387
4998506	chr9:4998506:T:C	1.3618e-59	-1.30393e-09	-1.63121
4998541	chr9:4998541:C:T	1.94683e-59	-1.30393e-09	-1.27382
4998707	chr9:4998707:C:T	3.18534e-59	-0.781458	-7.1114e-10
4998747	chr9:4998747:A:C	5.58923e-59	-0.219174	-7.1114e-10
4998983	chr9:4998983:G:A	5.60549e-60	-0.984803	-1.53405
4999299	chr9:4999299:A:T	1.43245e-59	-1.30393e-09	-1.58063
4999493	chr9:4999493:T:G	1.98324e-59	-1.25528	-7.1114e-10
4999666	chr9:4999666:AG:A	5.28987e-59	-1.30393e-09	-0.274222
4999934	chr9:4999934:T:C	1.40523e-59	-1.30393e-09	-1.59981
5000124	chr9:5000124:T:C	2.10575e-59	-1.30393e-09	-1.19534
5000811	chr9:5000811:A:G	9.48772e-59	1.63459	-1.3246
5000904	chr9:5000904:T:C	1.77117e-59	-1.36838	-7.1114e-10
5001141	chr9:5001141:G:C	1.54773e-59	-1.30393e-09	-1.50323
5001204	chr9:5001204:G:A	1.83051e-60	-2.42842	-1.20959
5001205	chr9:5001205:A:T	1.80881e-60	-2.41696	-1.23297
5001516	chr9:5001516:C:A	1.28717e-59	-1.30393e-09	-1.68757
5002011	chr9:5002011:C:T	2.70666e-58	0.192897	1.16539
5003021	chr9:5003021:C:T	2.06519e-59	-1.30393e-09	-1.21479
5003093	chr9:5003093:G:A	2.28429e-60	-2.4019	-1.01465
5003210	chr9:5003210:G:GT	1.29485e-59	-1.30393e-09	-1.68162
5003382	chr9:5003382:C:A	1.40688e-59	-1.30393e-09	-1.59864
5003441	chr9:5003441:C:T	1.34157e-59	-1.30393e-09	-1.64617
5003474	chr9:5003474:T:C	5.43244e-60	-2.55021	-7.1114e-10
5003481	chr9:5003481:G:A	7.0362e-59	0.0110526	-7.1114e-10
5003851	chr9:5003851:AG:A	4.09128e-60	-2.66492	-0.168827
5003973	chr9:5003973:G:T	1.0982e-56	1.91889	3.14253
5004339	chr9:5004339:A:G	1.5596e-59	-1.30393e-09	-1.49558
5004587	chr9:5004587:G:A	1.98068e-59	-1.30393e-09	-1.25657
5004590	chr9:5004590:A:G	1.82412e-59	-1.30393e-09	-1.33892
5004639	chr9:5004639:A:G	2.73811e-59	-1.30393e-09	-0.932748
5005040	chr9:5005040:T:C	5.14191e-60	-2.77827	0.173097
5005265	chr9:5005265:G:C	1.6352e-59	-1.30393e-09	-1.44825
5005278	chr9:5005278:C:T	2.31758e-59	-1.30393e-09	-1.09949
5005522	chr9:5005522:C:G	1.31998e-59	-1.30393e-09	-1.6624
5005771	chr9:5005771:A:G	1.33085e-58	-2.58516	3.23354
5005906	chr9:5005906:A:G	1.74118e-59	-1.30393e-09	-1.38545
5006006	chr9:5006006:A:G	1.3195e-59	-1.30393e-09	-1.66276
5006070	chr9:5006070:T:G	1.76919e-58	-1.30393e-09	0.93309
5006101	chr9:5006101:C:T	1.41195e-59	-1.30393e-09	-1.59504
5006344	chr9:5006344:T:A	1.34422e-59	-1.30393e-09	-1.6442
5006345	chr9:5006345:G:C	6.58447e-60	-0.69207	-1.66582
5006393	chr9:5006393:G:A	2.38784e-59	-1.30393e-09	-1.06963
5006743	chr9:5006743:T:G	7.16759e-60	-0.642594	-1.63044
5007132	chr9:5007132:T:G	7.36477e-59	1.59218	-1.53549
5007138	chr9:5007138:C:T	7.10499e-60	-0.630389	-1.65141
5007210	chr9:5007210:C:T	5.02862e-59	1.2303	-1.55517
5007248	chr9:5007248:T:C	1.29797e-59	-1.30393e-09	-1.67921
5007343	chr9:5007343:A:T	1.29462e-59	-1.30393e-09	-1.6818
5007511	chr9:5007511:C:T	2.58401e-59	-0.990674	-7.1114e-10
5007610	chr9:5007610:C:CT	6.39536e-59	1.54177	-1.62622
5007819	chr9:5007819:C:T	1.65527e-59	-1.30393e-09	-1.43605
5008009	chr9:5008009:A:G	4.0393e-59	-1.30393e-09	-0.543944
5008070	chr9:5008070:C:A	1.1618e-59	-0.142778	-1.64727
5008700	chr9:5008700:G:C	1.44395e-58	2.26895	-1.539
5008704	chr9:5008704:C:T	4.48981e-59	-0.438205	-7.1114e-10
5009211	chr9:5009211:T:TAAAC	3.59801e-58	1.64295	-7.1114e-10
5009215	chr9:5009215:C:T	1.71521e-58	2.44033	-1.53823
5009541	chr9:5009541:G:A	1.31466e-59	-0.257626	-1.40881
5009666	chr9:5009666:G:A	1.81463e-58	2.42527	-1.46682
5009807	chr9:5009807:G:C	3.8663e-59	-1.30393e-09	-0.587716
5009880	chr9:5009880:C:G	1.59858e-59	-1.30393e-09	-1.4709
5009905	chr9:5009905:G:A	1.70232e-58	2.34199	-1.44743
5009962	chr9:5009962:A:G	5.94309e-59	-1.30393e-09	-0.157786
5010091	chr9:5010091:G:A	7.4299e-59	1.3323	-1.2668
5010192	chr9:5010192:G:A	1.10228e-56	3.27383	1.79128
5010381	chr9:5010381:TA:T	5.01896e-60	-0.946725	-1.68265
5010440	chr9:5010440:C:T	2.08653e-59	-1.30393e-09	-1.20451
5010475	chr9:5010475:T:C	7.83356e-59	1.5143	-1.3959
5010479	chr9:5010479:C:T	2.05352e-59	-1.30393e-09	-1.22046
5010567	chr9:5010567:C:T	8.11934e-59	-1.30393e-09	0.154233
5010751	chr9:5010751:C:A	8.54807e-57	2.98476	1.8261
5010849	chr9:5010849:G:T	5.81095e-60	-2.48286	-7.1114e-10
5010920	chr9:5010920:G:A	7.5497e-59	1.45329	-1.3718
5011004	chr9:5011004:G:A	4.34146e-60	-2.77439	-7.1114e-10
5011646	chr9:5011646:T:C	1.59319e-59	-1.30393e-09	-1.47428
5012037	chr9:5012037:C:T	9.33289e-59	1.67049	-1.37696
5012138	chr9:5012138:A:G	1.37507e-59	-1.30393e-09	-1.62151
5012309	chr9:5012309:T:C	1.3179e-59	-1.30393e-09	-1.66398
5012400	chr9:5012400:G:A	3.71724e-59	-1.30393e-09	-0.627034
5012416	chr9:5012416:G:GT	6.69297e-60	-2.34154	-7.1114e-10
5012696	chr9:5012696:A:G	1.07448e-58	1.81824	-1.38384
5012702	chr9:5012702:T:A	9.4376e-59	1.68087	-1.37618
5013120	chr9:5013120:C:G	5.96528e-59	-1.30393e-09	-0.15406
5013309	chr9:5013309:G:A	5.0517e-60	-0.945352	-1.67752
5013410	chr9:5013410:A:G	1.29624e-59	-1.30393e-09	-1.68055
5013552	chr9:5013552:A:G	2.42946e-59	-1.30393e-09	-1.05234
5013667	chr9:5013667:T:G	1.74443e-59	-1.30393e-09	-1.38359
5013858	chr9:5013858:TTTAA:T	1.29597e-59	-1.30393e-09	-1.68075
5013963	chr9:5013963:C:G	2.46353e-59	-1.03842	-7.1114e-10
5014277	chr9:5014277:T:C	1.1209e-58	1.78009	-1.30339
5014332	chr9:5014332:G:A	4.43548e-60	-1.06222	-1.69075
5014372	chr9:5014372:A:G	9.73093e-59	1.74569	-1.41039
5015241	chr9:5015241:A:G	9.9492e-59	1.72639	-1.36892
5015456	chr9:5015456:TA:T	1.30095e-59	-1.30393e-09	-1.67692
5015475	chr9:5015475:C:T	5.50816e-59	-1.30393e-09	-0.233785
5015769	chr9:5015769:T:G	4.50972e-59	-1.30393e-09	-0.433781
5016069	chr9:5016069:G:A	1.32023e-59	-1.30393e-09	-1.66221
5016093	chr9:5016093:CAGCCG:C	2.1955e-59	-1.30393e-09	-1.1536
5016099	chr9:5016099:TC:T	2.1955e-59	-1.30393e-09	-1.1536
5016101	chr9:5016101:G:A	1.54611e-59	-1.30393e-09	-1.50427
5016145	chr9:5016145:C:T	1.62791e-58	2.12834	-1.27848
5016390	chr9:5016390:A:C	4.37687e-60	-2.76627	-7.1114e-10
5016427	chr9:5016427:A:G	2.7645e-59	-1.30393e-09	-0.923157
5016443	chr9:5016443:G:A	1.28599e-59	-1.30393e-09	-1.68849
5016818	chr9:5016818:A:G	9.73814e-60	-0.279399	-1.68715
5017350	chr9:5017350:G:A	9.56154e-60	-0.294106	-1.69075
5017494	chr9:5017494:G:T	1.32457e-59	-1.30393e-09	-1.65893
5017889	chr9:5017889:T:G	2.27156e-58	-1.30393e-09	1.18304
5018041	chr9:5018041:G:A	9.68958e-60	-0.285598	-1.68595
5018551	chr9:5018551:C:G	5.86874e-59	-1.30393e-09	-0.170375
5018664	chr9:5018664:G:A	1.33109e-59	-1.30393e-09	-1.65402
5018673	chr9:5018673:C:A	1.99186e-59	-1.30393e-09	-1.25095
5019201	chr9:5019201:T:G	1.15967e-59	-0.101713	-1.69017
5020089	chr9:5020089:G:A	1.94031e-58	2.59732	-1.5719
5020120	chr9:5020120:C:G	2.06283e-59	-1.30393e-09	-1.21594
5020166	chr9:5020166:G:A	1.30567e-59	-1.30393e-09	-1.6733
5020377	chr9:5020377:G:C	1.40671e-59	-1.30393e-09	-1.59876
5020838	chr9:5020838:G:T	1.28581e-59	-1.30393e-09	-1.68863
5021140	chr9:5021140:T:A	5.62129e-59	1.36124	-1.5747
5021189	chr9:5021189:G:A	2.66273e-59	-1.30393e-09	-0.960665
5021191	chr9:5021191:A:T	5.55646e-60	-0.888521	-1.63912
5021514	chr9:5021514:A:G	3.61754e-58	0.74611	0.902254
5021529	chr9:5021529:C:T	1.46253e-59	-1.40126	-0.158587
5021891	chr9:5021891:G:A	1.28314e-59	-1.30393e-09	-1.69071
5022807	chr9:5022807:C:T	5.32845e-60	-0.889525	-1.68001
5022998	chr9:5022998:AG:A	1.38937e-59	-1.30393e-09	-1.61117
5023048	chr9:5023048:A:G	1.28308e-59	-1.30393e-09	-1.69075
5023064	chr9:5023064:T:C	1.28895e-59	-1.30393e-09	-1.68619
5023369	chr9:5023369:G:A	1.31479e-59	-1.30393e-09	-1.66634
5023604	chr9:5023604:A:C	5.81748e-60	-0.795756	-1.68598
5023794	chr9:5023794:G:T	3.84242e-59	0.935466	-1.52938
5024064	chr9:5024064:G:T	1.97296e-59	-1.30393e-09	-1.26048
5024168	chr9:5024168:A:G	2.49478e-59	-1.30393e-09	-1.02581
5024249	chr9:5024249:C:T	1.28404e-59	-1.30393e-09	-1.69
5024427	chr9:5024427:T:A	6.10112e-59	1.50789	-1.63944
5025025	chr9:5025025:C:G	1.32315e-59	-1.30393e-09	-1.66
5025469	chr9:5025469:T:C	2.03286e-59	-1.30393e-09	-1.23057
5025746	chr9:5025746:T:G	5.17501e-60	-0.910897	-1.68786
5026223	chr9:5026223:C:T	1.33142e-59	-1.30393e-09	-1.65377
5026293	chr9:5026293:A:G	5.52949e-59	1.4579	-1.68782
5026580	chr9:5026580:A:G	1.35796e-59	-1.30393e-09	-1.63403
5026932	chr9:5026932:G:A	4.35222e-60	-2.77191	-7.1114e-10
5027011	chr9:5027011:A:G	1.31986e-59	-1.30393e-09	-1.66249
5027958	chr9:5027958:G:A	1.7099e-59	-1.30393e-09	-1.40358
5028137	chr9:5028137:C:T	1.56409e-59	-1.30393e-09	-1.49271
5028813	chr9:5028813:C:T	8.92158e-60	-0.541083	-1.51304
5029038	chr9:5029038:C:G	1.77593e-59	-1.30393e-09	-1.36569
5029235	chr9:5029235:G:C	1.56409e-59	-1.30393e-09	-1.49271
5029382	chr9:5029382:T:A	1.4235e-59	-1.30393e-09	-1.5869
5029479	chr9:5029479:A:G	1.31931e-59	-1.30393e-09	-1.6629
5029611	chr9:5029611:T:C	5.27819e-59	-1.30393e-09	-0.276432
5029706	chr9:5029706:C:T	1.52313e-59	-1.30393e-09	-1.51925
5030080	chr9:5030080:T:C	1.58786e-58	2.44284	-1.61789
5030089	chr9:5030089:T:C	1.33157e-59	-1.30393e-09	-1.65366
5030925	chr9:5030925:A:G	1.29626e-58	2.31278	-1.69073
5031136	chr9:5031136:A:G	2.35754e-59	-1.30393e-09	-1.0824
5031258	chr9:5031258:G:C	8.21741e-59	-1.30393e-09	0.16624
5031463	chr9:5031463:C:T	1.28922e-58	2.27049	-1.65388
5032199	chr9:5032199:G:T	1.42332e-59	-1.30393e-09	-1.58702
5032206	chr9:5032206:C:T	1.40113e-59	-1.30393e-09	-1.60273
5032327	chr9:5032327:G:T	1.32505e-59	-1.30393e-09	-1.65857
5032416	chr9:5032416:A:G	1.40727e-59	-1.30393e-09	-1.59837
5032679	chr9:5032679:G:C	1.39443e-59	-1.30393e-09	-1.60753
5032688	chr9:5032688:G:C	1.28345e-59	-1.30393e-09	-1.69046
5032933	chr9:5032933:C:T	1.79724e-58	2.63957	-1.69075
5033125	chr9:5033125:C:T	1.80202e-59	-1.30393e-09	-1.35111
5033289	chr9:5033289:G:A	2.04241e-59	-1.30393e-09	-1.22588
5033371	chr9:5033371:A:G	5.64655e-59	-1.30393e-09	-0.20897
5033391	chr9:5033391:G:A	5.84312e-59	-1.30393e-09	-0.174751
5033622	chr9:5033622:G:T	3.92426e-59	-1.30393e-09	-0.572837
5033856	chr9:5033856:C:T	3.27774e-58	3.23402	-1.6843
5033882	chr9:5033882:C:A	1.13513e-59	-0.500435	-1.31283
5033977	chr9:5033977:T:G	5.36199e-60	-2.76895	0.205685
5034115	chr9:5034115:A:C	1.97199e-59	-1.30393e-09	-1.26097
5034454	chr9:5034454:C:A	1.61476e-59	0.0104743	-1.4713
5034696	chr9:5034696:C:G	1.77453e-59	-1.30393e-09	-1.36648
5034908	chr9:5034908:G:A	1.31076e-59	-1.30393e-09	-1.66941
5034926	chr9:5034926:C:A	1.97004e-59	-1.30393e-09	-1.26196
5035069	chr9:5035069:G:C	5.42691e-58	3.66309	-1.60915
5035205	chr9:5035205:G:C	7.77306e-60	-2.19194	-7.1114e-10
5035537	chr9:5035537:G:A	1.32632e-59	-1.30393e-09	-1.65761
5035586	chr9:5035586:A:T	1.06106e-58	2.02404	-1.6022
5035727	chr9:5035727:G:A	2.7522e-59	-1.22316	0.295542
5035974	chr9:5035974:G:A	2.97333e-59	-1.17024	0.319902
5036219	chr9:5036219:G:A	1.43587e-56	3.03068	2.29884
5036344	chr9:5036344:G:A	1.83955e-58	2.64341	-1.67132
5036554	chr9:5036554:G:C	2.22266e-59	-1.30393e-09	-1.14131
5036786	chr9:5036786:C:T	9.2026e-59	-1.30393e-09	0.27947
5037002	chr9:5037002:T:A	9.28616e-57	3.03768	1.856
5037014	chr9:5037014:A:G	2.01751e-59	-1.30393e-09	-1.23815
5037180	chr9:5037180:T:C	9.25164e-59	1.74818	-1.46339
5037251	chr9:5037251:T:C	2.21331e-59	-1.30393e-09	-1.14553
5037331	chr9:5037331:A:G	8.30763e-59	0.17716	-7.1114e-10
5037363	chr9:5037363:A:G	5.23796e-59	-1.30393e-09	-0.284084
5037393	chr9:5037393:A:C	1.10608e-58	1.94924	-1.48585
5037421	chr9:5037421:G:A	3.43071e-59	-1.30393e-09	-0.707248
5037838	chr9:5037838:C:T	1.34817e-59	-1.30393e-09	-1.64127
5038010	chr9:5038010:A:G	1.70235e-59	-1.30393e-09	-1.408
5038243	chr9:5038243:AAAAG:A	3.02855e-59	-1.30393e-09	-0.83193
5038744	chr9:5038744:C:T	1.77695e-59	-1.30393e-09	-1.36512
5038767	chr9:5038767:G:C	1.43876e-59	-1.30393e-09	-1.57623
5039009	chr9:5039009:A:G	1.52194e-59	-1.52003	-7.1114e-10
5039881	chr9:5039881:A:G	2.49127e-59	-1.30393e-09	-1.02722
5040080	chr9:5040080:A:G	7.74276e-59	1.787	-1.68025
5040163	chr9:5040163:G:A	4.66127e-56	4.33115	2.17588
5040203	chr9:5040203:T:A	5.74412e-56	4.46303	2.25289
5040334	chr9:5040334:G:A	1.38571e-59	-1.30393e-09	-1.6138
5040459	chr9:5040459:T:C	2.76035e-59	-1.30393e-09	-0.924658
5040494	chr9:5040494:C:G	2.31886e-59	-1.30393e-09	-1.09894
5040602	chr9:5040602:T:C	1.3112e-59	-1.30393e-09	-1.66907
5040622	chr9:5040622:A:G	1.46703e-59	-1.30393e-09	-1.55678
5040629	chr9:5040629:C:G	1.37527e-59	-1.30393e-09	-1.62137
5040786	chr9:5040786:T:A	8.87627e-60	-0.481459	-1.57776
5040864	chr9:5040864:C:T	1.33221e-59	-1.30393e-09	-1.65317
5041197	chr9:5041197:G:T	4.44729e-60	-2.75031	-7.1114e-10
5041680	chr9:5041680:T:G	2.46933e-59	-1.30393e-09	-1.03607
5041692	chr9:5041692:G:T	3.55097e-60	-1.29579	-1.67959
5041756	chr9:5041756:C:G	1.4643e-59	-1.30393e-09	-1.55864
5042046	chr9:5042046:C:T	4.02686e-56	4.44452	1.9162
5042082	chr9:5042082:G:A	9.50818e-59	1.84225	-1.53011
5042172	chr9:5042172:C:T	1.295e-59	-1.30393e-09	-1.68151
5042757	chr9:5042757:G:A	4.62786e-59	1.27264	-1.68056
5042771	chr9:5042771:C:A	1.28573e-59	-1.30393e-09	-1.68869
5043152	chr9:5043152:T:C	6.16993e-60	-0.741127	-1.68179
5043201	chr9:5043201:A:G	2.90807e-59	-1.30393e-09	-0.872526
5043232	chr9:5043232:G:T	1.3088e-59	-1.30393e-09	-1.6709
5043270	chr9:5043270:G:C	1.38955e-59	-1.30393e-09	-1.61103
5043688	chr9:5043688:C:G	6.96701e-59	1.38419	-1.38302
5043767	chr9:5043767:A:T	7.3422e-59	1.42776	-1.37413
5044331	chr9:5044331:T:C	5.42345e-59	-1.30393e-09	-0.249284
5044872	chr9:5044872:A:T	1.63711e-59	-1.44708	-7.1114e-10
5045361	chr9:5045361:C:T	2.31907e-59	-1.30393e-09	-1.09885
5045590	chr9:5045590:C:G	8.71234e-58	4.12747	-1.60016
5045658	chr9:5045658:G:A	5.12962e-60	-0.966175	-1.64139
5045664	chr9:5045664:T:C	3.91271e-58	3.30268	-1.57588
5045695	chr9:5045695:C:T	5.48651e-60	-0.895483	-1.64483
5045916	chr9:5045916:C:T	4.16359e-56	4.59492	1.7992
5046292	chr9:5046292:A:G	1.73803e-58	2.36434	-1.44902
5046653	chr9:5046653:C:G	7.20356e-59	-1.30393e-09	0.0345606
5046663	chr9:5046663:T:C	1.17713e-58	-1.30393e-09	0.525646
5046935	chr9:5046935:T:C	6.04881e-60	-0.808693	-1.63405
5047089	chr9:5047089:A:G	1.30001e-59	-1.30393e-09	-1.67765
5047375	chr9:5047375:A:C	1.29115e-59	-1.30393e-09	-1.68448
5047469	chr9:5047469:A:C	2.31781e-59	-1.30393e-09	-1.09939
5047595	chr9:5047595:T:C	1.31925e-59	-1.30393e-09	-1.66295
5047684	chr9:5047684:G:A	2.08008e-59	-1.30393e-09	-1.20761
5047769	chr9:5047769:T:C	7.99737e-60	-2.16349	-7.1114e-10
5048211	chr9:5048211:G:A	1.83865e-58	-1.30393e-09	0.9716
5048213	chr9:5048213:C:T	1.79501e-58	2.50813	-1.56055
5048303	chr9:5048303:G:A	4.9663e-59	-1.30393e-09	-0.33734
5048595	chr9:5048595:C:T	3.74704e-58	1.68354	-7.1114e-10
5048814	chr9:5048814:G:A	4.19574e-56	4.34822	2.05359
5049065	chr9:5049065:G:T	4.95491e-56	4.46265	2.10546
5049092	chr9:5049092:G:T	1.46699e-58	2.07606	-1.33028
5049162	chr9:5049162:T:C	1.28971e-59	-1.30393e-09	-1.6856
5049248	chr9:5049248:G:GAC	1.33931e-59	-1.30393e-09	-1.64786
5049632	chr9:5049632:C:G	2.31562e-59	-1.30393e-09	-1.10034
5050167	chr9:5050167:T:C	1.31645e-59	-1.30393e-09	-1.66507
5050307	chr9:5050307:C:T	6.86199e-60	-0.627334	-1.68927
5050344	chr9:5050344:A:G	3.00529e-58	3.14118	-1.67824
5050369	chr9:5050369:G:C	4.25561e-56	4.34828	2.0677
5050450	chr9:5050450:T:C	2.7714e-59	-1.30393e-09	-0.920662
5050586	chr9:5050586:A:C	2.59388e-59	-1.30393e-09	-0.98686
5050706	chr9:5050706:C:T	1.92686e-60	-1.97625	-1.61045
5050864	chr9:5050864:T:C	1.32912e-59	-1.30393e-09	-1.6555
5050910	chr9:5050910:C:T	1.55403e-56	7.09697	-1.68838
5051104	chr9:5051104:T:G	1.50037e-59	-1.30393e-09	-1.5343
5052507	chr9:5052507:A:G	6.50117e-59	-1.30393e-09	-0.0680325
5052615	chr9:5052615:A:G	1.94943e-58	-1.30393e-09	1.03011
5052673	chr9:5052673:A:G	3.0475e-59	-1.30393e-09	-0.825692
5054245	chr9:5054245:G:A	4.99142e-59	-1.30393e-09	-0.332295
5054396	chr9:5054396:GTT:G	2.75927e-59	-1.30393e-09	-0.925051
5054423	chr9:5054423:G:A	7.27812e-59	-1.30393e-09	0.0448574
5055015	chr9:5055015:C:T	2.78069e-59	-2.77662	1.8593
5055434	chr9:5055434:C:T	3.25844e-60	-1.6977	-1.36365
5055489	chr9:5055489:A:G	1.35364e-59	-1.30393e-09	-1.63722
5056037	chr9:5056037:A:G	2.18641e-58	1.85412	-0.709291
5056282	chr9:5056282:T:A	1.36408e-59	-1.30393e-09	-1.62953
5056931	chr9:5056931:C:A	3.67834e-57	2.81265	1.15497
5057230	chr9:5057230:ACTT:A	6.42934e-58	3.89893	-1.67549
5057284	chr9:5057284:T:A	5.82913e-60	-0.800547	-1.67919
5057681	chr9:5057681:C:T	4.50349e-60	-2.73775	-7.1114e-10
5057731	chr9:5057731:G:A	1.35706e-59	-1.30393e-09	-1.63469
5057822	chr9:5057822:C:A	2.14737e-56	7.06709	-1.33511
5057842	chr9:5057842:A:T	1.57217e-59	-1.30393e-09	-1.48756
5057884	chr9:5057884:C:G	1.13614e-57	3.84211	-1.04932
5058013	chr9:5058013:T:C	1.57146e-59	-1.30393e-09	-1.48801
5058048	chr9:5058048:A:G	8.67884e-58	4.21386	-1.6904
5058059	chr9:5058059:T:C	1.94673e-59	-1.30393e-09	-1.27386
5058524	chr9:5058524:A:T	1.74103e-59	-1.30393e-09	-1.38554
5058976	chr9:5058976:A:G	4.32467e-60	-2.77826	-7.1114e-10
5059440	chr9:5059440:C:T	2.23503e-57	1.75552	1.71389
5059984	chr9:5059984:T:C	4.62351e-59	-1.30393e-09	-0.408861
5060039	chr9:5060039:C:A	1.32309e-59	-1.30393e-09	-1.66004
5060234	chr9:5060234:C:T	1.3573e-59	-1.30393e-09	-1.63452
5060535	chr9:5060535:A:G	1.42509e-59	-1.30393e-09	-1.58578
5060824	chr9:5060824:C:T	1.84836e-59	-1.30393e-09	-1.32572
5060866	chr9:5060866:T:C	2.3173e-59	-1.30393e-09	-1.09961
5061037	chr9:5061037:A:G	5.96414e-60	-2.45684	-7.1114e-10
5061578	chr9:5061578:G:A	1.41656e-58	2.40155	-1.69075
5061937	chr9:5061937:G:A	2.7601e-59	-1.30393e-09	-0.924747
5061992	chr9:5061992:C:T	1.29295e-59	-1.30393e-09	-1.68309
5062056	chr9:5062056:G:A	1.09507e-58	2.10347	-1.65009
5062078	chr9:5062078:C:T	1.55075e-59	-1.30393e-09	-1.50128
5062082	chr9:5062082:T:G	4.40277e-60	-2.76037	-7.1114e-10
5062300	chr9:5062300:A:T	2.29491e-58	2.87946	-1.6862
5062831	chr9:5062831:A:T	1.68056e-59	-1.30393e-09	-1.42089
5062840	chr9:5062840:G:A	1.37361e-59	-1.30393e-09	-1.62257
5062844	chr9:5062844:A:T	1.9873e-58	2.39494	-1.34559
5063199	chr9:5063199:G:A	4.66926e-60	-2.6437	-0.0578987
5063296	chr9:5063296:G:T	9.01336e-60	-0.35985	-1.68404
5063742	chr9:5063742:C:G	1.43588e-59	-1.30393e-09	-1.57824
5064548	chr9:5064548:G:A	7.04792e-60	-0.620507	-1.66936
5064617	chr9:5064617:T:C	1.35578e-59	-1.30393e-09	-1.63564
5065003	chr9:5065003:C:G	1.31238e-59	-1.30393e-09	-1.66817
5065534	chr9:5065534:T:C	2.47751e-59	-1.30393e-09	-1.03276
5065754	chr9:5065754:G:A	5.79795e-59	-1.30393e-09	-0.18251
5065810	chr9:5065810:A:G	4.45853e-60	-2.74778	-7.1114e-10
5066416	chr9:5066416:A:T	9.26014e-59	-1.30393e-09	0.285704
5066455	chr9:5066455:T:C	7.26168e-58	4.03118	-1.686
5066747	chr9:5066747:T:C	1.92824e-59	-1.30393e-09	-1.28341
5067215	chr9:5067215:TAACA:T	1.34926e-59	-1.30393e-09	-1.64046
5067298	chr9:5067298:C:T	1.8346e-57	1.56633	1.70565
5067491	chr9:5067491:A:G	1.60378e-59	-1.46765	-7.1114e-10
5067560	chr9:5067560:T:C	1.67823e-59	-1.30393e-09	-1.42228
5067657	chr9:5067657:T:A	1.8486e-59	-1.30393e-09	-1.32559
5067784	chr9:5067784:A:G	2.17287e-59	-1.30393e-09	-1.16397
5067832	chr9:5067832:T:C	7.31029e-56	6.18215	0.774876
5068075	chr9:5068075:G:A	3.06313e-59	-1.30393e-09	-0.820579
5068178	chr9:5068178:A:C	2.91277e-60	-2.75053	-0.422966
5068380	chr9:5068380:AATT:A	1.34463e-59	-1.30393e-09	-1.64389
5068388	chr9:5068388:A:G	2.34066e-59	-1.30393e-09	-1.08958
5068596	chr9:5068596:T:C	1.23814e-58	2.26488	-1.6887
5068902	chr9:5068902:C:T	1.28409e-59	-1.30393e-09	-1.68997
5069264	chr9:5069264:G:A	1.56966e-59	-1.30393e-09	-1.48915
5069771	chr9:5069771:T:A	2.02634e-58	-1.30393e-09	1.0688
5069817	chr9:5069817:T:A	2.33499e-59	-1.30393e-09	-1.09201
5069837	chr9:5069837:G:A	1.07554e-56	2.90216	2.1384
5070132	chr9:5070132:A:G	1.4015e-59	-1.30393e-09	-1.60247
5070227	chr9:5070227:ATTATC:A	8.583e-59	1.89065	-1.68088
5070357	chr9:5070357:A:C	1.43158e-59	-1.30393e-09	-1.58124
5070400	chr9:5070400:G:GA	1.34489e-59	-1.30393e-09	-1.6437
5070401	chr9:5070401:A:G	2.91428e-58	2.43647	-1.00427
5070831	chr9:5070831:C:G	1.64433e-58	2.47362	-1.61372
5070905	chr9:5070905:C:T	1.0588e-59	-1.53499	-0.347886
5070912	chr9:5070912:A:G	8.55802e-57	6.47437	-1.66235
5071508	chr9:5071508:A:G	5.06733e-60	-2.61979	-7.1114e-10
5071800	chr9:5071800:A:G	2.30468e-58	1.19751	-7.1114e-10
5072182	chr9:5072182:C:T	7.68669e-60	-0.518737	-1.68437
5072214	chr9:5072214:T:C	2.02704e-59	-1.30393e-09	-1.23344
5072792	chr9:5072792:T:C	2.34108e-59	-1.30393e-09	-1.0894
5072798	chr9:5072798:T:C	1.53115e-58	1.92528	-1.13669
5072850	chr9:5072850:G:A	1.28507e-59	-1.30393e-09	-1.68921
5073360	chr9:5073360:T:G	1.37293e-59	-1.30393e-09	-1.62307
5074189	chr9:5074189:T:C	1.63884e-58	2.53841	-1.68185
5074359	chr9:5074359:C:T	1.53815e-56	7.02204	-1.62372
5074407	chr9:5074407:A:G	1.37184e-59	-1.30393e-09	-1.62386
5074580	chr9:5074580:G:A	1.4139e-59	-1.30393e-09	-1.59366
5075619	chr9:5075619:G:C	1.37593e-59	-1.30393e-09	-1.62088
5075628	chr9:5075628:C:G	1.31735e-58	1.92359	-1.28539
5075757	chr9:5075757:T:A	3.78802e-59	-1.30393e-09	-0.608173
5076399	chr9:5076399:T:C	7.84221e-60	-0.496694	-1.68639
5076613	chr9:5076613:G:C	2.08887e-58	2.04278	-0.943583
5076970	chr9:5076970:C:T	1.31609e-59	-1.30393e-09	-1.66535
5077517	chr9:5077517:T:C	1.51843e-59	-1.30393e-09	-1.52234
5078117	chr9:5078117:T:C	2.05256e-58	2.03097	-0.94931
5078290	chr9:5078290:C:T	4.13868e-59	-1.30393e-09	-0.519638
5078700	chr9:5078700:T:C	1.46179e-59	-1.30393e-09	-1.56036
5079156	chr9:5079156:G:T	8.46266e-57	6.32707	-1.52625
5079270	chr9:5079270:GTCAA:G	1.39205e-59	-1.30393e-09	-1.60924
5079277	chr9:5079277:AATCT:A	7.70121e-57	6.23565	-1.52912
5079324	chr9:5079324:A:C	2.49672e-58	2.79063	-1.51308
5079649	chr9:5079649:A:G	4.30824e-59	-1.30393e-09	-0.479485
5079787	chr9:5079787:C:G	1.96478e-59	-1.30393e-09	-1.26464
5079829	chr9:5079829:T:A	4.57401e-60	-2.72221	-7.1114e-10
5079846	chr9:5079846:T:C	1.45762e-59	-1.30393e-09	-1.56321
5080718	chr9:5080718:T:C	1.3604e-59	-1.30393e-09	-1.63224
5081339	chr9:5081339:A:G	1.75591e-59	-1.30393e-09	-1.37703
5081585	chr9:5081585:A:G	2.23844e-59	-1.05062	-0.0836186
5081630	chr9:5081630:A:G	1.82043e-59	-1.30393e-09	-1.34094
5081780	chr9:5081780:G:A	2.95677e-56	3.16449	2.88734
5081966	chr9:5081966:TAG:T	1.26585e-56	6.74883	-1.54535
5082333	chr9:5082333:A:G	9.7988e-56	6.32345	0.926546
5082487	chr9:5082487:T:C	7.59332e-60	-2.21533	-7.1114e-10
5082551	chr9:5082551:C:G	1.55352e-59	-1.30393e-09	-1.49949
5082671	chr9:5082671:T:A	2.23534e-59	-1.09209	-0.0435317
5083008	chr9:5083008:A:G	1.95225e-59	-1.30393e-09	-1.27103
5083173	chr9:5083173:C:T	2.67901e-60	-2.7777	-0.47945
5083206	chr9:5083206:AT:A	2.89915e-59	-1.15886	0.283265
5083615	chr9:5083615:T:G	1.28905e-59	-1.30393e-09	-1.68611
5083627	chr9:5083627:A:G	1.76666e-59	-1.30393e-09	-1.37092
5083634	chr9:5083634:T:C	1.67723e-58	2.10399	-1.22428
5083674	chr9:5083674:T:A	5.80105e-58	3.70424	-1.58363
5083711	chr9:5083711:T:G	4.46861e-60	-2.74552	-7.1114e-10
5083786	chr9:5083786:A:AT	4.30418e-57	1.79762	2.32712
5083928	chr9:5083928:A:G	1.28312e-59	-1.30393e-09	-1.69072
5083962	chr9:5083962:TTATTAA:T	1.1259e-59	-1.82144	-7.1114e-10
5084049	chr9:5084049:G:T	8.65839e-58	1.68678	0.834315
5084083	chr9:5084083:A:G	1.38743e-59	-1.30393e-09	-1.61256
5085126	chr9:5085126:C:T	1.36816e-59	-1.30393e-09	-1.62655
5085549	chr9:5085549:A:G	4.79837e-60	-1.61498	-1.05935
5085553	chr9:5085553:A:G	2.22922e-59	-1.30393e-09	-1.13836
5085929	chr9:5085929:C:G	9.45947e-60	-1.99558	-7.1114e-10
5086060	chr9:5086060:A:G	9.20208e-60	-1.37967	-0.643504
5086371	chr9:5086371:TTTTCCTC:T	1.29007e-59	-1.30393e-09	-1.68532
5086608	chr9:5086608:T:G	2.24045e-59	-1.13334	-7.1114e-10
5087087	chr9:5087087:C:T	2.72198e-60	-2.77633	-0.464906
5087238	chr9:5087238:G:A	1.40726e-60	-2.77836	-1.1226
5087774	chr9:5087774:GTTC:G	1.4053e-59	-1.30393e-09	-1.59976
5087811	chr9:5087811:T:C	4.3907e-60	-2.76311	-7.1114e-10
5087980	chr9:5087980:A:G	5.25535e-59	-1.30393e-09	-0.280769
5088482	chr9:5088482:C:A	1.33251e-59	-1.30393e-09	-1.65295
5088495	chr9:5088495:C:T	2.07541e-59	-1.30393e-09	-1.20986
5088849	chr9:5088849:C:CTAAT	1.41614e-59	-1.30393e-09	-1.59208
5089045	chr9:5089045:G:C	8.396e-59	0.18774	-7.1114e-10
5089051	chr9:5089051:A:C	1.39098e-58	-1.30393e-09	0.692578
5089310	chr9:5089310:G:T	1.93584e-59	-1.30393e-09	-1.27947
5089373	chr9:5089373:C:T	1.70828e-59	-1.30393e-09	-1.40453
5089688	chr9:5089688:T:C	1.28388e-59	-1.30393e-09	-1.69013
5090641	chr9:5090641:G:A	7.23234e-60	-0.931887	-1.33215
5090644	chr9:5090644:G:A	1.49284e-59	-1.30393e-09	-1.53933
5090934	chr9:5090934:A:T	2.66375e-59	0.608969	-1.56925
5090966	chr9:5090966:ATTG:A	3.09037e-59	0.739393	-1.55112
5091029	chr9:5091029:T:TAAGTC	1.75238e-59	-1.30393e-09	-1.37904
5091675	chr9:5091675:G:A	6.74495e-60	-1.02091	-1.3129
5092466	chr9:5092466:G:A	3.84803e-59	1.09498	-1.68743
5092798	chr9:5092798:C:T	1.82991e-58	2.65479	-1.68795
5092957	chr9:5092957:T:C	2.39171e-59	-1.30393e-09	-1.06801
5093065	chr9:5093065:T:G	2.70303e-59	-1.30393e-09	-0.94564
5093075	chr9:5093075:T:C	2.38845e-59	-1.30393e-09	-1.06937
5093614	chr9:5093614:G:T	1.41343e-57	3.17192	-0.160748
5093646	chr9:5093646:C:T	5.19572e-60	-0.958981	-1.63578
5093922	chr9:5093922:G:C	4.52264e-60	-2.7335	-7.1114e-10
5094185	chr9:5094185:G:A	2.30144e-59	0.583599	-1.69008
5094291	chr9:5094291:T:C	1.1352e-57	-1.30393e-09	2.79197
5094539	chr9:5094539:G:A	1.48706e-57	4.48186	-1.41991
5094556	chr9:5094556:A:G	4.11812e-59	-1.30393e-09	-0.524618
5095116	chr9:5095116:G:A	1.02362e-59	-1.91667	-7.1114e-10
5095191	chr9:5095191:T:A	2.4095e-59	0.627684	-1.68828
5095339	chr9:5095339:T:G	2.56692e-59	-1.30393e-09	-0.997309
5095494	chr9:5095494:A:G	1.72034e-59	-1.30393e-09	-1.39749
5095538	chr9:5095538:G:A	9.54112e-60	-0.539564	-1.44743
5095842	chr9:5095842:G:A	9.90972e-60	-0.63664	-1.31244
5096187	chr9:5096187:C:T	1.38463e-59	-1.30393e-09	-1.61458
5096937	chr9:5096937:A:C	2.0156e-59	-1.30393e-09	-1.2391
5097045	chr9:5097045:G:C	2.77438e-59	-1.30393e-09	-0.919587
5097281	chr9:5097281:A:C	1.83362e-57	1.50179	1.76965
5097324	chr9:5097324:G:A	1.51338e-59	-1.30393e-09	-1.52567
5097544	chr9:5097544:C:T	3.69907e-60	-1.25222	-1.6823
5097635	chr9:5097635:TA:T	1.21497e-57	4.53672	-1.67684
5098105	chr9:5098105:A:G	3.21329e-55	8.43762	-7.1114e-10
5098223	chr9:5098223:T:C	7.08013e-60	-1.14811	-1.13719
5098373	chr9:5098373:C:T	1.29043e-59	-1.30393e-09	-1.68504
5098418	chr9:5098418:C:T	1.29774e-59	-1.30393e-09	-1.67939
5098549	chr9:5098549:C:T	2.76528e-59	0.765122	-1.68799
5098833	chr9:5098833:ACAG:A	1.20502e-57	4.49992	-1.64827
5098987	chr9:5098987:C:T	1.56759e-59	-1.30393e-09	-1.49048
5099049	chr9:5099049:C:T	1.27338e-57	4.55616	-1.64933
5099375	chr9:5099375:T:C	7.09207e-58	3.98794	-1.66639
5099464	chr9:5099464:T:G	1.69914e-59	-1.30393e-09	-1.40989
5099759	chr9:5099759:A:T	2.66765e-59	-1.30393e-09	-0.958819
5099845	chr9:5099845:A:T	1.28315e-59	-1.30393e-09	-1.6907
5099986	chr9:5099986:T:C	1.14408e-60	-2.4974	-1.6106
5100127	chr9:5100127:T:C	3.29721e-59	-1.30393e-09	-0.746938
5100501	chr9:5100501:G:C	7.59463e-60	-0.74832	-1.46684
5100628	chr9:5100628:T:C	7.14724e-60	-0.803897	-1.47198
5100862	chr9:5100862:C:T	3.52733e-60	-1.29539	-1.68667
5101081	chr9:5101081:A:C	2.27031e-59	-1.30393e-09	-1.1201
5101305	chr9:5101305:G:A	1.92378e-59	0.391383	-1.6771
5101339	chr9:5101339:G:A	2.98199e-59	-1.30393e-09	-0.847426
5101889	chr9:5101889:A:C	1.41619e-59	-1.30393e-09	-1.59205
5102088	chr9:5102088:T:C	5.25367e-60	-2.58367	-7.1114e-10
5102412	chr9:5102412:T:C	2.05011e-59	-1.30393e-09	-1.22212
5102690	chr9:5102690:A:T	2.88165e-59	0.217712	-1.09937
5102693	chr9:5102693:T:C	2.98427e-59	-1.30393e-09	-0.84666
5102819	chr9:5102819:A:G	2.85377e-59	-1.30393e-09	-0.891373
5102824	chr9:5102824:C:A	2.3856e-59	-1.30393e-09	-1.07057
5102990	chr9:5102990:C:T	2.20801e-59	-1.30393e-09	-1.14792
5103067	chr9:5103067:G:A	1.74195e-59	0.212771	-1.59778
5103687	chr9:5103687:C:T	2.38922e-59	-1.30393e-09	-1.06905
5103871	chr9:5103871:A:G	5.73302e-59	-1.30393e-09	-0.193773
5104082	chr9:5104082:G:A	1.31962e-59	-1.30393e-09	-1.66267
5104402	chr9:5104402:T:C	2.50292e-59	0.428056	-1.45061
5104574	chr9:5104574:G:T	3.61257e-60	-1.52619	-1.43199
5104640	chr9:5104640:G:A	5.55673e-60	-2.42707	-0.100517
5104849	chr9:5104849:A:T	1.38155e-59	-1.30393e-09	-1.61681
5104985	chr9:5104985:T:G	6.42043e-59	-1.30393e-09	-0.080531
5105063	chr9:5105063:A:G	2.49587e-59	-1.30393e-09	-1.02538
5105373	chr9:5105373:C:G	5.48e-59	-0.238911	-7.1114e-10
5105380	chr9:5105380:G:T	1.69918e-59	-1.30393e-09	-1.40987
5105465	chr9:5105465:A:G	1.5445e-59	-1.30393e-09	-1.50531
5105645	chr9:5105645:C:T	4.77505e-60	-2.77763	0.0984311
5105987	chr9:5105987:CAGGACATAGGTGTGGGCA:C	2.02851e-59	0.388418	-1.62113
5106232	chr9:5106232:G:A	4.55676e-59	-1.30393e-09	-0.423404
5106280	chr9:5106280:A:G	5.63907e-59	0.331628	-0.541924
5106386	chr9:5106386:G:A	4.96602e-59	-1.30393e-09	-0.337397
5106388	chr9:5106388:C:G	1.2942e-59	-1.30393e-09	-1.68213
5106542	chr9:5106542:A:AT	1.88224e-59	-1.30393e-09	-1.30755
5106600	chr9:5106600:T:C	1.81585e-59	-1.30393e-09	-1.34346
5106610	chr9:5106610:C:T	3.09201e-57	1.64914	2.14483
5106648	chr9:5106648:C:T	2.08412e-59	0.396679	-1.60235
5106775	chr9:5106775:C:A	2.14685e-59	0.406007	-1.58202
5106904	chr9:5106904:A:T	2.38918e-60	-1.70533	-1.66632
5107394	chr9:5107394:A:G	4.1602e-57	1.52568	2.56504
5107596	chr9:5107596:T:C	7.04436e-60	-2.29037	-7.1114e-10
5107624	chr9:5107624:C:A	2.09978e-59	-1.30393e-09	-1.19818
5107929	chr9:5107929:C:G	1.46197e-59	-1.30393e-09	-1.56023
5108719	chr9:5108719:A:G	2.25226e-59	-1.30393e-09	-1.12808
5108853	chr9:5108853:C:T	1.40897e-59	-1.30393e-09	-1.59715
5109208	chr9:5109208:C:T	2.9109e-59	0.690103	-1.56166
5109431	chr9:5109431:G:A	3.06409e-60	-1.44466	-1.67819
5109531	chr9:5109531:C:T	3.32498e-58	2.95887	-1.39483
5109707	chr9:5109707:A:G	2.48922e-59	0.604692	-1.63274
5110368	chr9:5110368:T:C	1.82481e-59	-0.644865	-0.693673
5110860	chr9:5110860:C:T	1.85121e-59	-1.30393e-09	-1.32417
5110899	chr9:5110899:T:C	4.39475e-59	1.13529	-1.5949
5111152	chr9:5111152:T:G	2.73039e-59	-1.30393e-09	-0.935572
5112166	chr9:5112166:C:G	1.45986e-59	-1.30393e-09	-1.56168
5112288	chr9:5112288:C:T	1.72469e-57	4.73339	-1.52319
5112370	chr9:5112370:G:A	1.28966e-59	-1.30393e-09	-1.68564
5112447	chr9:5112447:A:G	1.75566e-59	-1.30393e-09	-1.37717
5112675	chr9:5112675:C:G	2.30474e-59	-1.30393e-09	-1.10505
5113087	chr9:5113087:C:G	1.20168e-59	-0.844358	-0.911939
5113525	chr9:5113525:G:A	1.29282e-59	-1.30393e-09	-1.68319
5113577	chr9:5113577:C:T	7.64379e-60	-1.18212	-1.02659
5113627	chr9:5113627:C:T	4.25237e-59	-1.30393e-09	-0.49254
5113728	chr9:5113728:C:T	2.28186e-59	-1.30393e-09	-1.11503
5113970	chr9:5113970:A:C	1.63056e-59	-1.30393e-09	-1.45109
5114002	chr9:5114002:C:T	1.55667e-59	-1.30393e-09	-1.49746
5114167	chr9:5114167:A:C	3.01424e-59	-1.30393e-09	-0.836668
5114231	chr9:5114231:C:T	1.32183e-59	-1.30393e-09	-1.661
5114624	chr9:5114624:G:C	2.34136e-59	-1.30393e-09	-1.08928
5114722	chr9:5114722:A:G	1.98782e-59	-0.257408	-0.995568
5115213	chr9:5115213:C:T	3.45446e-59	0.924747	-1.6251
5115416	chr9:5115416:T:A	5.24307e-60	-2.58569	-7.1114e-10
5115588	chr9:5115588:T:G	3.43069e-60	-2.76836	-0.241473
5115684	chr9:5115684:G:A	2.03299e-60	-1.84454	-1.68855
5116008	chr9:5116008:T:G	1.86681e-59	-1.30393e-09	-1.31578
5116172	chr9:5116172:T:G	2.69041e-59	-1.30393e-09	-0.950321
5116369	chr9:5116369:T:C	3.80245e-60	-2.56453	-0.342421
5116529	chr9:5116529:T:C	2.76456e-58	2.5314	-1.15195
5116616	chr9:5116616:T:G	3.38821e-60	-2.45311	-0.569189
5116678	chr9:5116678:T:C	1.53902e-59	-1.30393e-09	-1.50887
5117183	chr9:5117183:C:G	1.28356e-59	-1.30393e-09	-1.69038
5117300	chr9:5117300:T:C	1.52e-59	-1.30393e-09	-1.52131
5118282	chr9:5118282:A:G	4.88639e-59	-1.30393e-09	-0.353562
5118572	chr9:5118572:T:C	2.79727e-59	-1.30393e-09	-0.911371
5118577	chr9:5118577:A:G	2.84551e-58	-1.30393e-09	1.40831
5118884	chr9:5118884:T:C	6.12838e-60	-2.42967	-7.1114e-10
5119036	chr9:5119036:G:T	2.07571e-59	-1.30393e-09	-1.20971
5119789	chr9:5119789:T:C	4.14814e-59	-1.30393e-09	-0.517356
5119856	chr9:5119856:T:C	2.71259e-59	-1.30393e-09	-0.942112
5119978	chr9:5119978:A:G	2.92353e-59	-1.30393e-09	-0.867225
5120272	chr9:5120272:A:G	2.06701e-59	-1.30393e-09	-1.21391
5120318	chr9:5120318:C:T	3.23376e-59	-1.30393e-09	-0.766371
5120803	chr9:5120803:T:C	5.79633e-60	-2.71799	0.232613
5121070	chr9:5121070:A:T	1.42607e-59	-0.629663	-0.955432
5121192	chr9:5121192:A:G	1.29889e-59	-1.30393e-09	-1.67851
5121198	chr9:5121198:T:A	1.64211e-59	-1.30393e-09	-1.44403
5121203	chr9:5121203:G:C	3.53826e-57	5.61817	-1.68938
5121492	chr9:5121492:G:C	1.48217e-59	-1.30393e-09	-1.54651
5122291	chr9:5122291:G:C	2.38948e-60	-1.77618	-1.59535
5122854	chr9:5122854:AG:A	4.89664e-60	-1.51712	-1.13693
5122932	chr9:5122932:A:G	3.54051e-60	-2.49948	-0.478849
5123555	chr9:5123555:T:TG	3.39429e-59	-1.30393e-09	-0.717922
5123706	chr9:5123706:A:C	9.80726e-61	-2.60196	-1.6601
5123744	chr9:5123744:T:C	2.06675e-59	-1.30393e-09	-1.21404
5124482	chr9:5124482:G:A	2.21621e-59	-1.30393e-09	-1.14422
5124632	chr9:5124632:G:A	1.2858e-59	-1.30393e-09	-1.68864
5125198	chr9:5125198:A:G	1.35488e-59	-1.30393e-09	-1.6363
5125250	chr9:5125250:A:G	3.6762e-59	1.00321	-1.64134
5125336	chr9:5125336:G:A	5.16899e-59	1.24356	-1.5409
5125347	chr9:5125347:G:A	3.09355e-59	-1.30393e-09	-0.810695
5125350	chr9:5125350:T:C	1.28862e-59	-1.30393e-09	-1.68644
5125469	chr9:5125469:A:G	4.87137e-59	0.973247	-1.32989
5125534	chr9:5125534:TAAGTAA:T	4.63927e-60	-2.70804	-7.1114e-10
5125546	chr9:5125546:A:G	8.2034e-60	-2.13805	-7.1114e-10
5125611	chr9:5125611:T:C	2.70321e-58	2.68512	-1.32811
5125914	chr9:5125914:TA:T	4.79206e-59	-1.30393e-09	-0.373055
5126443	chr9:5126443:T:A	1.44431e-59	-1.30393e-09	-1.57238
5126542	chr9:5126542:T:G	1.67197e-59	-1.30393e-09	-1.42601
5126795	chr9:5126795:A:C	2.7901e-59	-1.30393e-09	-0.913937
5126989	chr9:5126989:T:A	2.76825e-59	-1.30393e-09	-0.921801
5127103	chr9:5127103:T:G	1.44273e-59	-1.30393e-09	-1.57348
5127351	chr9:5127351:C:T	3.35214e-59	-1.30393e-09	-0.730417
5127974	chr9:5127974:A:ACAT	1.49132e-58	0.762232	-7.1114e-10
5128504	chr9:5128504:A:C	2.96762e-59	-1.30393e-09	-0.852254
5128555	chr9:5128555:G:A	3.92809e-58	3.26021	-1.52949
5128913	chr9:5128913:C:G	2.24436e-59	-1.30393e-09	-1.1316
5129128	chr9:5129128:T:C	1.28311e-59	-1.30393e-09	-1.69073
5129236	chr9:5129236:A:C	4.73016e-59	-1.30393e-09	-0.386056
5129980	chr9:5129980:T:C	4.34493e-60	-2.77359	-7.1114e-10
5130355	chr9:5130355:C:A	1.7639e-59	-1.30393e-09	-1.37249
5130723	chr9:5130723:T:A	3.03906e-59	-1.30393e-09	-0.828468
5130751	chr9:5130751:C:T	6.19867e-60	-2.41827	-7.1114e-10
5130752	chr9:5130752:G:A	1.74073e-59	-1.30393e-09	-1.38571
5130767	chr9:5130767:C:T	1.65676e-59	-1.30393e-09	-1.43515
5130877	chr9:5130877:T:C	4.06292e-59	-0.742289	0.204175
5130883	chr9:5130883:T:C	5.03271e-59	-0.808972	0.484915
5131156	chr9:5131156:C:T	3.1858e-59	0.811811	-1.59312
5131221	chr9:5131221:G:C	1.48768e-59	-1.30393e-09	-1.5428
5131312	chr9:5131312:T:A	1.84946e-59	0.246068	-1.57119
5131998	chr9:5131998:T:TA	1.85362e-59	-1.30393e-09	-1.32287
5132309	chr9:5132309:A:C	1.60831e-59	-1.30393e-09	-1.46483
5132314	chr9:5132314:A:C	2.90908e-59	-1.30393e-09	-0.872177
5132838	chr9:5132838:A:G	8.3914e-60	-1.00732	-1.10808
5132992	chr9:5132992:G:T	4.1093e-59	-1.30393e-09	-0.526762
5133008	chr9:5133008:G:A	1.29696e-59	-1.30393e-09	-1.67999
5133271	chr9:5133271:C:T	1.84927e-58	-1.30393e-09	0.97736
5133609	chr9:5133609:C:T	6.56339e-55	5.17592	3.97591
5133665	chr9:5133665:T:A	8.50191e-60	-1.26529	-0.837018
5133914	chr9:5133914:G:A	1.11822e-58	0.474306	-7.1114e-10
5134065	chr9:5134065:T:C	7.73319e-60	-1.35651	-0.840574
5134450	chr9:5134450:G:A	1.4332e-59	-1.30393e-09	-1.5801
5134903	chr9:5134903:G:C	1.49873e-59	0.154351	-1.68975
5135180	chr9:5135180:T:C	1.90202e-59	0.119843	-1.41694
5135331	chr9:5135331:A:G	2.91693e-59	-0.777762	-0.0917234
5135386	chr9:5135386:A:C	7.73527e-60	-0.950609	-1.2462
5135898	chr9:5135898:A:C	1.7543e-59	-1.30393e-09	-1.37794
5136231	chr9:5136231:A:G	2.74494e-59	-1.30393e-09	-0.930257
5136434	chr9:5136434:G:A	4.29736e-60	-1.41429	-1.37031
5136717	chr9:5136717:A:G	2.13788e-59	0.181459	-1.36166
5136903	chr9:5136903:GA:G	1.46462e-59	-1.30393e-09	-1.55842
5137461	chr9:5137461:C:T	3.05726e-59	-1.30393e-09	-0.822495
5137622	chr9:5137622:A:C	1.54733e-59	-1.30393e-09	-1.50348
5137893	chr9:5137893:A:G	2.80382e-59	0.319968	-1.229
5137970	chr9:5137970:CAT:C	2.80603e-60	-1.53678	-1.67405
5138190	chr9:5138190:T:C	1.40627e-59	-1.30393e-09	-1.59907
5138349	chr9:5138349:T:C	1.79431e-59	-1.30393e-09	-1.3554
5138917	chr9:5138917:AT:A	3.1829e-60	-1.3976	-1.68721
5138968	chr9:5138968:A:G	2.5467e-59	-1.30393e-09	-1.00522
5139199	chr9:5139199:A:T	4.01319e-59	0.923149	-1.47358
5139322	chr9:5139322:C:T	1.48175e-59	-1.30393e-09	-1.54679
5139489	chr9:5139489:G:A	7.26804e-60	-0.713133	-1.54598
5139556	chr9:5139556:T:G	1.57071e-59	-1.30393e-09	-1.48849
5140115	chr9:5140115:T:C	4.38576e-60	-2.76424	-7.1114e-10
5140401	chr9:5140401:C:T	3.76866e-59	-1.30393e-09	-0.613295
5140841	chr9:5140841:T:C	1.02708e-59	-1.15957	-0.753726
5140963	chr9:5140963:A:T	1.09652e-59	-1.13289	-0.714978
5141096	chr9:5141096:A:C	2.98e-59	0.419284	-1.26738
5141178	chr9:5141178:G:A	3.21829e-59	0.212213	-0.983379
5141642	chr9:5141642:C:A	2.26373e-59	-1.30393e-09	-1.123
5141862	chr9:5141862:T:C	3.94791e-59	-1.30393e-09	-0.566828
5142216	chr9:5142216:G:A	5.23921e-60	-1.15403	-1.4324
5142252	chr9:5142252:T:C	2.51105e-59	-1.30393e-09	-1.01931
5142495	chr9:5142495:C:T	2.04326e-58	1.07712	-7.1114e-10
5143154	chr9:5143154:T:A	2.4504e-59	-1.30393e-09	-1.04377
5143291	chr9:5143291:C:T	2.74108e-59	0.709585	-1.64125
5143470	chr9:5143470:T:G	2.63219e-59	-1.30393e-09	-0.972198
5143736	chr9:5143736:T:C	1.49363e-59	-1.30393e-09	-1.53881
5143907	chr9:5143907:G:A	2.2129e-59	-1.30393e-09	-1.14571
5144059	chr9:5144059:G:C	2.72075e-59	-1.30393e-09	-0.939109
5144296	chr9:5144296:A:G	1.7603e-59	-1.30393e-09	-1.37453
5144627	chr9:5144627:T:G	2.38184e-59	0.416933	-1.48907
5144899	chr9:5144899:A:G	1.6668e-58	0.873473	-7.1114e-10
5144971	chr9:5144971:T:C	1.32561e-57	4.59254	-1.64551
5145267	chr9:5145267:G:A	1.30132e-59	-1.30393e-09	-1.67664
5145887	chr9:5145887:T:C	3.66186e-57	2.2424	1.72073
5146344	chr9:5146344:T:C	1.9514e-59	-1.30393e-09	-1.27147
5146587	chr9:5146587:A:T	1.61771e-59	-1.30393e-09	-1.45901
5147137	chr9:5147137:T:C	3.67319e-59	-1.30393e-09	-0.638955
5147269	chr9:5147269:C:G	1.52e-59	-1.30393e-09	-1.5213
5147423	chr9:5147423:G:A	2.56951e-59	-1.30393e-09	-0.9963
5147817	chr9:5147817:G:A	5.13238e-60	-1.17172	-1.43531
5147956	chr9:5147956:G:A	2.97846e-59	0.61266	-1.46127
5148278	chr9:5148278:C:T	4.51809e-59	-0.69657	0.264643
5148481	chr9:5148481:T:C	2.04623e-59	-1.30393e-09	-1.22402
5148564	chr9:5148564:A:G	1.34165e-58	0.65647	-7.1114e-10
5148598	chr9:5148598:A:G	1.41953e-59	-1.30393e-09	-1.58969
5148852	chr9:5148852:C:G	1.46092e-59	-1.30393e-09	-1.56095
5148947	chr9:5148947:AC:A	3.25697e-59	0.729619	-1.48884
5149138	chr9:5149138:T:C	2.97653e-59	-0.436421	-0.412835
5149334	chr9:5149334:G:A	7.37736e-59	-1.30393e-09	0.058401
5149366	chr9:5149366:A:G	1.7289e-59	-1.30393e-09	-1.39253
5149515	chr9:5149515:C:G	2.84758e-59	-1.30393e-09	-0.893545
5149564	chr9:5149564:A:G	4.3444e-60	-2.77371	-7.1114e-10
5149614	chr9:5149614:G:A	1.40394e-59	-1.30393e-09	-1.60073
5149657	chr9:5149657:G:T	1.98671e-59	0.436946	-1.69048
5149972	chr9:5149972:C:T	4.05837e-59	-1.30393e-09	-0.539235
5150058	chr9:5150058:A:G	4.95181e-60	-1.19013	-1.45271
5150256	chr9:5150256:TTA:T	4.81946e-60	-1.16263	-1.50731
5150519	chr9:5150519:A:G	1.51585e-59	-1.30393e-09	-1.52404
5150604	chr9:5150604:G:A	2.8181e-59	0.644763	-1.54872
5150692	chr9:5150692:A:G	5.56265e-59	-1.30393e-09	-0.223942
5150961	chr9:5150961:T:C	2.18699e-59	-1.30393e-09	-1.15749
5150981	chr9:5150981:G:C	1.52302e-59	-1.30393e-09	-1.51932
5151125	chr9:5151125:T:C	2.01417e-59	-1.30393e-09	-1.23981
5151779	chr9:5151779:T:G	2.59815e-59	-1.30393e-09	-0.985217
5151904	chr9:5151904:C:A	4.69434e-60	-1.12705	-1.5692
5152649	chr9:5152649:A:T	8.55466e-60	-2.09612	-7.1114e-10
5153040	chr9:5153040:T:C	3.07993e-59	-1.30393e-09	-0.815108
5153104	chr9:5153104:C:T	1.93864e-59	-0.63638	-0.64165
5153147	chr9:5153147:T:G	2.23686e-59	-1.30393e-09	-1.13494
5153924	chr9:5153924:T:C	3.64281e-59	-1.30393e-09	-0.64726
5154064	chr9:5154064:T:G	1.80902e-59	-1.30393e-09	-1.34723
5154164	chr9:5154164:T:C	4.91689e-60	-0.970425	-1.6795
5154369	chr9:5154369:T:C	4.26682e-60	-1.1595	-1.63223
5154470	chr9:5154470:A:T	1.35895e-59	-1.30393e-09	-1.6333
5154980	chr9:5154980:T:C	6.04381e-59	-1.30393e-09	-0.140981
5155035	chr9:5155035:T:C	2.22017e-59	-1.30393e-09	-1.14243
5155132	chr9:5155132:C:A	4.41477e-60	-1.15612	-1.60153
5155137	chr9:5155137:A:G	1.28573e-59	-1.30393e-09	-1.68869
5155147	chr9:5155147:A:G	1.30069e-59	-1.30393e-09	-1.67712
5155261	chr9:5155261:C:T	3.36339e-60	-1.36715	-1.6625
5155478	chr9:5155478:A:T	1.34759e-59	-1.30393e-09	-1.6417
5155528	chr9:5155528:AT:A	1.54654e-58	2.33917	-1.54058
5155608	chr9:5155608:A:T	5.42462e-60	-0.90042	-1.65123
5156061	chr9:5156061:T:C	7.36877e-60	-1.24844	-0.996905
5156263	chr9:5156263:A:G	4.81335e-59	-1.30393e-09	-0.368621
5156480	chr9:5156480:C:T	2.14262e-59	-1.30393e-09	-1.17799
5156686	chr9:5156686:G:A	1.44613e-59	-1.30393e-09	-1.57112
5156930	chr9:5156930:T:C	3.88154e-59	-1.30393e-09	-0.583784
5156970	chr9:5156970:C:G	1.50286e-59	-1.30393e-09	-1.53265
5157091	chr9:5157091:C:T	1.29987e-59	-1.30393e-09	-1.67775
5157277	chr9:5157277:T:C	3.25296e-60	-1.39253	-1.67051
5157748	chr9:5157748:G:A	1.58881e-59	-1.47703	-7.1114e-10
5158925	chr9:5158925:GACT:G	1.57948e-59	-1.30393e-09	-1.48292
5159095	chr9:5159095:T:A	3.71855e-59	-1.30393e-09	-0.626682
5159318	chr9:5159318:G:T	2.2868e-59	0.539612	-1.65247
5159475	chr9:5159475:T:C	1.28378e-59	-1.30393e-09	-1.6902
5159783	chr9:5159783:A:G	2.538e-59	0.117374	-1.12601
5159952	chr9:5159952:A:T	2.48425e-59	-1.30393e-09	-1.03004
5159981	chr9:5159981:C:T	1.31053e-59	-1.30393e-09	-1.66959
5160202	chr9:5160202:G:T	1.39516e-59	-1.30393e-09	-1.607
5160782	chr9:5160782:A:G	1.48221e-59	-1.30393e-09	-1.54648
5161062	chr9:5161062:G:A	1.20605e-58	2.22249	-1.67257
5161077	chr9:5161077:T:C	2.19288e-59	-1.30393e-09	-1.1548
5161453	chr9:5161453:T:C	2.76251e-59	0.731563	-1.65544
5161785	chr9:5161785:T:C	1.45404e-59	-1.30393e-09	-1.56567
5161799	chr9:5161799:A:G	7.2861e-59	-1.30393e-09	0.0459531
5162218	chr9:5162218:T:C	1.39671e-59	-1.30393e-09	-1.6059
5162828	chr9:5162828:T:C	2.08605e-59	-0.626057	-0.578687
5163217	chr9:5163217:C:T	1.54524e-59	-1.30393e-09	-1.50484
5163520	chr9:5163520:G:C	1.43772e-59	-1.30393e-09	-1.57696
5163633	chr9:5163633:A:ACTT	2.9678e-59	0.424063	-1.27626
5163750	chr9:5163750:G:T	7.78095e-60	-2.19092	-7.1114e-10
5163897	chr9:5163897:A:G	1.38869e-59	-1.30393e-09	-1.61166
5164096	chr9:5164096:G:A	1.88707e-58	0.997595	-7.1114e-10
5164151	chr9:5164151:T:C	2.52264e-59	-1.30393e-09	-1.01471
5164422	chr9:5164422:C:G	3.06681e-57	3.11613	0.669663
5164477	chr9:5164477:G:A	3.46431e-59	-1.30393e-09	-0.697501
5164492	chr9:5164492:G:C	2.04759e-59	0.444112	-1.66746
5165164	chr9:5165164:T:C	4.42294e-59	-1.30393e-09	-0.453211
5165210	chr9:5165210:C:A	1.36251e-59	-1.30393e-09	-1.63069
5165230	chr9:5165230:T:C	3.5784e-59	-1.30393e-09	-0.6651
5165408	chr9:5165408:G:A	1.40521e-59	-1.30393e-09	-1.59983
5165424	chr9:5165424:AT:A	2.28148e-59	-1.30393e-09	-1.11519
5165427	chr9:5165427:C:T	1.58645e-59	-1.30393e-09	-1.47851
5165683	chr9:5165683:T:C	2.26706e-59	-1.30393e-09	-1.12153
5165925	chr9:5165925:C:A	2.5081e-59	-1.30393e-09	-1.02049
5166548	chr9:5166548:C:T	1.32773e-59	-0.943172	-0.713374
5166840	chr9:5166840:G:C	6.03306e-59	-1.30393e-09	-0.14276
5167196	chr9:5167196:G:A	1.42381e-59	-1.30393e-09	-1.58668
5167245	chr9:5167245:C:T	1.73599e-59	-1.30393e-09	-1.38843
5167342	chr9:5167342:G:T	2.05675e-59	-1.30393e-09	-1.21889
5167405	chr9:5167405:G:A	1.35812e-59	-1.30393e-09	-1.63391
5167712	chr9:5167712:G:C	1.09942e-59	-1.03212	-0.813111
5167788	chr9:5167788:A:C	1.41893e-59	-1.30393e-09	-1.59011
5167808	chr9:5167808:C:T	3.60187e-59	0.491059	-1.14962
5167918	chr9:5167918:G:A	3.82935e-59	0.368524	-0.965845
5168313	chr9:5168313:A:C	1.62354e-59	-1.30393e-09	-1.45541
5168778	chr9:5168778:C:A	2.21085e-59	-1.30393e-09	-1.14664
5168871	chr9:5168871:G:A	3.71664e-59	1.05455	-1.68174
5168995	chr9:5168995:G:A	4.05551e-59	1.14673	-1.68667
5169302	chr9:5169302:G:T	1.25155e-59	-0.95972	-0.755916
5169655	chr9:5169655:CA:C	5.10712e-60	-2.61196	-7.1114e-10
5169751	chr9:5169751:A:G	1.06599e-58	0.426475	-7.1114e-10
5169814	chr9:5169814:T:A	2.18962e-59	-0.97303	-0.183259
5169910	chr9:5169910:T:C	3.52805e-59	-1.30393e-09	-0.679271
5169975	chr9:5169975:A:G	1.34903e-59	-1.30393e-09	-1.64063
5170080	chr9:5170080:G:A	4.72778e-59	-0.357362	-0.0291981
5170399	chr9:5170399:T:C	1.296e-59	-1.30393e-09	-1.68073
5170440	chr9:5170440:T:C	1.47803e-59	-1.30393e-09	-1.54931
5171350	chr9:5171350:C:A	2.66335e-59	-1.30393e-09	-0.96043
5171944	chr9:5171944:T:A	1.65539e-59	-0.894215	-0.541763
5172183	chr9:5172183:C:T	1.28868e-59	-1.30393e-09	-1.68639
5172540	chr9:5172540:G:A	3.33651e-60	-1.38567	-1.652
5172567	chr9:5172567:G:A	3.83929e-60	-1.20696	-1.69035
5172907	chr9:5172907:G:T	2.35236e-59	0.549696	-1.63429
5172991	chr9:5172991:T:C	1.70088e-59	-1.30393e-09	-1.40887
5173161	chr9:5173161:T:C	4.37505e-60	-2.76668	-7.1114e-10
5173205	chr9:5173205:G:A	1.39285e-59	-1.30393e-09	-1.60866
5173319	chr9:5173319:T:C	1.36447e-59	-1.30393e-09	-1.62925
5173399	chr9:5173399:C:T	7.55642e-60	-1.22442	-0.995784
5174253	chr9:5174253:A:C	1.36449e-59	-1.30393e-09	-1.62924
5174372	chr9:5174372:A:C	2.46037e-59	-1.30393e-09	-1.0397
5174590	chr9:5174590:T:G	2.73871e-59	-1.30393e-09	-0.93253
5174638	chr9:5174638:T:C	4.6811e-60	-1.42563	-1.27344
5174771	chr9:5174771:C:A	1.28367e-59	-1.30393e-09	-1.69029
5174970	chr9:5174970:C:T	6.66924e-60	-2.34509	-7.1114e-10
5175059	chr9:5175059:T:C	1.0084e-57	0.676028	1.99749
5175288	chr9:5175288:C:T	4.75846e-60	-1.41282	-1.26985
5175621	chr9:5175621:T:C	2.25216e-59	0.460714	-1.58884
5175681	chr9:5175681:A:G	1.29004e-59	-1.30393e-09	-1.68534
5175687	chr9:5175687:G:C	2.18635e-59	0.429591	-1.58737
5175938	chr9:5175938:C:T	1.79626e-59	0.327034	-1.68134
5176147	chr9:5176147:C:T	5.13523e-60	-1.31016	-1.29631
5176215	chr9:5176215:C:G	5.31126e-60	-1.29837	-1.2744
5176281	chr9:5176281:C:A	4.83618e-60	-1.18692	-1.47955
5176352	chr9:5176352:C:T	5.11213e-60	-1.33006	-1.28092
5176454	chr9:5176454:A:G	1.35937e-59	-1.30393e-09	-1.63299
5176681	chr9:5176681:G:A	5.30318e-60	-2.57429	-7.1114e-10
5177072	chr9:5177072:G:C	1.73127e-59	-1.30393e-09	-1.39116
5177129	chr9:5177129:G:A	2.91823e-59	-1.30393e-09	-0.869038
5177338	chr9:5177338:C:T	1.88344e-59	-1.30393e-09	-1.30692
5177462	chr9:5177462:C:T	5.81619e-60	-1.32861	-1.15334
5177533	chr9:5177533:T:C	6.14984e-60	-1.21705	-1.20912
5177573	chr9:5177573:T:C	6.02478e-60	-1.21146	-1.23526
5177680	chr9:5177680:C:G	6.34274e-60	-1.04525	-1.35004
5177685	chr9:5177685:A:G	6.9069e-60	-1.24912	-1.06096
5177872	chr9:5177872:C:T	7.44948e-60	-1.07795	-1.15651
5178033	chr9:5178033:G:A	1.48704e-58	0.759356	-7.1114e-10
5178298	chr9:5178298:C:T	5.074e-59	-1.30393e-09	-0.315887
5178347	chr9:5178347:T:C	1.59258e-59	-1.30393e-09	-1.47466
5178432	chr9:5178432:A:G	3.01798e-59	-1.30393e-09	-0.835428
5178579	chr9:5178579:C:T	6.2809e-60	-1.02301	-1.38207
5178883	chr9:5178883:T:C	3.27358e-59	-1.30393e-09	-0.754133
5178933	chr9:5178933:T:C	3.01747e-59	-1.30393e-09	-0.835596
5179002	chr9:5179002:C:T	5.96461e-60	-0.985883	-1.47087
5179195	chr9:5179195:G:A	1.39343e-59	-1.30393e-09	-1.60824
5179522	chr9:5179522:C:A	2.94968e-59	-1.30393e-09	-0.858318
5179664	chr9:5179664:A:G	1.57097e-59	-1.30393e-09	-1.48832
5179865	chr9:5179865:A:G	1.01407e-59	-1.3428	-0.583241
5180065	chr9:5180065:T:C	1.4607e-59	-0.0800162	-1.48108
5180294	chr9:5180294:T:G	1.28567e-59	-1.30393e-09	-1.68874
5180315	chr9:5180315:C:T	5.25161e-60	-1.04088	-1.54319
5180372	chr9:5180372:A:C	1.56641e-59	-1.30393e-09	-1.49123
5180378	chr9:5180378:T:C	1.7578e-59	-1.30393e-09	-1.37595
5180393	chr9:5180393:T:C	1.55958e-59	-1.30393e-09	-1.4956
5180548	chr9:5180548:C:T	1.39458e-59	-0.929434	-0.677988
5180604	chr9:5180604:C:T	6.8666e-60	-2.67002	0.354085
5180680	chr9:5180680:G:C	3.62652e-59	-1.30393e-09	-0.651741
5180793	chr9:5180793:T:C	1.55912e-59	-1.30393e-09	-1.49589
5180887	chr9:5180887:T:G	1.28679e-59	-1.30393e-09	-1.68787
5180996	chr9:5180996:T:C	2.94623e-59	-0.862709	0.0032189
5181061	chr9:5181061:A:T	1.81485e-59	-1.30393e-09	-1.34401
5181135	chr9:5181135:C:T	2.79505e-59	-1.30393e-09	-0.912166
5181301	chr9:5181301:C:A	1.28585e-59	-1.30393e-09	-1.6886
5181319	chr9:5181319:C:T	2.43352e-59	-1.30393e-09	-1.05068
5181424	chr9:5181424:G:C	1.48368e-59	-1.30393e-09	-1.54549
5181467	chr9:5181467:C:T	1.37223e-59	-1.22237	-0.401206
5181610	chr9:5181610:T:C	6.97234e-60	-1.41465	-0.885997
5182029	chr9:5182029:A:G	1.34131e-59	-1.30393e-09	-1.64637
5182159	chr9:5182159:C:T	7.90222e-60	-1.40752	-0.767933
5182301	chr9:5182301:TA:T	7.60176e-60	-1.43941	-0.77481
5182337	chr9:5182337:A:G	4.2794e-59	-1.30393e-09	-0.486202
5182537	chr9:5182537:A:G	7.05213e-59	-1.30393e-09	0.0133141
5182587	chr9:5182587:C:G	3.32043e-59	-1.30393e-09	-0.739921
5182604	chr9:5182604:G:C	2.8453e-59	-1.30393e-09	-0.894348
5182842	chr9:5182842:G:A	1.28471e-59	-1.30393e-09	-1.68948
5182894	chr9:5182894:C:T	4.35701e-60	-2.77081	-7.1114e-10
5182960	chr9:5182960:A:G	1.62774e-59	-1.30393e-09	-1.45282
5183214	chr9:5183214:T:C	3.43911e-59	-1.30393e-09	-0.704802
5184024	chr9:5184024:C:A	6.6051e-59	-1.30393e-09	-0.0521734
5184157	chr9:5184157:C:G	1.57989e-59	-1.30393e-09	-1.48266
5184313	chr9:5184313:G:A	1.39188e-59	-1.30393e-09	-1.60936
5184449	chr9:5184449:G:A	4.43503e-60	-1.74256	-1.01051
5185290	chr9:5185290:C:G	2.41559e-59	-1.30393e-09	-1.05807
5185365	chr9:5185365:A:G	4.68681e-59	-1.30393e-09	-0.395264
5185706	chr9:5185706:C:T	2.61023e-59	-1.30393e-09	-0.980577
5185725	chr9:5185725:G:C	4.92955e-59	-1.30393e-09	-0.344767
5185804	chr9:5185804:C:T	2.44505e-59	-1.30393e-09	-1.04595
5186020	chr9:5186020:A:G	2.41054e-59	-1.30393e-09	-1.06016
5186278	chr9:5186278:G:A	2.56078e-59	-1.30393e-09	-0.999703
5186332	chr9:5186332:C:T	4.34542e-60	-2.77348	-7.1114e-10
5186395	chr9:5186395:G:C	2.00365e-59	-1.30393e-09	-1.24504
5186412	chr9:5186412:T:C	2.97493e-59	-1.30393e-09	-0.849795
5186616	chr9:5186616:G:C	5.87227e-59	-0.169773	-7.1114e-10
5187203	chr9:5187203:A:G	2.21342e-58	-1.30393e-09	1.15711
5187282	chr9:5187282:A:G	3.54359e-59	-1.30393e-09	-0.674875
5187607	chr9:5187607:T:C	2.08244e-59	-2.72965	1.52317
5187941	chr9:5187941:T:C	3.73213e-60	-1.59201	-1.33361
5188082	chr9:5188082:T:A	1.40919e-59	-1.30393e-09	-1.597
5188639	chr9:5188639:G:A	4.04205e-59	-1.30393e-09	-0.543263
5188713	chr9:5188713:A:C	2.52667e-59	-2.73012	1.71701
5188741	chr9:5188741:G:A	1.31091e-59	-1.30393e-09	-1.6693
5189101	chr9:5189101:G:A	1.65089e-59	-1.30393e-09	-1.4387
5189208	chr9:5189208:C:T	1.35703e-59	-1.30393e-09	-1.63471
5189322	chr9:5189322:T:A	5.1374e-59	-0.303468	-7.1114e-10
5189551	chr9:5189551:G:A	2.21465e-59	-2.63686	1.49194
5189773	chr9:5189773:T:G	7.81148e-60	-2.15853	-0.0284766
5190147	chr9:5190147:C:T	2.02566e-59	-1.30393e-09	-1.23412
5190161	chr9:5190161:G:C	1.30374e-59	-1.30393e-09	-1.67478
5190444	chr9:5190444:A:G	2.75607e-59	-1.57246	0.646251
5191082	chr9:5191082:A:G	4.49734e-59	-1.30393e-09	-0.43653
5191128	chr9:5191128:A:G	3.6333e-59	-1.4612	0.811325
5191159	chr9:5191159:A:G	2.06154e-59	-1.30393e-09	-1.21656
5191301	chr9:5191301:G:C	1.58246e-59	-1.48104	-7.1114e-10
5191430	chr9:5191430:C:T	1.97673e-59	-1.30393e-09	-1.25857
5191431	chr9:5191431:C:T	6.31523e-60	-2.39964	-7.1114e-10
5191475	chr9:5191475:C:T	1.98632e-59	-1.25373	-7.1114e-10
5192082	chr9:5192082:G:C	7.73538e-60	-2.77697	0.580177
5192131	chr9:5192131:A:G	1.28634e-59	-1.30393e-09	-1.68821
5192249	chr9:5192249:T:A	1.61551e-59	-1.30393e-09	-1.46037
5192329	chr9:5192329:C:T	1.43813e-59	-1.30393e-09	-1.57667
5192516	chr9:5192516:T:C	1.84687e-59	-1.30393e-09	-1.32653
5192675	chr9:5192675:C:T	1.35758e-59	-1.30393e-09	-1.63431
5192874	chr9:5192874:C:T	5.30264e-59	-1.65764	1.38583
5193022	chr9:5193022:A:G	4.29027e-59	-2.52274	2.03907
5193277	chr9:5193277:C:G	3.17562e-59	-2.38781	1.6033
5193414	chr9:5193414:T:C	1.29716e-59	-1.30393e-09	-1.67983
5193661	chr9:5193661:C:T	2.06245e-59	-1.30393e-09	-1.21612
5193705	chr9:5193705:A:G	1.30575e-59	-1.30393e-09	-1.67323
5193729	chr9:5193729:A:G	1.96912e-59	-1.30393e-09	-1.26243
5194470	chr9:5194470:T:TA	1.95587e-59	-1.30393e-09	-1.26918
5195275	chr9:5195275:G:C	3.11379e-59	-1.53408	0.729901
5195344	chr9:5195344:G:A	1.30986e-59	-1.30393e-09	-1.67009
5195539	chr9:5195539:G:T	1.31568e-59	-1.30393e-09	-1.66566
5195948	chr9:5195948:T:TA	1.40035e-59	-1.30393e-09	-1.60329
5196070	chr9:5196070:C:G	1.89317e-59	-1.30393e-09	-1.30176
5196183	chr9:5196183:C:G	3.36552e-59	-1.30393e-09	-0.726433
5196253	chr9:5196253:A:C	2.15174e-60	-1.80802	-1.66831
5196262	chr9:5196262:C:T	1.45042e-57	0.0931976	2.94381
5197332	chr9:5197332:T:A	2.39869e-59	-1.30393e-09	-1.06509
5197436	chr9:5197436:T:G	1.16397e-60	-2.4565	-1.63427
5198223	chr9:5198223:G:C	1.40459e-59	-1.30393e-09	-1.60027
5198399	chr9:5198399:T:A	1.56721e-59	-1.30393e-09	-1.49072
5198781	chr9:5198781:G:T	4.80903e-60	-2.46728	-0.204821
5199174	chr9:5199174:C:T	2.14847e-59	-1.30393e-09	-1.17526
5199191	chr9:5199191:T:C	2.23394e-59	-1.30393e-09	-1.13625
5199740	chr9:5199740:A:T	1.29621e-59	-1.30393e-09	-1.68057
5199750	chr9:5199750:C:T	1.01185e-59	-1.73438	-0.193863
5200060	chr9:5200060:A:G	1.64447e-60	-2.07261	-1.67257
5200090	chr9:5200090:C:G	1.29125e-59	-1.30393e-09	-1.6844
5200104	chr9:5200104:T:C	3.7959e-59	-1.30393e-09	-0.606094
5200127	chr9:5200127:G:A	5.00176e-60	-2.15366	-0.479153
5200208	chr9:5200208:G:A	1.40352e-59	-1.30393e-09	-1.60103
5200280	chr9:5200280:T:G	1.84678e-59	-1.30393e-09	-1.32657
5200366	chr9:5200366:A:G	8.38129e-59	-1.30393e-09	0.185986
5200378	chr9:5200378:C:A	1.28317e-59	-1.30393e-09	-1.69068
5200409	chr9:5200409:C:G	1.09128e-60	-2.46737	-1.68787
5200585	chr9:5200585:G:A	1.55299e-59	-1.30393e-09	-1.49983
5200623	chr9:5200623:AG:A	1.47571e-59	-1.30393e-09	-1.55088
5200636	chr9:5200636:A:G	1.67836e-59	-1.30393e-09	-1.4222
5200714	chr9:5200714:A:G	1.7963e-60	-1.97232	-1.68455
5200903	chr9:5200903:G:T	1.45044e-59	-1.30393e-09	-1.56815
5200958	chr9:5200958:G:A	1.95337e-59	-1.30393e-09	-1.27046
5201296	chr9:5201296:A:G	1.35749e-59	-1.30393e-09	-1.63438
5201388	chr9:5201388:T:C	1.39619e-59	-1.30393e-09	-1.60627
5201431	chr9:5201431:ATTG:A	1.49412e-60	-2.21025	-1.63081
5201515	chr9:5201515:A:AAC	1.58463e-60	-2.15375	-1.6285
5201658	chr9:5201658:A:G	2.04339e-59	-1.30393e-09	-1.22541
5201675	chr9:5201675:A:G	1.47669e-60	-2.18793	-1.66487
5202432	chr9:5202432:A:G	9.03108e-60	-2.04193	-7.1114e-10
5202530	chr9:5202530:G:A	1.30949e-59	-1.30393e-09	-1.67038
5202587	chr9:5202587:T:C	9.10077e-59	-1.30393e-09	0.268343
5202676	chr9:5202676:A:G	1.63565e-59	-1.30393e-09	-1.44798
5202806	chr9:5202806:A:G	8.65952e-59	-1.30393e-09	0.218644
5202830	chr9:5202830:A:C	2.18471e-60	-1.79604	-1.66507
5202855	chr9:5202855:G:GT	1.64986e-59	-1.30393e-09	-1.43933
5203010	chr9:5203010:C:G	1.02906e-58	-1.30393e-09	0.39122
5203054	chr9:5203054:T:C	1.70198e-60	-2.03273	-1.67808
5203292	chr9:5203292:A:C	1.12104e-60	-2.49062	-1.63773
5203564	chr9:5203564:C:CA	2.13313e-60	-1.90213	-1.58288
5203600	chr9:5203600:G:A	1.34109e-59	-1.30393e-09	-1.64653
5203754	chr9:5203754:A:G	1.88649e-59	-1.30393e-09	-1.3053
5203820	chr9:5203820:C:T	1.44318e-59	-1.30393e-09	-1.57317
5203846	chr9:5203846:A:G	1.60096e-59	-1.30393e-09	-1.46941
5204090	chr9:5204090:A:T	1.92198e-60	-1.91879	-1.67045
5204279	chr9:5204279:A:G	2.1166e-60	-1.82532	-1.66747
5204383	chr9:5204383:T:C	1.37666e-59	-1.30393e-09	-1.62036
5204469	chr9:5204469:T:TA	7.49695e-59	-1.30393e-09	0.0744811
5204705	chr9:5204705:T:C	2.14375e-60	-1.81658	-1.66346
5204735	chr9:5204735:T:C	8.30485e-59	-1.30393e-09	0.176825
5205304	chr9:5205304:C:G	2.71826e-59	-1.30393e-09	-0.940024
5205622	chr9:5205622:G:A	2.43131e-60	-2.23429	-1.11988
5205733	chr9:5205733:A:C	2.93977e-57	3.74349	-7.1114e-10
5205920	chr9:5205920:A:C	1.73766e-60	-2.37505	-1.31501
5206009	chr9:5206009:A:C	4.06839e-57	-1.30393e-09	4.0684
5206199	chr9:5206199:C:A	3.20691e-60	-2.19895	-0.878339
5206250	chr9:5206250:T:A	1.52228e-59	-1.30393e-09	-1.5198
5206559	chr9:5206559:C:T	2.81996e-59	-1.30393e-09	-0.903293
5206800	chr9:5206800:T:C	7.01652e-60	-0.651253	-1.64308
5206829	chr9:5206829:G:A	7.33909e-60	-0.608556	-1.64083
5207101	chr9:5207101:A:C	1.28887e-59	-1.30393e-09	-1.68625
5207107	chr9:5207107:CA:C	1.48808e-59	-1.30393e-09	-1.54253
5207294	chr9:5207294:A:T	7.62499e-60	-0.599639	-1.61153
5207538	chr9:5207538:T:C	1.91785e-60	-2.58655	-1.00484
5207787	chr9:5207787:G:A	1.41168e-59	-1.30393e-09	-1.59523
5208035	chr9:5208035:G:A	7.01948e-59	-1.30393e-09	0.00867337
5208137	chr9:5208137:A:C	1.81012e-59	-0.788088	-0.558536
5208264	chr9:5208264:T:C	1.76296e-60	-2.38057	-1.29504
5208353	chr9:5208353:A:C	1.28976e-59	-1.30393e-09	-1.68556
5209245	chr9:5209245:G:C	4.57703e-60	-2.72155	-7.1114e-10
5209288	chr9:5209288:C:T	2.27899e-59	-1.30393e-09	-1.11628
5209433	chr9:5209433:T:A	6.45094e-60	-0.692528	-1.68585
5209435	chr9:5209435:T:C	1.28695e-59	-1.30393e-09	-1.68774
5209615	chr9:5209615:G:A	1.62288e-59	-1.30393e-09	-1.45581
5209731	chr9:5209731:G:C	1.29407e-59	-1.30393e-09	-1.68223
5209850	chr9:5209850:T:G	1.65895e-59	-1.30393e-09	-1.43383
5209893	chr9:5209893:T:C	2.90256e-59	-1.30393e-09	-0.874421
5210425	chr9:5210425:C:A	7.24056e-59	-1.30393e-09	0.0396838
5210553	chr9:5210553:T:C	1.45652e-59	-1.30393e-09	-1.56397
5211297	chr9:5211297:G:A	8.11213e-60	-0.563793	-1.58545
5211612	chr9:5211612:C:T	1.41817e-59	-1.30393e-09	-1.59065
5211771	chr9:5211771:T:A	4.50138e-60	-2.73822	-7.1114e-10
5211830	chr9:5211830:A:T	2.42412e-59	-1.30393e-09	-1.05455
5212002	chr9:5212002:G:C	1.49961e-59	-1.30393e-09	-1.53481
5212254	chr9:5212254:T:A	1.30336e-59	-0.0507921	-1.62428
5212735	chr9:5212735:A:C	2.30803e-59	-1.30393e-09	-1.10362
5212858	chr9:5212858:A:G	2.16904e-59	-1.30393e-09	-1.16573
5212888	chr9:5212888:AG:A	2.42212e-59	-1.30393e-09	-1.05537
5212921	chr9:5212921:G:C	4.76366e-59	-1.30393e-09	-0.379
5213002	chr9:5213002:T:C	7.43497e-59	-1.30393e-09	0.0661791
5213245	chr9:5213245:A:G	9.67784e-61	-2.66256	-1.61278
5213802	chr9:5213802:G:A	2.73678e-59	-1.30393e-09	-0.933233
5213904	chr9:5213904:G:A	1.41853e-59	-1.30393e-09	-1.59039
5214363	chr9:5214363:G:A	2.40415e-57	3.54235	-7.1114e-10
5214394	chr9:5214394:C:A	2.03473e-59	-1.30393e-09	-1.22965
5214998	chr9:5214998:A:G	1.39369e-59	-1.30393e-09	-1.60806
5215064	chr9:5215064:T:G	1.2433e-57	0.0856794	2.79725
5215184	chr9:5215184:A:C	1.43276e-59	-1.30393e-09	-1.58041
5215459	chr9:5215459:T:C	1.65573e-59	-1.30393e-09	-1.43577
5215470	chr9:5215470:C:T	1.38814e-59	-1.30393e-09	-1.61205
5215789	chr9:5215789:C:T	1.28892e-59	-1.30393e-09	-1.68621
5215926	chr9:5215926:A:G	4.33349e-60	-1.10052	-1.67571
5215954	chr9:5215954:G:A	6.91256e-60	-0.671758	-1.6375
5216005	chr9:5216005:A:G	5.80265e-59	-1.30393e-09	-0.181701
5216239	chr9:5216239:G:A	5.05762e-59	-1.30393e-09	-0.319119
5216541	chr9:5216541:C:T	2.426e-59	-1.30393e-09	-1.05377
5216562	chr9:5216562:G:A	1.28975e-59	-1.30393e-09	-1.68557
5216904	chr9:5216904:A:G	2.53541e-59	-1.30393e-09	-1.00966
5216910	chr9:5216910:T:A	1.31284e-59	-1.30393e-09	-1.66782
5217011	chr9:5217011:C:T	1.38833e-59	-1.30393e-09	-1.61191
5217255	chr9:5217255:T:C	1.87667e-58	2.62998	-1.63791
5217501	chr9:5217501:C:T	2.61375e-59	-1.30393e-09	-0.979229
5217620	chr9:5217620:T:C	1.537e-59	-1.30393e-09	-1.51018
5217755	chr9:5217755:T:A	1.39746e-59	-1.30393e-09	-1.60536
5217971	chr9:5217971:A:G	1.198e-59	-1.75937	-7.1114e-10
5218129	chr9:5218129:T:C	1.29052e-59	-1.30393e-09	-1.68497
5218312	chr9:5218312:A:G	1.39471e-59	-1.30393e-09	-1.60733
5218352	chr9:5218352:T:C	4.664e-60	-2.70273	-7.1114e-10
5218375	chr9:5218375:A:C	1.3688e-59	-1.30393e-09	-1.62608
5218416	chr9:5218416:A:T	6.54281e-60	-1.45873	-0.905507
5218491	chr9:5218491:A:G	1.96161e-59	-1.30393e-09	-1.26625
5219307	chr9:5219307:C:A	1.39279e-59	-1.30393e-09	-1.60871
5219533	chr9:5219533:G:T	1.85602e-57	-1.30393e-09	3.28359
5219748	chr9:5219748:T:C	1.28554e-59	-1.30393e-09	-1.68884
5219802	chr9:5219802:G:A	2.74116e-59	-1.30393e-09	-0.931633
5219837	chr9:5219837:A:G	1.35929e-59	-1.30393e-09	-1.63305
5220060	chr9:5220060:A:G	3.91576e-59	-1.30393e-09	-0.575005
5220135	chr9:5220135:T:A	1.31931e-59	-1.30393e-09	-1.6629
5220292	chr9:5220292:A:G	4.55911e-59	-1.30393e-09	-0.422887
5220397	chr9:5220397:T:G	6.34973e-60	-1.6639	-0.730286
5220411	chr9:5220411:G:A	1.75665e-59	-1.30393e-09	-1.37661
5220492	chr9:5220492:T:G	1.37731e-59	-1.30393e-09	-1.61989
5220634	chr9:5220634:CTG:C	3.12331e-59	-1.30393e-09	-0.801122
5220832	chr9:5220832:G:A	1.41859e-59	-1.30393e-09	-1.59036
5220917	chr9:5220917:G:GA	1.44776e-59	-1.30393e-09	-1.57
5221086	chr9:5221086:A:G	1.34153e-59	-1.30393e-09	-1.64621
5221124	chr9:5221124:T:C	1.31871e-59	-1.30393e-09	-1.66336
5221137	chr9:5221137:C:T	1.4656e-59	-1.30393e-09	-1.55775
5221174	chr9:5221174:A:G	1.46639e-59	-1.30393e-09	-1.55721
5221257	chr9:5221257:A:G	2.1721e-59	-1.30393e-09	-1.16432
5221614	chr9:5221614:A:G	2.8775e-60	-1.88753	-1.29815
5221818	chr9:5221818:C:T	3.82993e-60	-1.25837	-1.64139
5222066	chr9:5222066:T:G	1.34506e-59	-1.30393e-09	-1.64358
5222208	chr9:5222208:A:G	5.91766e-60	-0.982955	-1.48171
5222311	chr9:5222311:T:C	1.28553e-59	-1.30393e-09	-1.68884
5222319	chr9:5222319:G:A	1.32479e-59	-1.30393e-09	-1.65876
5222371	chr9:5222371:G:A	4.37186e-59	-1.30393e-09	-0.464827
5222686	chr9:5222686:T:A	1.38079e-59	-1.30393e-09	-1.61736
5222778	chr9:5222778:A:T	7.54841e-59	0.0813217	-7.1114e-10
5223019	chr9:5223019:G:A	1.33232e-59	-1.30393e-09	-1.65309
5223126	chr9:5223126:A:T	1.34564e-59	-1.30393e-09	-1.64315
5223199	chr9:5223199:T:C	1.28663e-59	-1.30393e-09	-1.68799
5223201	chr9:5223201:C:T	1.45114e-59	-1.30393e-09	-1.56766
5223398	chr9:5223398:C:T	1.33465e-59	-1.30393e-09	-1.65135
5223533	chr9:5223533:A:G	1.29059e-59	-1.30393e-09	-1.68492
5223647	chr9:5223647:G:A	1.97167e-59	-1.30393e-09	-1.26114
5224058	chr9:5224058:A:C	1.75483e-58	-1.30393e-09	0.924943
5224259	chr9:5224259:T:C	1.28309e-59	-1.30393e-09	-1.69074
5225161	chr9:5225161:T:G	5.35571e-60	-2.56444	-7.1114e-10
5225467	chr9:5225467:A:G	1.37706e-59	-1.30393e-09	-1.62007
5226281	chr9:5226281:A:G	1.28311e-59	-1.30393e-09	-1.69073
5226796	chr9:5226796:T:C	2.21172e-59	-1.14624	-7.1114e-10
5227092	chr9:5227092:G:A	1.37518e-59	-1.30393e-09	-1.62143
5227099	chr9:5227099:C:G	1.29694e-59	-1.30393e-09	-1.68001
5227183	chr9:5227183:T:C	2.63626e-59	-1.30393e-09	-0.970655
5228202	chr9:5228202:A:T	6.52482e-60	-1.64741	-0.719575
5228345	chr9:5228345:T:C	1.29521e-59	-1.30393e-09	-1.68134
5228401	chr9:5228401:A:G	4.51509e-59	-1.30393e-09	-0.43259
5228724	chr9:5228724:C:G	1.86673e-59	-1.30393e-09	-1.31583
5228785	chr9:5228785:T:C	4.33541e-60	-2.77578	-7.1114e-10
5228925	chr9:5228925:T:A	8.37913e-59	-1.30393e-09	0.185729
5229116	chr9:5229116:A:G	2.55622e-58	-1.18597	2.48707
5229216	chr9:5229216:T:C	9.61363e-59	-1.30393e-09	0.323167
5229353	chr9:5229353:T:C	5.01796e-58	-1.07752	3.05311
5229393	chr9:5229393:A:C	2.69586e-59	-1.30393e-09	-0.948298
5229419	chr9:5229419:T:A	8.7229e-60	-1.41407	-0.662582
5229426	chr9:5229426:T:C	9.5872e-59	-1.30393e-09	0.320414
5229457	chr9:5229457:C:T	2.35739e-59	-1.30393e-09	-1.08246
5229523	chr9:5229523:C:T	1.60885e-59	-1.30393e-09	-1.4645
5229637	chr9:5229637:A:G	2.35775e-59	-1.30393e-09	-1.08231
5230012	chr9:5230012:G:A	1.43885e-59	-1.30393e-09	-1.57617
5230374	chr9:5230374:G:T	9.00408e-60	-0.455298	-1.58962
5230426	chr9:5230426:C:T	1.4776e-59	-1.30393e-09	-1.5496
5230471	chr9:5230471:C:T	2.75131e-59	-1.30393e-09	-0.927937
5230783	chr9:5230783:A:G	1.32403e-59	-1.30393e-09	-1.65933
5230804	chr9:5230804:G:C	1.29059e-59	-1.30393e-09	-1.68492
5230808	chr9:5230808:G:A	1.66471e-59	-1.30393e-09	-1.43036
5231010	chr9:5231010:T:C	1.32629e-59	-1.30393e-09	-1.65763
5231035	chr9:5231035:C:T	1.93959e-59	-1.30393e-09	-1.27754
5231286	chr9:5231286:G:C	1.43521e-59	-1.30393e-09	-1.5787
5231333	chr9:5231333:G:A	1.51644e-59	-1.30393e-09	-1.52365
5231342	chr9:5231342:T:G	5.53141e-59	-1.30393e-09	-0.229573
5231357	chr9:5231357:T:C	1.36347e-59	-1.30393e-09	-1.62998
5231389	chr9:5231389:A:T	1.35776e-59	-1.30393e-09	-1.63418
5231434	chr9:5231434:A:G	1.29402e-59	-1.30393e-09	-1.68227
5231509	chr9:5231509:G:C	1.35184e-59	-1.30393e-09	-1.63855
5231525	chr9:5231525:T:C	1.753e-59	-1.30393e-09	-1.37869
5231583	chr9:5231583:T:G	1.28642e-59	-1.30393e-09	-1.68815
5231712	chr9:5231712:T:A	1.30007e-58	-0.23467	0.859658
5231788	chr9:5231788:G:A	1.46415e-59	-1.55874	-7.1114e-10
5231891	chr9:5231891:A:G	1.38492e-59	-1.30393e-09	-1.61437
5231911	chr9:5231911:G:C	1.28406e-59	-1.30393e-09	-1.68999
5232299	chr9:5232299:G:A	2.74769e-59	-0.772746	-0.156509
5232409	chr9:5232409:G:C	8.32961e-60	-0.501701	-1.62108
5232490	chr9:5232490:T:G	3.31625e-59	-1.30393e-09	-0.741182
5232525	chr9:5232525:A:T	2.35666e-59	-1.30393e-09	-1.08277
5232680	chr9:5232680:G:C	1.95525e-59	-1.30393e-09	-1.2695
5232751	chr9:5232751:A:G	3.87094e-59	-1.30393e-09	-0.586519
5232753	chr9:5232753:T:A	1.3973e-59	-1.30393e-09	-1.60548
5232876	chr9:5232876:G:A	2.28289e-59	-1.30393e-09	-1.11457
5233054	chr9:5233054:T:C	1.0124e-59	-0.418882	-1.50881
5233199	chr9:5233199:T:C	3.33121e-59	-1.30393e-09	-0.73668
5233373	chr9:5233373:G:C	1.28344e-59	-1.30393e-09	-1.69047
5233457	chr9:5233457:A:T	1.34262e-59	-1.30393e-09	-1.64539
5233459	chr9:5233459:A:G	4.32834e-59	-1.30393e-09	-0.47483
5233557	chr9:5233557:TG:T	9.13685e-60	-0.502514	-1.52777
5233664	chr9:5233664:A:G	3.53745e-59	-1.30393e-09	-0.67661
5233855	chr9:5233855:C:A	1.28807e-59	-1.30393e-09	-1.68687
5233856	chr9:5233856:T:G	1.58922e-59	-1.30393e-09	-1.47677
5234291	chr9:5234291:T:C	1.49128e-59	-1.30393e-09	-1.54038
5234517	chr9:5234517:T:A	3.1466e-59	-1.30393e-09	-0.793693
5234617	chr9:5234617:C:T	1.3666e-59	-1.30393e-09	-1.62769
5234964	chr9:5234964:G:A	1.46548e-59	-1.30393e-09	-1.55783
5235057	chr9:5235057:T:A	1.4171e-59	-1.30393e-09	-1.5914
5235336	chr9:5235336:T:A	1.29363e-59	-1.30393e-09	-1.68257
5236121	chr9:5236121:A:G	1.86766e-59	-1.30393e-09	-1.31533
5236721	chr9:5236721:C:A	1.61044e-59	-1.30393e-09	-1.46351
5236732	chr9:5236732:G:C	2.51977e-59	-1.30393e-09	-1.01585
5236849	chr9:5236849:C:T	2.02999e-59	-1.30393e-09	-1.23198
5236924	chr9:5236924:T:C	1.16527e-58	0.720672	-0.205154
5237081	chr9:5237081:T:C	7.42316e-59	0.298882	-0.234292
5237136	chr9:5237136:C:T	3.24414e-59	-1.30393e-09	-0.763164
5237287	chr9:5237287:C:CA	1.31437e-59	-1.30393e-09	-1.66666
5237404	chr9:5237404:T:C	2.58572e-59	-0.99001	-7.1114e-10
5237442	chr9:5237442:T:C	6.57415e-59	0.234362	-0.291233
5237479	chr9:5237479:C:T	6.90056e-59	0.287583	-0.295996
5237530	chr9:5237530:T:C	1.61671e-59	-1.30393e-09	-1.45962
5237712	chr9:5237712:T:C	1.45738e-59	-1.30393e-09	-1.56337
5237959	chr9:5237959:C:A	1.34571e-59	-1.30393e-09	-1.64309
5238177	chr9:5238177:C:A	1.98575e-59	-1.30393e-09	-1.25402
5238253	chr9:5238253:C:T	5.13977e-59	-1.01169	0.708679
5238774	chr9:5238774:T:C	1.28426e-59	-1.30393e-09	-1.68983
5238803	chr9:5238803:T:G	1.2848e-59	-1.30393e-09	-1.68941
5238814	chr9:5238814:G:A	1.37245e-59	-1.30393e-09	-1.62342
5239500	chr9:5239500:A:G	1.43511e-59	-1.30393e-09	-1.57877
5239549	chr9:5239549:G:A	1.42842e-59	-0.174643	-1.4088
5239740	chr9:5239740:C:T	2.57866e-59	-1.30393e-09	-0.992744
5241059	chr9:5241059:T:C	1.28649e-59	-1.30393e-09	-1.6881
5243347	chr9:5243347:TA:T	1.5174e-59	-1.30393e-09	-1.52301
5243453	chr9:5243453:C:T	1.35338e-59	-1.30393e-09	-1.63741
5243511	chr9:5243511:G:A	3.1736e-59	-1.14856	0.363414
5243587	chr9:5243587:G:A	1.29697e-59	-1.30393e-09	-1.67999
5243736	chr9:5243736:T:C	7.18239e-59	0.564329	-0.532711
5243780	chr9:5243780:A:G	1.32356e-59	-1.30393e-09	-1.65969
5243954	chr9:5243954:G:A	1.58035e-60	-2.11157	-1.67339
5244356	chr9:5244356:C:G	5.49563e-59	-0.0143445	-0.221717
5244405	chr9:5244405:G:A	2.08734e-59	-1.30393e-09	-1.20412
5244708	chr9:5244708:C:A	9.44132e-59	0.0768808	0.228199
5244807	chr9:5244807:G:A	1.29134e-59	-1.30393e-09	-1.68434
5244958	chr9:5244958:G:A	1.65214e-60	-2.06452	-1.67601
5244968	chr9:5244968:A:T	1.43568e-59	-1.30393e-09	-1.57838
5245314	chr9:5245314:AAT:A	1.03211e-59	-1.90841	-7.1114e-10
5245398	chr9:5245398:G:A	3.08078e-59	-1.30393e-09	-0.814833
5246396	chr9:5246396:G:A	1.52591e-59	-1.30393e-09	-1.51743
5246528	chr9:5246528:C:T	1.43409e-59	-1.30393e-09	-1.57949
5246645	chr9:5246645:G:A	1.34458e-59	-1.30393e-09	-1.64393
5246856	chr9:5246856:A:T	1.66637e-60	-2.07857	-1.65338
5247025	chr9:5247025:G:A	1.98162e-59	-1.2561	-7.1114e-10
5247629	chr9:5247629:A:G	1.51904e-59	-1.30393e-09	-1.52193
5247969	chr9:5247969:A:C	1.45033e-59	-1.30393e-09	-1.56822
5247980	chr9:5247980:G:C	1.14042e-60	-2.61378	-1.49742
5248396	chr9:5248396:C:A	1.8649e-60	-2.5596	-1.05979
5248742	chr9:5248742:C:T	2.39336e-59	-1.21788	0.150558
5248762	chr9:5248762:T:A	1.43876e-59	-1.30393e-09	-1.57623
5248768	chr9:5248768:C:T	9.281e-60	-0.391247	-1.62338
5248838	chr9:5248838:G:A	3.18152e-59	-1.30393e-09	-0.782657
5249075	chr9:5249075:G:A	7.773e-59	-1.30393e-09	0.110641
5249347	chr9:5249347:T:C	2.4004e-59	-1.06438	-7.1114e-10
5249364	chr9:5249364:A:G	1.02959e-59	-0.362574	-1.54828
5249874	chr9:5249874:C:G	4.32433e-60	-2.77834	-7.1114e-10
5249934	chr9:5249934:C:T	7.27816e-59	-1.30393e-09	0.0448632
5250273	chr9:5250273:G:T	2.43732e-59	-1.15418	0.105066
5250761	chr9:5250761:G:C	1.57398e-59	-1.30393e-09	-1.48641
5251756	chr9:5251756:T:G	4.38221e-60	-2.76505	-7.1114e-10
5251758	chr9:5251758:T:C	5.45267e-59	-0.28917	0.0452595
5251976	chr9:5251976:G:C	1.41288e-59	-1.30393e-09	-1.59439
5252349	chr9:5252349:A:G	1.36979e-59	-1.30393e-09	-1.62536
5252527	chr9:5252527:A:G	1.33938e-59	-1.30393e-09	-1.64781
5252637	chr9:5252637:A:T	8.08944e-59	-1.30393e-09	0.150544
5252789	chr9:5252789:C:T	7.16471e-59	0.0214063	0.00774643
5252845	chr9:5252845:T:A	1.53654e-59	-1.30393e-09	-1.51048
5253156	chr9:5253156:C:T	1.86637e-59	-1.30393e-09	-1.31602
5253172	chr9:5253172:G:A	1.46208e-59	-1.30393e-09	-1.56015
5253383	chr9:5253383:C:T	1.4567e-59	-1.30393e-09	-1.56385
5253540	chr9:5253540:G:C	1.8625e-59	-1.30393e-09	-1.3181
5253558	chr9:5253558:T:G	1.84404e-58	-0.0690651	1.04359
5253683	chr9:5253683:T:G	1.49083e-59	-1.30393e-09	-1.54068
5254070	chr9:5254070:T:C	1.46489e-59	-1.30393e-09	-1.55823
5254113	chr9:5254113:G:C	2.27967e-59	-1.30393e-09	-1.11599
5254289	chr9:5254289:G:C	1.45439e-59	-1.30393e-09	-1.56543
5254681	chr9:5254681:G:A	1.28398e-59	-1.30393e-09	-1.69005
5254771	chr9:5254771:T:C	4.30643e-59	-1.30393e-09	-0.479906
5254965	chr9:5254965:T:C	1.62595e-59	-1.30393e-09	-1.45393
5255046	chr9:5255046:T:G	1.30226e-59	-1.30393e-09	-1.67591
5255048	chr9:5255048:T:C	1.30027e-59	-1.30393e-09	-1.67745
5255130	chr9:5255130:T:C	1.92795e-59	-1.30393e-09	-1.28356
5255131	chr9:5255131:A:T	1.87792e-59	-1.30393e-09	-1.30985
5255564	chr9:5255564:T:C	6.06446e-59	-1.30393e-09	-0.137569
5255775	chr9:5255775:G:A	1.46385e-59	-1.30393e-09	-1.55894
5255783	chr9:5255783:G:T	7.4288e-59	-1.30393e-09	0.0653494
5255805	chr9:5255805:A:T	6.43055e-59	-1.30393e-09	-0.0789558
5255849	chr9:5255849:T:C	1.86856e-59	-1.30393e-09	-1.31484
5255920	chr9:5255920:G:A	1.12328e-59	-0.549337	-1.27443
5256267	chr9:5256267:G:A	1.46441e-59	-1.30393e-09	-1.55856
5256788	chr9:5256788:C:T	1.34129e-59	-1.30393e-09	-1.64638
5256969	chr9:5256969:C:T	1.46011e-59	-1.30393e-09	-1.5615
5257048	chr9:5257048:C:A	9.53891e-59	-0.0629722	0.378336
5257117	chr9:5257117:T:C	8.28547e-59	-1.30393e-09	0.174488
5257334	chr9:5257334:C:T	9.20427e-60	-1.63441	-0.388522
5257430	chr9:5257430:A:G	3.66025e-59	0.216219	-0.858702
5257551	chr9:5257551:A:C	1.40256e-59	-1.30393e-09	-1.60171
5257621	chr9:5257621:T:C	1.33166e-59	-1.30393e-09	-1.65359
5258127	chr9:5258127:A:G	1.23614e-59	-0.210602	-1.51742
5258144	chr9:5258144:A:G	1.81556e-59	-1.30393e-09	-1.34362
5258561	chr9:5258561:T:C	1.42996e-59	-1.30393e-09	-1.58237
5258692	chr9:5258692:AG:A	5.61559e-60	-1.0514	-1.46565
5258728	chr9:5258728:T:C	6.85017e-59	-1.30393e-09	-0.0157423
5258890	chr9:5258890:C:T	4.20091e-58	1.79787	-7.1114e-10
5258924	chr9:5258924:T:G	1.50811e-59	-1.30393e-09	-1.52916
5259162	chr9:5259162:G:T	1.89056e-59	-1.30393e-09	-1.30314
5259335	chr9:5259335:C:A	1.40045e-59	-1.30393e-09	-1.60322
5259385	chr9:5259385:G:A	1.29032e-59	-1.30393e-09	-1.68513
5259504	chr9:5259504:G:A	2.17448e-59	-1.30393e-09	-1.16322
5259722	chr9:5259722:C:T	3.76329e-60	-2.54896	-0.368346
5259847	chr9:5259847:G:C	2.5191e-59	-1.40938	0.39327
5259955	chr9:5259955:G:C	3.40074e-60	-1.41304	-1.60557
5260039	chr9:5260039:G:C	2.9065e-59	-1.27093	0.397864
5260284	chr9:5260284:G:C	1.30025e-59	-1.30393e-09	-1.67746
5261013	chr9:5261013:C:A	1.0757e-58	-1.30393e-09	0.435538
5261162	chr9:5261162:A:T	1.44742e-59	-1.30393e-09	-1.57023
5261230	chr9:5261230:G:T	1.92293e-59	-1.30393e-09	-1.28616
5261275	chr9:5261275:T:C	2.39836e-57	3.53994	-7.1114e-10
5261324	chr9:5261324:A:G	2.38435e-59	-1.09565	0.0245615
5261376	chr9:5261376:AACTT:A	1.60646e-59	-1.30393e-09	-1.46598
5261539	chr9:5261539:A:C	1.52536e-59	-1.30393e-09	-1.51779
5261938	chr9:5261938:A:G	1.3119e-59	-1.30393e-09	-1.66854
5262127	chr9:5262127:G:C	1.43936e-59	-1.30393e-09	-1.57581
5262162	chr9:5262162:G:A	1.29413e-59	-1.30393e-09	-1.68218
5262190	chr9:5262190:A:G	1.36101e-59	-1.30393e-09	-1.63179
5262298	chr9:5262298:A:G	1.30249e-59	-1.30393e-09	-1.67573
5262381	chr9:5262381:T:C	1.28476e-59	-1.30393e-09	-1.68944
5262402	chr9:5262402:T:C	1.31135e-59	-1.30393e-09	-1.66896
5262427	chr9:5262427:C:T	1.4091e-59	-1.30393e-09	-1.59706
5262446	chr9:5262446:A:G	1.30897e-59	-1.30393e-09	-1.67078
5262796	chr9:5262796:G:C	1.68628e-59	-1.30393e-09	-1.41749
5262816	chr9:5262816:G:T	1.46327e-59	-1.30393e-09	-1.55934
5262832	chr9:5262832:G:C	1.28391e-59	-1.30393e-09	-1.6901
5262849	chr9:5262849:C:A	1.89162e-59	-1.30393e-09	-1.30258
5262881	chr9:5262881:T:C	1.49245e-59	-1.30393e-09	-1.5396
5262996	chr9:5262996:C:G	6.83552e-59	-1.30393e-09	-0.0178829
5263013	chr9:5263013:A:G	2.67565e-59	-1.30393e-09	-0.955822
5263058	chr9:5263058:G:A	2.20763e-59	0.0433272	-1.19142
5263127	chr9:5263127:C:T	3.7481e-57	3.9864	-7.1114e-10
5263335	chr9:5263335:ACAAT:A	1.40117e-60	-2.21671	-1.68859
5263340	chr9:5263340:T:TGA	1.42378e-60	-2.19888	-1.6904
5263480	chr9:5263480:G:A	1.27731e-60	-2.30718	-1.69066
5263685	chr9:5263685:G:A	1.30156e-59	-1.30393e-09	-1.67645
5263862	chr9:5263862:G:C	1.62794e-59	-1.30393e-09	-1.4527
5263899	chr9:5263899:T:C	4.86768e-59	-1.30393e-09	-0.357398
5264058	chr9:5264058:G:C	3.63582e-59	-0.649182	-7.1114e-10
5264075	chr9:5264075:C:T	1.38394e-59	-1.30393e-09	-1.61508
5264122	chr9:5264122:G:A	1.33365e-59	-1.30393e-09	-1.65209
5264217	chr9:5264217:G:A	3.56573e-59	-1.30393e-09	-0.668645
5264308	chr9:5264308:TA:T	1.31311e-59	-1.30393e-09	-1.66762
5264398	chr9:5264398:A:G	1.38502e-59	-1.30393e-09	-1.6143
5264425	chr9:5264425:C:T	1.22831e-59	-2.27582	0.541437
5264464	chr9:5264464:G:A	1.71105e-59	-1.30393e-09	-1.40291
5264708	chr9:5264708:T:G	1.36386e-59	-1.30393e-09	-1.62969
5264710	chr9:5264710:TC:T	1.36113e-59	-1.30393e-09	-1.6317
5264765	chr9:5264765:T:C	1.33969e-59	-1.30393e-09	-1.64758
5265048	chr9:5265048:T:C	1.94631e-59	-1.93039	0.656311
5265200	chr9:5265200:G:T	1.33538e-59	-1.30393e-09	-1.6508
5265292	chr9:5265292:A:G	1.34962e-59	-1.30393e-09	-1.64019
5265719	chr9:5265719:C:T	3.77181e-59	-1.30393e-09	-0.612462
5265824	chr9:5265824:G:T	1.1382e-58	2.06964	-1.57763
5265826	chr9:5265826:A:G	3.49971e-60	-1.41142	-1.57851
5265994	chr9:5265994:C:T	2.00574e-59	-1.30393e-09	-1.244
5266202	chr9:5266202:C:T	4.13926e-60	-1.46731	-1.35478
5266232	chr9:5266232:G:A	2.28538e-59	-1.30393e-09	-1.11348
5266302	chr9:5266302:G:C	1.00671e-58	2.0369	-1.66764
5266326	chr9:5266326:T:G	4.48229e-60	-2.74247	-7.1114e-10
5266549	chr9:5266549:A:G	1.99867e-59	-1.30393e-09	-1.24753
5266612	chr9:5266612:G:C	1.30907e-59	-1.30393e-09	-1.6707
5266827	chr9:5266827:A:C	1.19816e-58	-1.30393e-09	0.54336
5266897	chr9:5266897:C:T	2.21351e-59	-1.30393e-09	-1.14544
5266913	chr9:5266913:A:G	3.29615e-59	-1.30393e-09	-0.747259
5267043	chr9:5267043:G:T	4.42053e-59	-1.89675	1.443
5267075	chr9:5267075:A:G	2.27767e-59	-1.11686	-7.1114e-10
5267247	chr9:5267247:C:G	2.36344e-59	-1.30393e-09	-1.0799
5267327	chr9:5267327:A:G	2.19121e-59	-1.30393e-09	-1.15556
5267367	chr9:5267367:G:C	1.7226e-59	-1.30393e-09	-1.39618
5267440	chr9:5267440:A:G	6.67966e-59	-0.464763	0.423815
5267460	chr9:5267460:T:C	2.28387e-59	-1.30393e-09	-1.11414
5267889	chr9:5267889:C:A	9.83256e-59	-0.873238	1.21892
5268126	chr9:5268126:C:A	3.79956e-59	-1.30393e-09	-0.605131
5268139	chr9:5268139:G:A	2.75584e-58	0.893655	0.482637
5268812	chr9:5268812:T:C	1.85294e-59	-1.30393e-09	-1.32324
5269352	chr9:5269352:C:T	4.81813e-59	-1.30393e-09	-0.36763
5269535	chr9:5269535:T:C	3.14618e-60	-1.41026	-1.68615
5269575	chr9:5269575:A:G	1.28645e-59	-1.30393e-09	-1.68813
5269627	chr9:5269627:C:CA	2.29215e-59	-1.30393e-09	-1.11053
5269954	chr9:5269954:G:A	1.40979e-59	-1.30393e-09	-1.59657
5270161	chr9:5270161:A:G	5.63864e-59	-1.30393e-09	-0.210373
5270239	chr9:5270239:G:A	1.57581e-60	-2.3118	-1.47603
5270248	chr9:5270248:T:C	1.39012e-59	-1.30393e-09	-1.61062
5270287	chr9:5270287:C:T	1.30408e-59	-1.30393e-09	-1.67452
5270709	chr9:5270709:A:G	1.35972e-59	-1.30393e-09	-1.63273
5270849	chr9:5270849:G:C	1.3016e-59	-1.30393e-09	-1.67642
5271010	chr9:5271010:T:C	2.01135e-60	-1.96993	-1.57386
5271410	chr9:5271410:G:A	2.50806e-59	-1.30393e-09	-1.02051
5271754	chr9:5271754:G:A	4.9086e-60	-2.65161	-7.1114e-10
5271813	chr9:5271813:G:T	2.75978e-59	-1.30393e-09	-0.924864
5271907	chr9:5271907:G:T	2.04446e-59	-1.30393e-09	-1.22488
5272089	chr9:5272089:G:A	1.44201e-59	-1.30393e-09	-1.57398
5272131	chr9:5272131:A:C	1.49344e-59	-1.30393e-09	-1.53893
5272381	chr9:5272381:T:C	4.02906e-60	-1.88128	-0.967784
5272390	chr9:5272390:C:T	3.63378e-59	0.329296	-0.979038
5272475	chr9:5272475:AC:A	1.19172e-60	-2.52598	-1.54122
5272535	chr9:5272535:G:C	2.30636e-59	-1.30393e-09	-1.10435
5272767	chr9:5272767:A:G	1.63895e-59	-1.30393e-09	-1.44596
5272822	chr9:5272822:T:C	4.10499e-60	-1.26515	-1.56525
5272887	chr9:5272887:G:C	3.93065e-59	-1.30393e-09	-0.57121
5273019	chr9:5273019:C:A	2.06622e-59	-1.30393e-09	-1.21429
5273651	chr9:5273651:G:A	1.33208e-59	-1.30393e-09	-1.65327
5273704	chr9:5273704:A:T	1.43891e-59	-1.30393e-09	-1.57613
5273947	chr9:5273947:C:G	1.6031e-59	-1.30393e-09	-1.46808
5274182	chr9:5274182:T:G	4.0727e-59	-1.30393e-09	-0.535709
5274464	chr9:5274464:A:G	1.61305e-60	-2.73729	-1.02719
5274648	chr9:5274648:A:G	1.72085e-59	0.259027	-1.65623
5274860	chr9:5274860:T:C	1.56774e-54	6.44154	3.58101
5274930	chr9:5274930:C:T	1.44169e-59	-1.30393e-09	-1.5742
5275442	chr9:5275442:T:C	1.32023e-59	-1.30393e-09	-1.66221
5275509	chr9:5275509:T:C	1.32104e-59	-1.30393e-09	-1.6616
5275556	chr9:5275556:G:A	8.1544e-60	-1.31312	-0.830927
5275600	chr9:5275600:T:A	4.59863e-59	-1.30393e-09	-0.414256
5276029	chr9:5276029:G:A	3.30988e-59	-1.30393e-09	-0.743104
5276259	chr9:5276259:G:C	3.42279e-59	-1.30393e-09	-0.709561
5276545	chr9:5276545:T:C	3.11161e-60	-2.38834	-0.719121
5276598	chr9:5276598:T:C	3.85985e-59	0.853554	-1.44294
5277032	chr9:5277032:T:A	1.62754e-59	-1.30393e-09	-1.45295
5277086	chr9:5277086:G:A	5.88133e-59	-1.30393e-09	-0.168233
5277145	chr9:5277145:T:C	5.67683e-59	-1.30393e-09	-0.203623
5277180	chr9:5277180:T:C	1.35282e-59	-1.30393e-09	-1.63783
5277261	chr9:5277261:G:A	3.01492e-60	-1.72107	-1.41796
5277614	chr9:5277614:T:C	1.32123e-59	-1.30393e-09	-1.66145
5277722	chr9:5277722:G:A	2.48097e-59	-1.30393e-09	-1.03137
5277752	chr9:5277752:G:A	2.1627e-60	-1.92362	-1.54762
5277849	chr9:5277849:T:A	1.67084e-59	-1.30393e-09	-1.42669
5278480	chr9:5278480:A:G	2.69593e-59	-1.30393e-09	-0.948274
5278596	chr9:5278596:G:A	1.14609e-60	-2.4763	-1.62994
5278674	chr9:5278674:G:A	1.41283e-58	-1.30393e-09	0.708165
5278767	chr9:5278767:T:C	3.31158e-58	-1.30393e-09	1.56
5278818	chr9:5278818:T:C	1.38141e-60	-2.283	-1.63649
5279082	chr9:5279082:G:A	1.33654e-60	-2.27828	-1.67423
5279135	chr9:5279135:G:A	1.5092e-59	-1.30393e-09	-1.52844
5279137	chr9:5279137:G:A	1.50282e-59	-1.30393e-09	-1.53267
5279168	chr9:5279168:T:C	1.31897e-59	-1.30393e-09	-1.66316
5279371	chr9:5279371:G:A	1.28431e-59	-1.30393e-09	-1.68979
5279376	chr9:5279376:T:C	2.89264e-58	-1.30393e-09	1.42474
5279781	chr9:5279781:A:G	1.39273e-59	-1.30393e-09	-1.60875
5279892	chr9:5279892:G:C	1.49861e-59	-1.30393e-09	-1.53547
5279928	chr9:5279928:C:G	1.49336e-59	-1.30393e-09	-1.53898
5279969	chr9:5279969:C:A	4.76333e-58	-1.30393e-09	1.92352
5280119	chr9:5280119:A:G	2.9143e-60	-1.66434	-1.50863
5280287	chr9:5280287:G:A	1.32568e-59	-1.30393e-09	-1.65809
5280548	chr9:5280548:A:G	1.31936e-59	-1.30393e-09	-1.66287
5281318	chr9:5281318:G:A	1.34584e-59	-1.30393e-09	-1.643
5281319	chr9:5281319:C:T	1.90503e-59	-2.76389	1.46837
5281484	chr9:5281484:A:G	3.49762e-60	-1.80124	-1.18928
5281533	chr9:5281533:G:A	1.32559e-59	-1.30393e-09	-1.65816
5281881	chr9:5281881:AC:A	3.85849e-59	-1.30393e-09	-0.589738
5282163	chr9:5282163:T:A	1.29426e-59	-1.30393e-09	-1.68208
5282213	chr9:5282213:C:G	3.24178e-60	-1.37691	-1.68957
5282348	chr9:5282348:T:C	5.29562e-59	-1.30393e-09	-0.273135
5282522	chr9:5282522:T:C	1.29246e-59	-1.30393e-09	-1.68347
5282588	chr9:5282588:G:A	1.17461e-58	-1.30393e-09	0.523506
5282701	chr9:5282701:C:T	1.28419e-59	-1.30393e-09	-1.68989
5282884	chr9:5282884:A:G	1.28406e-59	-1.30393e-09	-1.68999
5283126	chr9:5283126:C:T	1.4151e-59	-1.30393e-09	-1.59281
5283210	chr9:5283210:A:T	4.19041e-59	-1.30393e-09	-0.507218
5283344	chr9:5283344:G:A	1.29254e-59	-1.30393e-09	-1.68341
5283631	chr9:5283631:T:C	1.45838e-59	-1.30393e-09	-1.56269
5284234	chr9:5284234:AG:A	2.17764e-58	1.14081	-7.1114e-10
5284278	chr9:5284278:G:C	1.3953e-58	-1.30393e-09	0.695679
5284496	chr9:5284496:A:G	1.53499e-59	-1.30393e-09	-1.51149
5284827	chr9:5284827:C:T	1.51836e-59	-1.30393e-09	-1.52238
5284886	chr9:5284886:G:A	1.31637e-59	-1.30393e-09	-1.66513
5284977	chr9:5284977:G:A	3.51686e-59	-1.30393e-09	-0.682446
5285169	chr9:5285169:G:A	3.48489e-59	-1.30393e-09	-0.691579
5285774	chr9:5285774:T:C	5.69946e-60	-1.66255	-0.839676
5285943	chr9:5285943:G:C	1.3207e-59	-1.30393e-09	-1.66186
5286484	chr9:5286484:A:G	1.45125e-59	-1.30393e-09	-1.56759
5286521	chr9:5286521:G:T	1.28951e-59	-1.30393e-09	-1.68575
5286794	chr9:5286794:T:C	1.30036e-59	-1.30393e-09	-1.67738
5286847	chr9:5286847:T:A	1.95661e-58	1.03379	-7.1114e-10
5287277	chr9:5287277:A:G	2.90971e-58	-1.30393e-09	1.43062
5287289	chr9:5287289:G:A	1.43845e-59	-1.30393e-09	-1.57645
5287734	chr9:5287734:C:T	6.51594e-60	-1.99612	-0.37223
5287982	chr9:5287982:G:A	1.48606e-59	-1.30393e-09	-1.54389
5288335	chr9:5288335:T:C	1.29426e-59	-1.30393e-09	-1.68207
5288582	chr9:5288582:G:A	1.29566e-59	-1.30393e-09	-1.68099
5288707	chr9:5288707:T:A	1.16603e-60	-2.75778	-1.33121
5288865	chr9:5288865:A:G	2.33605e-59	-1.30393e-09	-1.09155
5288908	chr9:5288908:G:A	2.62403e-60	-1.93559	-1.3423
5289118	chr9:5289118:A:G	1.3655e-59	-1.30393e-09	-1.62849
5289195	chr9:5289195:A:G	1.28684e-59	-1.30393e-09	-1.68783
5289288	chr9:5289288:T:C	1.33844e-59	-1.30393e-09	-1.64851
5289607	chr9:5289607:G:T	1.98922e-60	-2.15312	-1.40174
5289901	chr9:5289901:T:C	1.44832e-59	-1.30393e-09	-1.56961
5290048	chr9:5290048:T:C	1.57199e-59	-1.30393e-09	-1.48768
5290445	chr9:5290445:C:G	3.18224e-59	-1.30393e-09	-0.78243
5290448	chr9:5290448:C:A	2.83596e-58	-1.30393e-09	1.40495
5290490	chr9:5290490:A:G	1.87607e-59	-1.30393e-09	-1.31083
5290605	chr9:5290605:C:A	1.40966e-59	-1.30393e-09	-1.59666
5290737	chr9:5290737:G:A	1.28311e-59	-1.30393e-09	-1.69073
5290792	chr9:5290792:A:T	1.30802e-59	-1.30393e-09	-1.6715
5290815	chr9:5290815:A:G	1.3058e-59	-1.30393e-09	-1.6732
5290990	chr9:5290990:C:G	1.29566e-59	-1.30393e-09	-1.68099
5291025	chr9:5291025:G:A	1.7439e-59	-1.30393e-09	-1.38389
5291100	chr9:5291100:T:C	1.90782e-59	-1.30393e-09	-1.29405
5291171	chr9:5291171:C:T	1.2958e-59	-1.30393e-09	-1.68089
5291180	chr9:5291180:A:G	6.00187e-60	-2.45053	-7.1114e-10
5291211	chr9:5291211:T:C	1.90787e-59	-1.30393e-09	-1.29403
5291710	chr9:5291710:A:G	1.52707e-59	-1.48506	-0.0316054
5291904	chr9:5291904:C:A	1.33716e-59	-1.30393e-09	-1.64947
5291940	chr9:5291940:G:A	5.03616e-59	-0.323371	-7.1114e-10
5292023	chr9:5292023:ATACT:A	1.87182e-59	-1.30393e-09	-1.31311
5292257	chr9:5292257:T:C	7.97297e-60	-2.46695	0.30041
5292743	chr9:5292743:G:A	3.05449e-60	-1.6626	-1.46339
5292798	chr9:5292798:G:A	2.31509e-59	-1.30393e-09	-1.10056
5293229	chr9:5293229:T:C	6.13695e-59	-1.30393e-09	-0.125687
5293587	chr9:5293587:A:G	1.28362e-59	-1.30393e-09	-1.69033
5293796	chr9:5293796:G:A	6.01466e-59	-1.30393e-09	-0.145816
5294057	chr9:5294057:G:A	1.29994e-59	-1.30393e-09	-1.6777
5294202	chr9:5294202:A:G	1.3012e-59	-1.30393e-09	-1.67673
5294331	chr9:5294331:A:G	2.63121e-59	-1.30393e-09	-0.972573
5294495	chr9:5294495:T:C	1.39592e-60	-2.22952	-1.67953
5294608	chr9:5294608:C:T	4.88062e-60	-2.65733	-7.1114e-10
5294735	chr9:5294735:C:T	1.48994e-59	-1.30393e-09	-1.54128
5294942	chr9:5294942:C:T	1.29897e-59	-1.30393e-09	-1.67845
5295487	chr9:5295487:T:C	6.24618e-59	-1.30393e-09	-0.108046
5295781	chr9:5295781:C:T	6.16091e-60	-2.42438	-7.1114e-10
5295820	chr9:5295820:T:C	1.28369e-59	-1.30393e-09	-1.69028
5295861	chr9:5295861:A:C	1.75992e-59	-1.30393e-09	-1.37475
5296151	chr9:5296151:A:T	1.54175e-59	-1.30393e-09	-1.5071
5296200	chr9:5296200:G:A	3.29726e-59	-1.30393e-09	-0.746922
5296204	chr9:5296204:C:A	2.84204e-59	-1.66283	0.76734
5296352	chr9:5296352:C:T	2.06875e-59	-1.30393e-09	-1.21307
5296434	chr9:5296434:A:C	5.2568e-60	-2.58308	-7.1114e-10
5296711	chr9:5296711:T:C	1.2891e-59	-1.30393e-09	-1.68607
5297252	chr9:5297252:C:T	1.7638e-60	-2.35893	-1.3162
5297489	chr9:5297489:A:G	1.36195e-59	-1.30393e-09	-1.6311
5297563	chr9:5297563:A:G	8.62178e-60	-0.400545	-1.68776
5297718	chr9:5297718:C:A	1.08771e-60	-2.7571	-1.40142
5298112	chr9:5298112:G:C	5.70706e-60	-2.5009	-7.1114e-10
5298114	chr9:5298114:CTT:C	5.61446e-60	-2.51725	-7.1114e-10
5298228	chr9:5298228:G:A	1.6551e-59	-1.30393e-09	-1.43616
5298330	chr9:5298330:C:A	1.38982e-59	-1.30393e-09	-1.61084
5298476	chr9:5298476:G:C	8.74334e-60	-2.69155	0.61724
5298834	chr9:5298834:A:C	2.05627e-60	-1.97637	-1.54533
5298860	chr9:5298860:G:T	4.73935e-60	-2.6867	-7.1114e-10
5298908	chr9:5298908:T:C	1.44633e-59	-1.30393e-09	-1.57099
5298977	chr9:5298977:G:C	1.45906e-60	-2.36404	-1.50077
5299146	chr9:5299146:T:TA	1.12961e-59	-1.81814	-7.1114e-10
5299220	chr9:5299220:A:G	4.56588e-60	-2.69332	-0.0306728
5299385	chr9:5299385:A:C	8.82145e-59	-1.56596	1.80313
5299480	chr9:5299480:C:G	1.40884e-59	-1.30393e-09	-1.59725
5299655	chr9:5299655:A:G	1.61634e-60	-2.14499	-1.61745
5299696	chr9:5299696:T:C	1.29638e-59	-1.30393e-09	-1.68044
5300076	chr9:5300076:G:A	1.28937e-59	-1.30393e-09	-1.68586
5300268	chr9:5300268:T:C	1.29419e-59	-1.30393e-09	-1.68213
5300513	chr9:5300513:G:C	1.28535e-59	-1.30393e-09	-1.68898
5300546	chr9:5300546:G:A	5.32125e-60	-2.49899	-0.0719037
5301844	chr9:5301844:C:A	1.40769e-60	-2.7694	-1.13125
5302500	chr9:5302500:A:G	2.26094e-60	-2.16783	-1.25899
5302591	chr9:5302591:C:T	1.95978e-60	-2.27916	-1.2906
5302856	chr9:5302856:AAG:A	8.27161e-60	-1.51751	-0.612265
5302860	chr9:5302860:T:C	7.85044e-60	-1.57507	-0.606957
5302926	chr9:5302926:T:C	1.31213e-59	-1.30393e-09	-1.66836
5302969	chr9:5302969:C:T	1.22448e-58	-1.30393e-09	0.565087
5304677	chr9:5304677:C:T	1.29049e-59	-1.30393e-09	-1.68499
5304821	chr9:5304821:T:C	8.56729e-61	-2.75072	-1.64651
5304881	chr9:5304881:A:T	1.29829e-59	-1.30393e-09	-1.67896
5304951	chr9:5304951:C:T	4.4274e-59	-1.30393e-09	-0.452203
5304957	chr9:5304957:G:C	1.28992e-59	-1.30393e-09	-1.68544
5305010	chr9:5305010:A:G	1.28352e-59	-1.30393e-09	-1.69041
5305384	chr9:5305384:CACACACACACACACACACAG:C	1.33076e-59	-1.30393e-09	-1.65427
5305821	chr9:5305821:T:C	2.23868e-59	-1.30393e-09	-1.13413
5306228	chr9:5306228:C:T	2.24237e-59	-1.30393e-09	-1.13248
5306805	chr9:5306805:G:T	1.28725e-59	-1.30393e-09	-1.68751
5306824	chr9:5306824:A:G	5.53672e-60	-2.00971	-0.521492
5306961	chr9:5306961:T:C	2.42464e-60	-2.77819	-0.578728
5307368	chr9:5307368:A:G	6.04366e-60	-2.70854	0.264948
5307823	chr9:5307823:A:G	1.42819e-59	-1.30393e-09	-1.58361
5308012	chr9:5308012:G:A	2.36048e-59	-1.30393e-09	-1.08115
5308318	chr9:5308318:A:G	6.46353e-60	-2.37642	-7.1114e-10
5308518	chr9:5308518:G:A	1.28601e-59	-1.30393e-09	-1.68847
5308580	chr9:5308580:C:T	1.90464e-59	-1.30393e-09	-1.29572
5308584	chr9:5308584:G:A	1.69453e-60	-2.37652	-1.33867
5309087	chr9:5309087:G:A	1.62015e-59	-1.30393e-09	-1.4575
5309322	chr9:5309322:T:A	1.28717e-59	-1.30393e-09	-1.68757
5309398	chr9:5309398:A:G	1.28615e-59	-1.30393e-09	-1.68836
5309485	chr9:5309485:C:T	1.4094e-59	-1.30393e-09	-1.59685
5309550	chr9:5309550:T:C	1.33821e-59	-1.30393e-09	-1.64868
5309660	chr9:5309660:C:T	1.686e-59	-1.30393e-09	-1.41766
5309793	chr9:5309793:G:T	9.19171e-60	-2.61525	0.590957
5309795	chr9:5309795:G:T	1.0228e-60	-2.66814	-1.55192
5310214	chr9:5310214:T:C	2.0108e-59	-1.30393e-09	-1.24148
5310338	chr9:5310338:G:C	1.928e-59	-1.30393e-09	-1.28353
5310650	chr9:5310650:G:A	1.34807e-59	-1.30393e-09	-1.64134
5310712	chr9:5310712:A:T	3.43789e-60	-2.67118	-0.33656
5311171	chr9:5311171:A:G	1.04602e-58	-0.742257	1.14982
5312105	chr9:5312105:T:C	1.32342e-59	-1.30393e-09	-1.65979
5312600	chr9:5312600:G:A	1.29457e-59	-1.30393e-09	-1.68184
5312685	chr9:5312685:A:G	1.32471e-59	-1.30393e-09	-1.65882
5313087	chr9:5313087:T:C	2.27626e-59	-1.30393e-09	-1.11748
5313800	chr9:5313800:T:C	5.21889e-60	-2.50834	-0.0819794
5314055	chr9:5314055:T:G	1.67425e-59	-1.30393e-09	-1.42465
5314117	chr9:5314117:C:T	2.02792e-59	-1.30393e-09	-1.23301
5315142	chr9:5315142:T:C	1.50874e-59	-1.30393e-09	-1.52874
5315460	chr9:5315460:A:C	2.34607e-59	0.483358	-1.57063
5315759	chr9:5315759:A:C	1.28319e-59	-1.30393e-09	-1.69066
5315817	chr9:5315817:A:C	5.87745e-59	-1.30393e-09	-0.168892
5315863	chr9:5315863:T:A	3.84053e-60	-2.2341	-0.662894
5316011	chr9:5316011:C:A	1.41584e-59	-1.30393e-09	-1.59229
5316120	chr9:5316120:G:C	2.74058e-60	-2.00617	-1.22826
5316161	chr9:5316161:T:C	1.38153e-59	-1.61682	-7.1114e-10
5316296	chr9:5316296:C:A	3.00049e-59	-1.91979	1.07855
5316398	chr9:5316398:C:T	2.0193e-59	-1.30393e-09	-1.23726
5316580	chr9:5316580:G:C	1.32156e-59	-1.30393e-09	-1.66121
5316731	chr9:5316731:GT:G	1.29899e-59	-1.30393e-09	-1.67843
5317132	chr9:5317132:T:A	1.30242e-59	-1.30393e-09	-1.67579
5317489	chr9:5317489:G:C	1.36626e-59	-1.30393e-09	-1.62794
5317534	chr9:5317534:C:T	2.43351e-59	-2.55949	1.50881
5318233	chr9:5318233:C:T	8.71694e-61	-2.71363	-1.66629
5318311	chr9:5318311:C:T	2.17024e-59	-1.30393e-09	-1.16518
5318706	chr9:5318706:GA:G	5.55637e-60	-2.52766	-7.1114e-10
5318764	chr9:5318764:T:A	5.65017e-60	-2.51091	-7.1114e-10
5319107	chr9:5319107:T:C	1.25862e-59	-1.71	-7.1114e-10
5319183	chr9:5319183:A:G	4.72618e-60	-1.26732	-1.42216
5319362	chr9:5319362:C:T	4.9044e-60	-2.65247	-7.1114e-10
5319437	chr9:5319437:T:C	8.05342e-59	-1.30393e-09	0.146082
5319863	chr9:5319863:A:T	1.34975e-59	-1.30393e-09	-1.6401
5320596	chr9:5320596:T:C	8.55351e-61	-2.71754	-1.6813
5320829	chr9:5320829:C:T	1.313e-59	-1.30393e-09	-1.6677
5320922	chr9:5320922:C:A	1.68539e-59	-1.30393e-09	-1.41802
5320980	chr9:5320980:T:C	1.60647e-59	-1.30393e-09	-1.46597
5321337	chr9:5321337:G:A	3.02731e-59	0.838382	-1.67072
5321413	chr9:5321413:AG:A	1.3114e-59	-1.30393e-09	-1.66892
5321568	chr9:5321568:T:C	8.11686e-59	-1.30393e-09	0.153928
5321668	chr9:5321668:G:C	2.09e-59	0.396794	-1.59964
5321715	chr9:5321715:G:A	1.59406e-59	0.213984	-1.68771
5321719	chr9:5321719:C:T	1.70014e-59	0.281279	-1.69058
5321723	chr9:5321723:T:A	1.64259e-59	0.24383	-1.68757
5321774	chr9:5321774:G:A	1.17947e-59	-0.0941025	-1.68085
5321990	chr9:5321990:G:T	5.70208e-59	-1.30393e-09	-0.199184
5322157	chr9:5322157:A:G	4.23269e-59	1.19357	-1.69074
5322310	chr9:5322310:T:C	1.06955e-59	-0.197257	-1.67552
5322334	chr9:5322334:G:C	4.07923e-60	-1.4546	-1.38209
5322454	chr9:5322454:T:G	7.34723e-59	-1.30393e-09	0.0543082
5322613	chr9:5322613:G:A	6.08385e-59	-0.33442	0.200043
5322671	chr9:5322671:T:C	1.61206e-59	-1.30393e-09	-1.4625
5322687	chr9:5322687:A:C	2.04164e-59	0.237177	-1.46344
5322728	chr9:5322728:T:A	1.04846e-58	-1.30393e-09	0.409895
5322843	chr9:5322843:A:G	2.93073e-59	0.823421	-1.68819
5323049	chr9:5323049:T:C	2.42333e-59	0.5279	-1.58277
5324179	chr9:5324179:G:C	2.21286e-59	-1.30393e-09	-1.14573
5324451	chr9:5324451:G:A	1.29917e-59	-1.30393e-09	-1.67829
5324666	chr9:5324666:A:G	5.24281e-60	-2.58574	-7.1114e-10
5325285	chr9:5325285:C:T	1.77591e-59	-1.30393e-09	-1.3657
5325666	chr9:5325666:T:G	1.2862e-59	-1.30393e-09	-1.68832
5325801	chr9:5325801:T:C	6.46785e-59	1.32829	-1.40147
5326114	chr9:5326114:T:C	1.44221e-59	-1.30393e-09	-1.57384
5326232	chr9:5326232:G:A	4.05461e-59	-1.30393e-09	-0.54016
5326664	chr9:5326664:G:C	1.43253e-59	-1.30393e-09	-1.58057
5326715	chr9:5326715:C:T	1.5021e-59	-1.30393e-09	-1.53315
5326913	chr9:5326913:A:G	3.22695e-59	0.700272	-1.46875
5327004	chr9:5327004:C:T	1.63792e-59	-1.30393e-09	-1.44659
5327042	chr9:5327042:G:A	1.28759e-59	-1.30393e-09	-1.68724
5327154	chr9:5327154:T:C	3.10263e-60	-1.42007	-1.69028
5327370	chr9:5327370:G:A	1.72167e-59	-1.30393e-09	-1.39672
5327540	chr9:5327540:A:T	1.55193e-59	-1.30393e-09	-1.50051
5327619	chr9:5327619:C:G	1.49693e-59	-1.30393e-09	-1.5366
5327681	chr9:5327681:G:A	5.16257e-59	-1.30393e-09	-0.298581
5327788	chr9:5327788:T:C	1.31161e-59	-1.30393e-09	-1.66876
5328063	chr9:5328063:G:A	1.37689e-59	-1.30393e-09	-1.62019
5328456	chr9:5328456:G:A	1.47885e-59	-1.30393e-09	-1.54875
5328503	chr9:5328503:G:A	4.39613e-60	-2.76188	-7.1114e-10
5328693	chr9:5328693:T:C	1.5098e-59	-1.30393e-09	-1.52804
5328770	chr9:5328770:G:GA	2.11036e-60	-2.77573	-0.720012
5328915	chr9:5328915:G:A	9.11204e-61	-2.75083	-1.58476
5329026	chr9:5329026:G:A	3.93948e-60	-1.35556	-1.51599
5329251	chr9:5329251:C:T	2.923e-59	-1.30393e-09	-0.867403
5329382	chr9:5329382:A:G	4.18932e-60	-1.14812	-1.66194
5330341	chr9:5330341:T:C	9.64329e-60	-1.97634	-7.1114e-10
5330345	chr9:5330345:A:G	2.55367e-59	-1.30393e-09	-1.00248
5330464	chr9:5330464:C:T	6.01805e-59	0.231487	-0.376739
5330840	chr9:5330840:T:C	2.56216e-59	-1.30393e-09	-0.999164
5330872	chr9:5330872:G:C	1.33282e-59	-1.30393e-09	-1.65272
5331008	chr9:5331008:T:C	4.67964e-59	-1.30393e-09	-0.396794
5331440	chr9:5331440:G:A	1.39496e-59	-1.30393e-09	-1.60715
5331577	chr9:5331577:A:G	1.4315e-59	-1.30393e-09	-1.58129
5331937	chr9:5331937:A:G	1.37185e-59	-1.30393e-09	-1.62385
5332100	chr9:5332100:TAA:T	2.07597e-59	-1.20959	-7.1114e-10
5332207	chr9:5332207:G:A	4.32604e-60	-2.77795	-7.1114e-10
5332477	chr9:5332477:G:C	4.82041e-60	-1.10909	-1.56065
5332766	chr9:5332766:C:T	1.32806e-59	-1.30393e-09	-1.6563
5332829	chr9:5332829:A:C	1.11828e-59	-0.449828	-1.3784
5333026	chr9:5333026:T:A	1.30496e-59	-1.30393e-09	-1.67384
5333154	chr9:5333154:T:C	3.22737e-59	-0.494662	-0.273687
5333297	chr9:5333297:AAGG:A	1.34958e-59	-1.30393e-09	-1.64022
5333315	chr9:5333315:A:C	1.97954e-59	-1.30393e-09	-1.25715
5333338	chr9:5333338:GA:G	4.56278e-59	-1.30393e-09	-0.422083
5333406	chr9:5333406:T:C	1.78506e-59	-1.30393e-09	-1.36056
5333480	chr9:5333480:C:T	7.76271e-59	-1.30393e-09	0.109316
5333485	chr9:5333485:T:C	7.72085e-59	-1.30393e-09	0.103909
5333554	chr9:5333554:G:A	3.08018e-60	-1.86011	-1.2575
5333875	chr9:5333875:C:G	1.7312e-59	-1.30393e-09	-1.3912
5334054	chr9:5334054:G:A	1.3198e-59	-1.30393e-09	-1.66253
5334796	chr9:5334796:T:C	1.38516e-59	-1.30393e-09	-1.6142
5334933	chr9:5334933:C:G	8.60829e-60	-0.730613	-1.35926
5335383	chr9:5335383:G:C	1.42437e-59	-1.30393e-09	-1.58629
5335470	chr9:5335470:C:T	1.16673e-59	-0.519058	-1.26675
5335639	chr9:5335639:C:T	1.29631e-60	-2.6555	-1.32757
5335689	chr9:5335689:G:T	4.7352e-59	-1.30393e-09	-0.384992
5335696	chr9:5335696:T:C	1.32085e-59	-1.30393e-09	-1.66174
5335804	chr9:5335804:G:A	3.6932e-59	-1.30393e-09	-0.633523
5335940	chr9:5335940:C:G	1.28535e-60	-2.73334	-1.25823
5336319	chr9:5336319:A:G	4.34508e-59	-1.30393e-09	-0.470972
5336412	chr9:5336412:T:A	7.07383e-60	-0.976043	-1.31016
5336630	chr9:5336630:A:C	5.47806e-59	-1.30393e-09	-0.239265
5336909	chr9:5336909:C:T	1.34474e-59	-1.30393e-09	-1.64382
5336984	chr9:5336984:C:G	1.41266e-59	-0.256953	-1.33759
5337068	chr9:5337068:C:G	1.59823e-59	-1.30393e-09	-1.47112
5337526	chr9:5337526:G:A	5.97972e-59	-1.30393e-09	-0.151641
5337842	chr9:5337842:T:C	6.71979e-60	-2.33754	-7.1114e-10
5337980	chr9:5337980:T:C	2.49794e-59	-1.30393e-09	-1.02455
5338022	chr9:5338022:AAG:A	1.31859e-59	-1.30393e-09	-1.66345
5338097	chr9:5338097:T:C	8.69337e-60	-1.01877	-1.06127
5339544	chr9:5339544:G:T	1.10723e-58	-1.30393e-09	0.464428
5339872	chr9:5339872:C:G	1.83135e-59	-1.30393e-09	-1.33496
5339884	chr9:5339884:A:ATCCCT	1.31144e-59	-1.30393e-09	-1.66889
5339971	chr9:5339971:T:G	2.27274e-59	-1.30393e-09	-1.11903
5340004	chr9:5340004:T:C	2.04929e-59	-1.30393e-09	-1.22252
5340137	chr9:5340137:G:A	1.35438e-59	-1.30393e-09	-1.63667
5340363	chr9:5340363:T:G	3.63837e-58	-1.30393e-09	1.65411
5340399	chr9:5340399:C:T	1.28717e-59	-1.30393e-09	-1.68757
5340418	chr9:5340418:T:C	3.06435e-58	-1.30393e-09	1.48241
5340596	chr9:5340596:T:C	7.98912e-61	-2.77831	-1.6888
5340890	chr9:5340890:A:G	7.80402e-59	-1.30393e-09	0.114624
5341150	chr9:5341150:C:T	1.4083e-59	-1.30393e-09	-1.59763
5341226	chr9:5341226:A:G	1.52996e-59	-1.30393e-09	-1.51477
5341329	chr9:5341329:C:T	5.39258e-60	-2.55758	-7.1114e-10
5341556	chr9:5341556:C:T	1.51488e-60	-2.75769	-1.06957
5341945	chr9:5341945:G:A	3.73102e-59	-1.30393e-09	-0.623333
5342152	chr9:5342152:C:T	1.52401e-60	-2.7506	-1.07066
5342164	chr9:5342164:A:G	1.2558e-60	-2.75724	-1.25759
5342698	chr9:5342698:T:C	1.47147e-59	-1.30393e-09	-1.55375
5342882	chr9:5342882:G:A	1.381e-60	-2.25131	-1.66848
5343001	chr9:5343001:C:T	5.43216e-60	-2.55026	-7.1114e-10
5343254	chr9:5343254:A:G	4.49028e-59	-1.30393e-09	-0.438101
5343415	chr9:5343415:A:G	1.31344e-59	-1.30393e-09	-1.66736
5343421	chr9:5343421:A:G	3.78584e-59	-1.30393e-09	-0.608748
5343914	chr9:5343914:A:T	1.30866e-59	-1.30393e-09	-1.67101
5345562	chr9:5345562:A:T	3.48223e-59	-1.30393e-09	-0.692344
5345673	chr9:5345673:G:A	2.97789e-60	-2.75856	-0.392822
5346043	chr9:5346043:C:T	3.15478e-59	-1.30393e-09	-0.791097
5346251	chr9:5346251:T:C	1.35005e-59	-1.30393e-09	-1.63988
5346352	chr9:5346352:A:G	9.1868e-61	-2.76473	-1.56269
5346708	chr9:5346708:C:T	1.3835e-59	-1.30393e-09	-1.6154
5346774	chr9:5346774:A:T	1.25527e-60	-2.77835	-1.2369
5346858	chr9:5346858:A:G	4.47717e-59	-1.30393e-09	-0.441024
5346995	chr9:5346995:T:C	9.56295e-61	-2.63727	-1.65002
5347352	chr9:5347352:A:G	6.98101e-60	-2.77561	0.476206
5347589	chr9:5347589:G:C	3.69039e-58	-1.30393e-09	1.6683
5347596	chr9:5347596:G:A	1.78804e-59	-1.30393e-09	-1.3589
5347906	chr9:5347906:A:G	1.29091e-59	-1.30393e-09	-1.68467
5347933	chr9:5347933:T:A	1.31863e-59	-1.30393e-09	-1.66342
5348016	chr9:5348016:A:T	1.35974e-59	-1.30393e-09	-1.63272
5348031	chr9:5348031:A:G	1.22286e-60	-2.74984	-1.29158
5348181	chr9:5348181:T:A	2.39357e-59	-1.30393e-09	-1.06723
5348281	chr9:5348281:G:A	1.04491e-60	-2.61343	-1.58524
5348305	chr9:5348305:G:A	1.76094e-60	-2.02203	-1.65473
5348712	chr9:5348712:A:G	4.40109e-60	-2.76075	-7.1114e-10
5348767	chr9:5348767:A:G	1.25252e-59	-1.71486	-7.1114e-10
5349757	chr9:5349757:C:A	1.66486e-59	-1.30393e-09	-1.43027
5349836	chr9:5349836:G:A	9.78566e-61	-2.75544	-1.50883
5350017	chr9:5350017:C:T	6.33798e-60	-2.39604	-7.1114e-10
5350224	chr9:5350224:T:G	4.39303e-60	-2.76258	-7.1114e-10
5350264	chr9:5350264:A:G	1.4217e-59	-1.30393e-09	-1.58816
5350308	chr9:5350308:A:G	3.14136e-59	-1.30393e-09	-0.795359
5350548	chr9:5350548:C:T	2.60273e-60	-2.77756	-0.508477
5350816	chr9:5350816:A:G	2.36657e-59	-1.30393e-09	-1.07858
5350821	chr9:5350821:C:T	8.31478e-61	-2.77164	-1.65551
5350828	chr9:5350828:C:G	1.02565e-60	-2.64055	-1.57672
5351130	chr9:5351130:C:T	3.73383e-59	-1.30393e-09	-0.62258
5351156	chr9:5351156:G:C	9.1311e-61	-2.6875	-1.646
5351278	chr9:5351278:AC:A	8.48038e-61	-2.77026	-1.63717
5351334	chr9:5351334:AC:A	1.21864e-59	-1.74228	-7.1114e-10
5351834	chr9:5351834:A:G	8.40214e-61	-2.77165	-1.64505
5352226	chr9:5352226:G:A	1.50521e-58	0.7715	-7.1114e-10
5352625	chr9:5352625:C:G	8.05108e-61	-2.77698	-1.6824
5353868	chr9:5353868:T:C	1.16725e-60	-2.39764	-1.69031
5354066	chr9:5354066:T:C	1.3545e-59	-1.30393e-09	-1.63658
5354412	chr9:5354412:C:T	8.29964e-61	-2.77555	-1.65342
5354558	chr9:5354558:G:A	1.48275e-60	-2.62233	-1.22637
5354681	chr9:5354681:C:T	1.30253e-60	-2.62725	-1.35104
5354963	chr9:5354963:T:C	2.6326e-59	-1.30393e-09	-0.972043
5355175	chr9:5355175:T:C	1.33178e-59	-1.30393e-09	-1.6535
5355223	chr9:5355223:G:GT	2.41758e-60	-2.77205	-0.587787
5355289	chr9:5355289:G:A	4.32828e-60	-2.77743	-7.1114e-10
5355536	chr9:5355536:A:G	1.23527e-60	-2.77834	-1.25297
5355601	chr9:5355601:T:G	1.17696e-60	-2.76412	-1.31555
5355951	chr9:5355951:T:C	1.79142e-59	-1.30393e-09	-1.35701
5355995	chr9:5355995:T:C	2.74852e-60	-2.76549	-0.466052
5356333	chr9:5356333:G:A	4.65858e-60	-2.77751	0.073625
5356357	chr9:5356357:T:C	1.44949e-59	-1.30393e-09	-1.56881
5356674	chr9:5356674:A:G	1.01803e-60	-2.54774	-1.67699
5356710	chr9:5356710:T:C	4.09435e-60	-2.7639	-0.0690948
5356813	chr9:5356813:T:C	3.75305e-60	-2.76716	-0.152875
5356880	chr9:5356880:T:C	1.34227e-59	-1.30393e-09	-1.64565
5357364	chr9:5357364:C:T	2.01061e-59	-1.30393e-09	-1.24158
5357520	chr9:5357520:C:T	1.30802e-59	-1.30393e-09	-1.6715
5357801	chr9:5357801:A:T	9.67764e-59	-2.76248	3.09228
5357998	chr9:5357998:T:C	4.34022e-60	-2.77467	-7.1114e-10
5358856	chr9:5358856:A:G	2.32841e-59	-1.30393e-09	-1.09483
5358899	chr9:5358899:G:A	1.55527e-59	-1.30393e-09	-1.49836
5359070	chr9:5359070:T:A	4.7543e-60	-2.68355	-7.1114e-10
5359072	chr9:5359072:T:A	5.26393e-59	-1.30393e-09	-0.279137
5359139	chr9:5359139:T:C	1.03002e-60	-2.76771	-1.44531
5359178	chr9:5359178:T:A	1.39069e-59	-1.30393e-09	-1.61021
5359230	chr9:5359230:G:A	1.12328e-59	-2.74885	0.92508
5359318	chr9:5359318:G:T	1.32336e-59	-1.30393e-09	-1.65984
5359367	chr9:5359367:T:C	5.71525e-60	-2.49946	-7.1114e-10
5359538	chr9:5359538:C:T	8.391e-61	-2.76885	-1.64917
5359601	chr9:5359601:A:G	5.36961e-58	-1.30393e-09	2.04332
5359614	chr9:5359614:T:C	1.28848e-59	-1.30393e-09	-1.68656
5359714	chr9:5359714:T:A	1.123e-60	-2.71829	-1.40831
5359788	chr9:5359788:T:C	1.44432e-59	-1.30393e-09	-1.57237
5360042	chr9:5360042:T:C	9.56293e-60	-1.98471	-7.1114e-10
5360325	chr9:5360325:G:C	1.37854e-60	-2.7613	-1.16027
5360871	chr9:5360871:C:G	1.50889e-59	-1.30393e-09	-1.52864
5361052	chr9:5361052:G:C	1.78073e-59	-1.30393e-09	-1.36299
5361243	chr9:5361243:T:C	1.88685e-59	-1.30393e-09	-1.30511
5361454	chr9:5361454:G:C	1.43808e-59	-1.30393e-09	-1.5767
5361476	chr9:5361476:A:T	1.51802e-59	-1.30393e-09	-1.52261
5361699	chr9:5361699:G:T	1.90684e-59	-1.30393e-09	-1.29457
5362028	chr9:5362028:C:A	8.45099e-61	-2.77253	-1.63837
5362103	chr9:5362103:T:C	1.29698e-59	-1.30393e-09	-1.67998
5362389	chr9:5362389:C:T	7.18041e-60	-2.27124	-7.1114e-10
5362983	chr9:5362983:C:T	7.14221e-59	-1.30393e-09	0.0260071
5363023	chr9:5363023:T:G	8.07795e-61	-2.76565	-1.6904
5363027	chr9:5363027:C:G	9.1184e-61	-2.74844	-1.58645
5363068	chr9:5363068:T:C	8.03234e-61	-2.77691	-1.6848
5363380	chr9:5363380:T:C	1.63209e-59	-1.30393e-09	-1.45015
5363563	chr9:5363563:C:G	3.77648e-60	-1.23687	-1.67694
5363937	chr9:5363937:G:C	1.2973e-59	-1.30393e-09	-1.67973
5364157	chr9:5364157:A:T	2.25488e-60	-2.7362	-0.693301
5364377	chr9:5364377:C:G	1.28976e-59	-1.30393e-09	-1.68556
5364478	chr9:5364478:A:G	3.26987e-60	-2.7722	-0.285653
5364536	chr9:5364536:G:T	1.83711e-59	-1.30393e-09	-1.33182
5364592	chr9:5364592:C:T	9.71134e-61	-2.74588	-1.52601
5364836	chr9:5364836:C:T	1.80332e-59	-1.30393e-09	-1.35039
5365196	chr9:5365196:G:T	4.32695e-59	-1.30393e-09	-0.475153
5365511	chr9:5365511:CT:C	8.2339e-61	-2.74627	-1.69065
5365661	chr9:5365661:T:C	8.20182e-61	-2.76911	-1.67172
5365761	chr9:5365761:A:T	5.44412e-60	-2.68064	0.132579
5365883	chr9:5365883:T:C	1.50572e-59	-1.30393e-09	-1.53074
5365890	chr9:5365890:A:C	9.44863e-61	-2.77097	-1.52834
5366203	chr9:5366203:G:A	9.69759e-61	-2.66325	-1.61006
5366450	chr9:5366450:G:C	1.762e-59	-1.30393e-09	-1.37356
5366554	chr9:5366554:A:G	1.51501e-59	-1.30393e-09	-1.52459
5366683	chr9:5366683:C:T	2.98616e-59	-1.30393e-09	-0.846027
5366696	chr9:5366696:A:G	2.98367e-59	-1.30393e-09	-0.846861
5366829	chr9:5366829:T:C	9.58788e-61	-2.7679	-1.51679
5366842	chr9:5366842:A:T	1.68845e-59	-1.30393e-09	-1.4162
5366911	chr9:5366911:T:G	1.61843e-59	-1.30393e-09	-1.45856
5367530	chr9:5367530:T:C	8.42926e-61	-2.77816	-1.63532
5367571	chr9:5367571:C:T	1.29892e-59	-1.30393e-09	-1.67848
5367664	chr9:5367664:C:T	9.65934e-61	-2.77496	-1.5023
5368124	chr9:5368124:C:G	1.31188e-59	-1.30393e-09	-1.66855
5368172	chr9:5368172:G:C	1.69532e-59	-1.30393e-09	-1.41214
5368216	chr9:5368216:C:T	8.85643e-61	-2.70546	-1.65858
5368472	chr9:5368472:A:G	2.82189e-60	-1.55777	-1.64743
5368627	chr9:5368627:G:A	2.18199e-59	-1.30393e-09	-1.15978
5368980	chr9:5368980:G:A	9.66002e-61	-2.66525	-1.61194
5369292	chr9:5369292:C:T	1.02637e-60	-2.77813	-1.43844
5369473	chr9:5369473:C:T	1.05263e-60	-2.77825	-1.41306
5369520	chr9:5369520:G:A	1.33038e-59	-1.30393e-09	-1.65455
5369654	chr9:5369654:G:A	8.70515e-61	-2.77548	-1.60579
5369911	chr9:5369911:G:A	8.91446e-61	-2.68692	-1.67059
5369952	chr9:5369952:TA:T	1.32507e-59	-1.30393e-09	-1.65855
5370255	chr9:5370255:T:C	1.35448e-59	-1.30393e-09	-1.63659
5370261	chr9:5370261:C:T	7.89605e-60	-2.17624	-7.1114e-10
5370386	chr9:5370386:A:G	1.96709e-59	-1.30393e-09	-1.26346
5370829	chr9:5370829:C:T	2.61673e-59	-1.30393e-09	-0.978089
5371025	chr9:5371025:T:A	2.39666e-59	-1.30393e-09	-1.06594
5371703	chr9:5371703:G:C	1.72253e-59	-1.30393e-09	-1.39622
5372188	chr9:5372188:C:T	1.28496e-59	-1.30393e-09	-1.68929
5372266	chr9:5372266:T:C	8.84175e-61	-2.69074	-1.67496
5372344	chr9:5372344:A:G	1.48762e-59	-1.30393e-09	-1.54284
5372366	chr9:5372366:G:A	5.86463e-60	-2.47366	-7.1114e-10
5372468	chr9:5372468:T:G	1.49523e-60	-2.2635	-1.57683
5372724	chr9:5372724:G:T	9.0666e-61	-2.77503	-1.56556
5372796	chr9:5372796:T:C	2.99376e-59	-1.30393e-09	-0.843484
5372818	chr9:5372818:A:T	1.32477e-59	-1.30393e-09	-1.65878
5373113	chr9:5373113:A:T	1.29785e-60	-2.41545	-1.56644
5373334	chr9:5373334:T:C	2.29185e-59	-1.30393e-09	-1.11066
5373441	chr9:5373441:C:A	2.08002e-60	-2.7136	-0.796616
5373590	chr9:5373590:G:A	1.21331e-60	-2.45602	-1.59323
5373738	chr9:5373738:C:A	1.61217e-59	-1.30393e-09	-1.46243
5374613	chr9:5374613:T:C	1.60288e-59	-1.30393e-09	-1.46821
5374895	chr9:5374895:T:C	1.52075e-59	-1.30393e-09	-1.52081
5375277	chr9:5375277:T:C	2.73238e-59	-1.30393e-09	-0.934841
5375496	chr9:5375496:A:G	8.29767e-61	-2.75253	-1.67668
5375540	chr9:5375540:T:C	1.572e-59	-1.30393e-09	-1.48766
5375601	chr9:5375601:C:T	1.05121e-60	-2.68815	-1.5045
5375912	chr9:5375912:C:T	1.87234e-59	-1.30393e-09	-1.31283
5376515	chr9:5376515:C:T	1.64108e-59	-1.30393e-09	-1.44466
5376595	chr9:5376595:C:A	2.64144e-59	-2.24796	1.27927
5376789	chr9:5376789:T:C	7.98303e-61	-2.77818	-1.68968
5376817	chr9:5376817:T:C	3.5242e-59	-1.30393e-09	-0.680362
5376900	chr9:5376900:G:A	1.5737e-59	-1.30393e-09	-1.48658
5377115	chr9:5377115:C:T	1.47417e-60	-2.31327	-1.54123
5377200	chr9:5377200:G:A	4.03123e-59	-1.30393e-09	-0.545945
5377398	chr9:5377398:C:T	1.59771e-60	-2.28171	-1.49232
5377621	chr9:5377621:T:C	8.35961e-61	-2.76428	-1.65749
5377747	chr9:5377747:C:T	1.83337e-60	-2.39038	-1.24606
5377827	chr9:5377827:C:T	1.66183e-59	-1.30393e-09	-1.4321
5377846	chr9:5377846:G:A	1.17687e-60	-2.62644	-1.4533
5377986	chr9:5377986:G:A	6.51303e-59	-1.30393e-09	-0.0662108
5378231	chr9:5378231:G:A	1.29849e-59	-1.30393e-09	-1.67881
5378452	chr9:5378452:G:C	8.04304e-61	-2.77461	-1.68577
5378536	chr9:5378536:G:A	4.62584e-60	-1.07845	-1.63249
5378605	chr9:5378605:A:G	7.99631e-61	-2.77559	-1.69061
5378773	chr9:5378773:A:G	1.47677e-58	-1.30393e-09	0.75243
5379440	chr9:5379440:T:A	1.33213e-59	-1.30393e-09	-1.65323
5379577	chr9:5379577:A:G	1.6193e-59	-1.30393e-09	-1.45802
5380090	chr9:5380090:C:T	4.92887e-59	-1.96977	1.62487
5380258	chr9:5380258:G:A	1.56894e-59	-1.30393e-09	-1.48962
5380665	chr9:5380665:T:G	2.16194e-59	-1.30393e-09	-1.16901
5381236	chr9:5381236:C:A	2.59076e-60	-2.35671	-0.933935
5381396	chr9:5381396:A:G	1.13136e-60	-2.67017	-1.449
5381682	chr9:5381682:T:TA	1.21826e-60	-2.65175	-1.39343
5381686	chr9:5381686:A:G	1.69594e-59	-1.30393e-09	-1.41178
5381688	chr9:5381688:G:A	1.70197e-59	-1.30393e-09	-1.40823
5381870	chr9:5381870:A:G	7.51575e-60	-2.76522	0.53962
5382192	chr9:5382192:G:A	8.42513e-61	-2.77482	-1.63915
5382325	chr9:5382325:C:T	4.59529e-60	-2.71757	-7.1114e-10
5382899	chr9:5382899:G:A	1.46494e-59	-1.30393e-09	-1.5582
5383428	chr9:5383428:A:G	1.22957e-60	-2.58739	-1.44855
5383832	chr9:5383832:A:C	3.061e-59	-1.30393e-09	-0.821275
5383905	chr9:5383905:G:A	2.70093e-60	-2.2582	-0.990807
5383915	chr9:5383915:G:A	1.36953e-59	-1.30393e-09	-1.62555
5383969	chr9:5383969:G:T	2.62632e-59	-1.30393e-09	-0.974432
5384024	chr9:5384024:T:C	8.15205e-61	-2.77788	-1.66903
5384069	chr9:5384069:A:T	9.0308e-61	-2.75479	-1.58976
5384188	chr9:5384188:A:T	2.62669e-59	-1.30393e-09	-0.974289
5385354	chr9:5385354:A:T	3.02074e-59	-1.30393e-09	-0.834512
5385382	chr9:5385382:G:A	1.23339e-60	-2.42779	-1.60504
5385406	chr9:5385406:C:T	1.43103e-59	-1.30393e-09	-1.58162
5385423	chr9:5385423:C:A	1.67145e-60	-2.04341	-1.68549
5385470	chr9:5385470:C:T	9.76257e-61	-2.60733	-1.6593
5385649	chr9:5385649:C:T	1.43e-59	-1.30393e-09	-1.58234
5385758	chr9:5385758:G:A	9.12629e-58	-1.30393e-09	2.57373
5385783	chr9:5385783:T:G	1.03627e-60	-2.68746	-1.51951
5385927	chr9:5385927:A:C	1.28656e-59	-1.30393e-09	-1.68804
5386999	chr9:5386999:T:A	6.57584e-59	-2.5179	2.46128
5387357	chr9:5387357:T:C	1.65248e-59	-1.43774	-7.1114e-10
5387369	chr9:5387369:C:T	3.82047e-58	-2.24728	3.95022
5387416	chr9:5387416:G:C	1.29195e-59	-1.30393e-09	-1.68387
5387571	chr9:5387571:A:C	1.581e-59	-1.30393e-09	-1.48196
5387574	chr9:5387574:T:C	1.6061e-59	-1.30393e-09	-1.46621
5387785	chr9:5387785:A:T	5.76718e-59	-1.30393e-09	-0.187832
5387860	chr9:5387860:T:C	9.45354e-61	-2.73708	-1.56172
5388266	chr9:5388266:G:C	2.22902e-60	-2.71688	-0.724155
5388642	chr9:5388642:C:A	1.28935e-59	-1.30393e-09	-1.68588
5388698	chr9:5388698:T:C	1.30191e-59	-1.30393e-09	-1.67618
5388743	chr9:5388743:A:T	1.29958e-59	-1.30393e-09	-1.67798
5389075	chr9:5389075:T:C	2.55298e-60	-1.84913	-1.45621
5389085	chr9:5389085:A:G	1.29855e-59	-1.30393e-09	-1.67877
5389122	chr9:5389122:C:T	1.1016e-60	-2.77281	-1.37302
5389215	chr9:5389215:G:A	7.179e-60	-2.73942	0.467984
5389652	chr9:5389652:C:T	9.84499e-61	-2.75033	-1.50789
5389821	chr9:5389821:C:A	1.1999e-60	-2.76747	-1.2929
5389835	chr9:5389835:T:C	1.46868e-59	-1.30393e-09	-1.55565
5389859	chr9:5389859:A:G	1.63657e-59	-1.30393e-09	-1.44741
5390064	chr9:5390064:A:G	1.39807e-59	-1.30393e-09	-1.60492
5390183	chr9:5390183:C:G	1.50597e-60	-2.56258	-1.27058
5390245	chr9:5390245:A:G	1.47045e-59	-1.30393e-09	-1.55445
5390351	chr9:5390351:G:A	1.39065e-59	-1.30393e-09	-1.61024
5390439	chr9:5390439:AG:A	1.41944e-59	-1.30393e-09	-1.58975
5390536	chr9:5390536:C:G	1.28902e-59	-1.30393e-09	-1.68614
5390572	chr9:5390572:AG:A	5.01219e-60	-2.63073	-7.1114e-10
5390574	chr9:5390574:C:A	5.0232e-60	-2.62853	-7.1114e-10
5391071	chr9:5391071:G:A	1.57317e-59	-1.48692	-7.1114e-10
5391110	chr9:5391110:A:G	1.36283e-59	-1.30393e-09	-1.63045
5391401	chr9:5391401:G:A	1.55568e-59	-1.30393e-09	-1.4981
5391511	chr9:5391511:C:T	7.01626e-60	-2.74286	0.44849
5391745	chr9:5391745:C:G	1.37202e-59	-1.30393e-09	-1.62373
5392199	chr9:5392199:G:A	1.5813e-60	-2.0936	-1.69075
5392243	chr9:5392243:G:A	1.19136e-60	-2.51654	-1.55097
5392271	chr9:5392271:G:A	1.21684e-59	-2.43178	0.688023
5392420	chr9:5392420:T:C	1.28815e-59	-1.30393e-09	-1.68681
5392507	chr9:5392507:T:C	1.69102e-59	-1.30393e-09	-1.41469
5392805	chr9:5392805:C:T	2.16451e-59	-1.30393e-09	-1.16782
5393057	chr9:5393057:G:C	2.35542e-59	-1.30393e-09	-1.0833
5393183	chr9:5393183:A:C	2.29737e-59	-1.30393e-09	-1.10825
5393199	chr9:5393199:C:A	1.04607e-59	-2.75477	0.859798
5393236	chr9:5393236:T:A	2.30749e-59	-1.30393e-09	-1.10385
5393318	chr9:5393318:T:C	9.96426e-61	-2.75209	-1.49409
5393324	chr9:5393324:A:G	1.61098e-59	-1.30393e-09	-1.46317
5393325	chr9:5393325:T:C	2.64079e-59	-1.30393e-09	-0.968939
5393536	chr9:5393536:A:G	8.34147e-61	-2.73832	-1.68562
5393731	chr9:5393731:G:T	2.36656e-59	-1.30393e-09	-1.07858
5393744	chr9:5393744:C:T	2.3678e-59	-1.30393e-09	-1.07805
5393745	chr9:5393745:A:G	2.36475e-59	-1.30393e-09	-1.07934
5393931	chr9:5393931:T:C	1.30877e-59	-1.30393e-09	-1.67093
5393939	chr9:5393939:T:C	2.58592e-59	-1.30393e-09	-0.989933
5394099	chr9:5394099:G:A	3.39159e-60	-2.75087	-0.270434
5394272	chr9:5394272:G:A	1.71238e-60	-2.01481	-1.68991
5394282	chr9:5394282:T:C	1.66744e-60	-2.04772	-1.68359
5394309	chr9:5394309:A:G	1.76529e-59	-1.30393e-09	-1.3717
5394574	chr9:5394574:G:A	2.29954e-59	-1.30393e-09	-1.10731
5394869	chr9:5394869:T:C	2.36005e-59	-1.30393e-09	-1.08133
5395020	chr9:5395020:T:C	4.43081e-60	-2.75402	-7.1114e-10
5395137	chr9:5395137:T:C	8.16513e-61	-2.76571	-1.67961
5395402	chr9:5395402:TACTTCAATTCTGG:T	1.39537e-59	-1.30393e-09	-1.60686
5395466	chr9:5395466:T:C	1.30713e-59	-1.30393e-09	-1.67218
5395531	chr9:5395531:A:C	1.09678e-60	-2.48335	-1.66686
5396047	chr9:5396047:A:C	3.82504e-60	-2.66574	-0.235289
5396054	chr9:5396054:C:T	1.76375e-59	-1.30393e-09	-1.37257
5396437	chr9:5396437:C:T	1.47942e-59	-1.30393e-09	-1.54836
5396458	chr9:5396458:G:A	1.53247e-59	-1.30393e-09	-1.51313
5396552	chr9:5396552:C:T	1.20953e-60	-2.39179	-1.66058
5396729	chr9:5396729:AG:A	1.34387e-59	-1.30393e-09	-1.64446
5396941	chr9:5396941:C:T	1.37869e-58	-1.30393e-09	0.683705
5397063	chr9:5397063:T:G	1.2919e-59	-1.30393e-09	-1.6839
5397233	chr9:5397233:G:T	5.9241e-59	-1.30393e-09	-0.160986
5397315	chr9:5397315:T:C	1.49533e-59	-1.30393e-09	-1.53767
5397343	chr9:5397343:G:T	1.34934e-59	-1.30393e-09	-1.6404
5397385	chr9:5397385:C:T	1.49192e-59	-1.30393e-09	-1.53995
5397556	chr9:5397556:G:A	8.28227e-60	-2.64744	0.518956
5397573	chr9:5397573:G:T	8.55461e-61	-2.72732	-1.6714
5397599	chr9:5397599:G:A	4.45809e-60	-2.63798	-0.1099
5397617	chr9:5397617:G:A	5.32206e-59	-1.30393e-09	-0.268155
5397661	chr9:5397661:C:T	1.4082e-60	-2.38685	-1.51344
5397662	chr9:5397662:A:T	2.85765e-59	-2.56164	1.67163
5397695	chr9:5397695:C:T	1.22266e-59	-1.70216	-0.0368293
5397730	chr9:5397730:A:G	3.34679e-60	-2.62287	-0.411731
5397818	chr9:5397818:T:C	1.72728e-60	-2.73748	-0.95857
5397862	chr9:5397862:T:C	1.53142e-59	-1.30393e-09	-1.51382
5397889	chr9:5397889:C:T	1.32584e-59	-1.30393e-09	-1.65797
5397899	chr9:5397899:T:C	1.34556e-59	-1.30393e-09	-1.64321
5398056	chr9:5398056:C:G	2.75927e-59	-1.30393e-09	-0.925051
5398119	chr9:5398119:A:G	1.34239e-59	-1.30393e-09	-1.64556
5398137	chr9:5398137:C:T	1.33753e-59	-1.30393e-09	-1.64919
5398240	chr9:5398240:T:G	8.32209e-61	-2.74713	-1.67914
5398288	chr9:5398288:T:C	1.04846e-60	-2.50627	-1.68901
5398327	chr9:5398327:G:A	1.24098e-59	-1.72411	-7.1114e-10
5398516	chr9:5398516:G:A	4.31948e-59	-2.74643	2.26955
5398635	chr9:5398635:C:CAATAG	1.6769e-59	-1.30393e-09	-1.42307
5399098	chr9:5399098:T:C	4.29754e-60	-2.75848	-0.0260793
5399439	chr9:5399439:G:A	1.28377e-59	-1.30393e-09	-1.69021
5399859	chr9:5399859:T:G	1.28636e-59	-1.30393e-09	-1.6882
5399888	chr9:5399888:A:G	1.31446e-59	-1.30393e-09	-1.66659
5399916	chr9:5399916:G:C	1.73917e-60	-2.01268	-1.67651
5400130	chr9:5400130:G:C	1.52717e-59	-1.30393e-09	-1.5166
5400135	chr9:5400135:G:C	1.23574e-58	-1.30393e-09	0.57424
5400253	chr9:5400253:A:G	1.77736e-59	-1.30393e-09	-1.36489
5400313	chr9:5400313:A:C	1.4252e-59	-1.30393e-09	-1.5857
5400434	chr9:5400434:C:G	7.56184e-60	-2.76544	0.545953
5400661	chr9:5400661:T:C	1.30902e-60	-2.39965	-1.57368
5400969	chr9:5400969:T:C	5.54381e-60	-2.52992	-7.1114e-10
5401043	chr9:5401043:T:C	1.34011e-59	-1.30393e-09	-1.64726
5401127	chr9:5401127:A:G	1.32846e-59	-1.30393e-09	-1.656
5401143	chr9:5401143:T:G	1.33375e-59	-1.30393e-09	-1.65202
5401146	chr9:5401146:T:G	1.32741e-59	-1.30393e-09	-1.65678
5401295	chr9:5401295:AG:A	1.20308e-60	-2.52139	-1.53632
5401374	chr9:5401374:A:G	1.78372e-59	-1.30393e-09	-1.36132
5401405	chr9:5401405:A:T	1.28755e-59	-1.30393e-09	-1.68727
5401494	chr9:5401494:C:T	1.32776e-59	-1.30393e-09	-1.65652
5401562	chr9:5401562:C:T	1.34177e-59	-1.30393e-09	-1.64603
5401657	chr9:5401657:G:A	1.28882e-59	-1.30393e-09	-1.68629
5402021	chr9:5402021:G:A	1.3494e-59	-1.30393e-09	-1.64036
5402163	chr9:5402163:A:G	1.33231e-59	-1.30393e-09	-1.6531
5402199	chr9:5402199:T:C	5.11119e-59	-1.30393e-09	-0.308584
5402355	chr9:5402355:G:T	1.28828e-59	-1.30393e-09	-1.68671
5402375	chr9:5402375:G:T	1.5974e-59	-1.30393e-09	-1.47164
5402383	chr9:5402383:G:A	1.42882e-59	-1.30393e-09	-1.58316
5403048	chr9:5403048:G:A	2.87876e-59	-1.30393e-09	-0.882655
5403166	chr9:5403166:C:G	1.76694e-59	-1.30393e-09	-1.37077
5403294	chr9:5403294:G:A	2.14802e-59	-1.30393e-09	-1.17547
5403958	chr9:5403958:A:G	1.35262e-59	-1.30393e-09	-1.63797
5404292	chr9:5404292:C:T	1.28326e-59	-1.30393e-09	-1.69061
5404368	chr9:5404368:A:T	2.61609e-59	-1.30393e-09	-0.978334
5404398	chr9:5404398:A:T	1.32407e-59	-1.30393e-09	-1.6593
5404562	chr9:5404562:T:A	1.76944e-60	-2.14884	-1.52309
5404764	chr9:5404764:G:A	1.53998e-60	-2.66664	-1.14419
5404786	chr9:5404786:G:C	1.40338e-59	-1.30393e-09	-1.60113
5405540	chr9:5405540:G:C	5.20936e-56	6.6182	-7.1114e-10
5405689	chr9:5405689:C:T	1.01768e-59	-2.11238	0.189897
5405738	chr9:5405738:A:G	1.28384e-59	-1.30393e-09	-1.69016
5405896	chr9:5405896:T:C	1.76957e-60	-2.71061	-0.961259
5405987	chr9:5405987:C:T	6.34628e-60	-2.39473	-7.1114e-10
5406113	chr9:5406113:A:G	9.43824e-61	-2.77823	-1.52219
5406996	chr9:5406996:G:T	1.53587e-58	-2.17601	2.96768
5407065	chr9:5407065:G:A	2.06511e-59	-1.30393e-09	-1.21483
5407146	chr9:5407146:A:G	4.32694e-60	-2.77774	-7.1114e-10
5407367	chr9:5407367:T:A	5.31861e-60	-2.57139	-7.1114e-10
5407547	chr9:5407547:T:C	1.45228e-59	-1.30393e-09	-1.56688
5407628	chr9:5407628:C:A	1.7419e-58	-2.15079	3.06834
5407803	chr9:5407803:T:C	2.18272e-60	-1.79345	-1.66858
5407897	chr9:5407897:T:C	3.15541e-59	-1.30393e-09	-0.790898
5408160	chr9:5408160:G:A	1.8718e-59	-1.30393e-09	-1.31312
5408242	chr9:5408242:G:A	2.33901e-59	-2.17219	1.0819
5408335	chr9:5408335:T:C	2.05961e-60	-2.72064	-0.799442
5408358	chr9:5408358:C:G	8.18302e-61	-2.75899	-1.68414
5408579	chr9:5408579:T:C	1.34155e-59	-1.30393e-09	-1.64619
5408808	chr9:5408808:C:G	1.4193e-59	-1.30393e-09	-1.58985
5409226	chr9:5409226:G:A	1.70215e-60	-2.74141	-0.969301
5409488	chr9:5409488:T:C	1.32994e-59	-1.30393e-09	-1.65488
5409661	chr9:5409661:A:G	1.77381e-60	-2.73853	-0.930936
5409680	chr9:5409680:T:G	1.14671e-58	-1.30393e-09	0.499467
5410253	chr9:5410253:T:C	1.44343e-59	-1.30393e-09	-1.57299
5410286	chr9:5410286:G:A	1.66169e-60	-2.19865	-1.53612
5410296	chr9:5410296:G:A	1.47788e-60	-2.17136	-1.68063
5410399	chr9:5410399:A:G	1.32681e-59	-1.30393e-09	-1.65723
5410409	chr9:5410409:T:C	1.41989e-59	-1.30393e-09	-1.58944
5410624	chr9:5410624:T:C	1.05154e-60	-2.752	-1.44035
5410723	chr9:5410723:C:T	2.26881e-60	-2.77741	-0.645934
5410817	chr9:5410817:C:T	1.38876e-59	-1.30393e-09	-1.6116
5411031	chr9:5411031:T:G	1.48453e-59	-1.30393e-09	-1.54492
5411084	chr9:5411084:C:T	1.41994e-58	-2.23934	2.95252
5411116	chr9:5411116:A:G	2.53444e-60	-2.14355	-1.16908
5411553	chr9:5411553:G:A	2.02822e-59	-1.30393e-09	-1.23286
5412139	chr9:5412139:C:G	1.41629e-59	-1.30393e-09	-1.59198
5412475	chr9:5412475:G:T	1.46215e-59	-1.30393e-09	-1.56011
5412655	chr9:5412655:C:A	1.53868e-60	-2.12093	-1.69075
5412687	chr9:5412687:A:G	2.0497e-59	-1.30393e-09	-1.22232
5412959	chr9:5412959:T:C	6.9295e-59	-1.30393e-09	-0.00422808
5413140	chr9:5413140:C:A	4.73472e-59	-1.30393e-09	-0.385092
5413303	chr9:5413303:T:C	1.69834e-59	-1.41037	-7.1114e-10
5413410	chr9:5413410:T:C	5.19747e-59	-1.30393e-09	-0.291844
5413558	chr9:5413558:G:C	1.42005e-59	-1.30393e-09	-1.58932
5413684	chr9:5413684:A:G	4.19415e-60	-2.77828	-0.0306319
5413733	chr9:5413733:T:A	3.1894e-56	6.12757	-7.1114e-10
5413748	chr9:5413748:A:C	1.42315e-59	-1.30393e-09	-1.58714
5414705	chr9:5414705:C:T	1.35379e-59	-1.30393e-09	-1.63711
5414883	chr9:5414883:T:C	4.95979e-60	-2.64124	-7.1114e-10
5415025	chr9:5415025:C:T	2.99165e-60	-2.7441	-0.402679
5415388	chr9:5415388:G:A	5.20264e-60	-2.59343	-7.1114e-10
5415874	chr9:5415874:T:C	1.57819e-60	-2.70506	-1.08126
5416148	chr9:5416148:G:C	4.56238e-59	-1.30393e-09	-0.422171
5416262	chr9:5416262:G:C	1.34268e-59	-1.30393e-09	-1.64535
5416294	chr9:5416294:T:A	1.36822e-59	-1.30393e-09	-1.62651
5416341	chr9:5416341:T:A	4.62025e-59	-1.30393e-09	-0.409567
5416342	chr9:5416342:C:A	4.56109e-59	-1.30393e-09	-0.422455
5417104	chr9:5417104:C:T	1.51443e-59	-1.30393e-09	-1.52498
5417137	chr9:5417137:C:T	1.59984e-59	-1.30393e-09	-1.47011
5417556	chr9:5417556:G:A	1.54853e-59	-1.30393e-09	-1.50271
5417680	chr9:5417680:C:T	1.90567e-60	-2.66303	-0.934734
5417707	chr9:5417707:C:G	1.5249e-58	-1.30393e-09	0.784498
5417762	chr9:5417762:A:G	1.34628e-60	-2.77391	-1.17135
5417863	chr9:5417863:G:A	1.47604e-60	-2.7713	-1.08194
5418115	chr9:5418115:C:T	3.16087e-59	-1.30393e-09	-0.789167
5418152	chr9:5418152:G:C	1.30333e-60	-2.74169	-1.23599
5418191	chr9:5418191:T:C	2.19802e-60	-1.88917	-1.56587
5418647	chr9:5418647:C:T	1.41848e-59	-1.30393e-09	-1.59043
5418823	chr9:5418823:A:G	1.29607e-59	-1.30393e-09	-1.68068
5418987	chr9:5418987:G:A	4.46519e-59	-1.30393e-09	-0.443704
5419042	chr9:5419042:C:T	1.41517e-59	-1.30393e-09	-1.59276
5419257	chr9:5419257:A:G	1.41951e-59	-1.30393e-09	-1.5897
5419358	chr9:5419358:G:C	3.26742e-59	-1.30393e-09	-0.756013
5419504	chr9:5419504:T:C	4.33442e-60	-2.77601	-7.1114e-10
5419784	chr9:5419784:A:T	2.29547e-59	-1.30393e-09	-1.10908
5419855	chr9:5419855:G:A	1.04805e-57	-1.30393e-09	2.71209
5420266	chr9:5420266:T:C	1.60782e-60	-2.082	-1.68572
5420512	chr9:5420512:G:A	1.29132e-59	-1.30393e-09	-1.68435
5420526	chr9:5420526:A:C	9.65084e-61	-2.75698	-1.52116
5421023	chr9:5421023:C:T	1.89386e-59	-1.30393e-09	-1.3014
5421178	chr9:5421178:C:T	2.46306e-59	-1.30393e-09	-1.03861
5421234	chr9:5421234:G:A	1.148e-60	-2.42404	-1.68053
5421235	chr9:5421235:C:T	1.15905e-60	-2.41534	-1.67966
5422030	chr9:5422030:TTTG:T	1.38303e-59	-1.30393e-09	-1.61574
5422185	chr9:5422185:G:A	2.53617e-60	-2.7606	-0.551343
5422210	chr9:5422210:A:C	1.72018e-59	-1.30393e-09	-1.39759
5422493	chr9:5422493:CAAAT:C	1.39293e-59	-1.30393e-09	-1.60861
5423190	chr9:5423190:A:G	1.62278e-59	-1.30393e-09	-1.45588
5423551	chr9:5423551:C:G	1.39176e-59	-1.30393e-09	-1.60945
5423842	chr9:5423842:A:G	4.80614e-60	-2.67271	-7.1114e-10
5424041	chr9:5424041:C:T	1.10152e-60	-2.61566	-1.53025
5424237	chr9:5424237:G:A	1.14377e-60	-2.56067	-1.5476
5425398	chr9:5425398:G:A	2.22148e-59	-1.14184	-7.1114e-10
5425479	chr9:5425479:G:A	3.26471e-59	-2.62846	1.87162
5425503	chr9:5425503:T:C	1.28914e-59	-1.30393e-09	-1.68604
5425578	chr9:5425578:G:C	6.1532e-60	-0.883974	-1.54165
5425765	chr9:5425765:G:A	1.28404e-59	-1.30393e-09	-1.69001
5425847	chr9:5425847:A:G	2.51355e-60	-2.72828	-0.592625
5425933	chr9:5425933:T:C	1.0034e-58	-1.30393e-09	0.365966
5426094	chr9:5426094:C:T	1.32348e-59	-1.30393e-09	-1.65975
5426136	chr9:5426136:T:C	1.32089e-59	-1.30393e-09	-1.66171
5426532	chr9:5426532:G:A	8.31091e-59	-1.30393e-09	0.177553
5426542	chr9:5426542:A:T	9.77613e-60	-1.96266	-7.1114e-10
5426647	chr9:5426647:A:G	3.50083e-59	-1.30393e-09	-0.687014
5426781	chr9:5426781:C:T	7.58108e-59	-1.30393e-09	0.0856404
5426815	chr9:5426815:A:G	2.4234e-60	-2.56649	-0.790936
5427198	chr9:5427198:G:A	1.29219e-59	-1.30393e-09	-1.68368
5427501	chr9:5427501:T:C	1.6242e-59	-1.30393e-09	-1.455
5427550	chr9:5427550:T:C	2.30954e-59	-1.30393e-09	-1.10297
5427850	chr9:5427850:C:T	7.85027e-60	-2.7488	0.566752
5428094	chr9:5428094:T:G	7.59866e-59	-1.30393e-09	0.0879568
5428115	chr9:5428115:C:T	2.2237e-59	-1.30393e-09	-1.14084
5428266	chr9:5428266:C:T	3.02631e-59	-1.30393e-09	-0.832672
5428512	chr9:5428512:G:A	1.3773e-59	-1.30393e-09	-1.61989
5429108	chr9:5429108:T:C	3.90975e-59	-2.55517	1.97863
5429327	chr9:5429327:G:A	3.7286e-59	-2.57237	1.94839
5429523	chr9:5429523:TC:T	3.15297e-59	-1.30393e-09	-0.79167
5429570	chr9:5429570:T:C	2.77691e-58	-1.30393e-09	1.38391
5429721	chr9:5429721:A:G	5.4792e-59	-2.59756	2.3585
5430245	chr9:5430245:A:G	4.35843e-59	-2.646	2.17809
5430337	chr9:5430337:C:T	2.03832e-59	-1.30393e-09	-1.22789
5430383	chr9:5430383:T:A	1.56627e-59	-1.30393e-09	-1.49132
5430439	chr9:5430439:C:G	1.77896e-59	-1.30393e-09	-1.36399
5430817	chr9:5430817:G:A	5.10249e-59	1.25853	-1.56882
5431456	chr9:5431456:C:A	1.20768e-60	-2.74839	-1.30552
5431582	chr9:5431582:C:A	1.33463e-59	-2.7678	1.11644
5431913	chr9:5431913:A:G	3.92571e-59	-1.30393e-09	-0.572467
5432487	chr9:5432487:C:T	2.16796e-59	-1.30393e-09	-1.16623
5432636	chr9:5432636:T:C	1.47e-59	-1.30393e-09	-1.55475
5432650	chr9:5432650:A:G	8.46368e-61	-2.73646	-1.67295
5432749	chr9:5432749:C:T	1.30261e-59	-1.30393e-09	-1.67564
5432833	chr9:5432833:T:G	5.72625e-60	-2.49754	-7.1114e-10
5433519	chr9:5433519:G:A	3.39662e-59	-1.30393e-09	-0.717235
5434155	chr9:5434155:G:A	2.48512e-59	-1.30393e-09	-1.02969
5434593	chr9:5434593:G:C	1.3962e-59	-1.30393e-09	-1.60626
5434597	chr9:5434597:C:A	1.34595e-59	-1.30393e-09	-1.64291
5434711	chr9:5434711:C:T	1.72091e-59	-1.30393e-09	-1.39716
5434785	chr9:5434785:C:T	1.56816e-59	-1.30393e-09	-1.49011
5434885	chr9:5434885:A:C	1.49951e-59	-1.30393e-09	-1.53487
5435078	chr9:5435078:G:C	1.34703e-59	-1.30393e-09	-1.64211
5435079	chr9:5435079:T:C	1.1961e-60	-2.53086	-1.53267
5435280	chr9:5435280:T:A	3.86426e-59	-1.30393e-09	-0.588244
5435448	chr9:5435448:A:G	1.22064e-60	-2.50849	-1.53474
5435709	chr9:5435709:C:T	1.20173e-60	-2.50333	-1.5555
5436149	chr9:5436149:T:C	1.42946e-59	-1.30393e-09	-1.58272
5436289	chr9:5436289:G:C	1.28674e-59	-1.30393e-09	-1.68791
5436461	chr9:5436461:C:A	8.35677e-61	-2.74038	-1.68173
5436575	chr9:5436575:C:G	1.28356e-59	-1.30393e-09	-1.69038
5436753	chr9:5436753:A:G	2.60261e-59	-1.30393e-09	-0.983502
5436965	chr9:5436965:A:G	1.49671e-59	-1.30393e-09	-1.53674
5437005	chr9:5437005:T:G	1.36172e-59	-1.30393e-09	-1.63127
5437400	chr9:5437400:C:A	2.6376e-59	-1.30393e-09	-0.970146
5437493	chr9:5437493:G:A	4.38374e-59	-1.30393e-09	-0.462113
5437650	chr9:5437650:G:A	4.84806e-60	-2.66402	-7.1114e-10
5437772	chr9:5437772:G:C	1.86215e-59	-1.30393e-09	-1.31828
5437858	chr9:5437858:T:C	2.04352e-59	-1.30393e-09	-1.22534
5438028	chr9:5438028:G:A	1.30549e-59	-1.30393e-09	-1.67343
5438204	chr9:5438204:T:A	1.84673e-60	-1.94043	-1.68876
5438295	chr9:5438295:T:C	1.3124e-59	-1.30393e-09	-1.66816
5438435	chr9:5438435:C:A	8.15103e-61	-2.75864	-1.6884
5438598	chr9:5438598:A:C	1.61393e-59	-1.30393e-09	-1.46134
5439027	chr9:5439027:C:T	6.49074e-60	-2.37222	-7.1114e-10
5439084	chr9:5439084:T:C	1.30264e-59	-1.30393e-09	-1.67562
5439100	chr9:5439100:T:G	2.42734e-59	-1.30393e-09	-1.05322
5439775	chr9:5439775:C:T	4.54775e-58	1.99872	-0.121513
5439876	chr9:5439876:C:G	1.98605e-58	0.752675	0.296042
5440075	chr9:5440075:AACAT:A	2.83343e-60	-2.69306	-0.508051
5440245	chr9:5440245:A:G	3.6897e-59	-1.30393e-09	-0.634471
5440400	chr9:5440400:C:G	3.1466e-59	-1.30393e-09	-0.793693
5440428	chr9:5440428:A:C	5.13216e-59	0.742471	-1.04696
5440634	chr9:5440634:T:C	1.31857e-59	-1.30393e-09	-1.66347
5440746	chr9:5440746:A:C	1.72909e-59	-1.30393e-09	-1.39242
5440799	chr9:5440799:T:C	8.57976e-59	-1.30393e-09	0.20939
5440929	chr9:5440929:T:C	1.56991e-59	-1.489	-7.1114e-10
5441681	chr9:5441681:A:G	1.47027e-60	-2.54964	-1.30751
5442377	chr9:5442377:G:C	4.45639e-60	-2.74826	-7.1114e-10
5442385	chr9:5442385:G:A	4.14485e-60	-1.31113	-1.50961
5442487	chr9:5442487:C:T	4.56884e-60	-2.16562	-0.557722
5442722	chr9:5442722:T:C	1.65737e-60	-2.43142	-1.30595
5442835	chr9:5442835:A:T	2.93939e-59	-1.30393e-09	-0.861812
5442987	chr9:5442987:G:A	1.81186e-60	-2.40797	-1.24028
5443097	chr9:5443097:T:G	1.74948e-60	-2.46993	-1.21335
5443565	chr9:5443565:T:A	1.85979e-60	-2.45597	-1.16617
5443583	chr9:5443583:T:A	1.77049e-59	-1.30393e-09	-1.36876
5443890	chr9:5443890:A:G	1.08461e-58	-1.69024	2.13403
5444096	chr9:5444096:C:G	4.70351e-60	-1.19567	-1.49862
5444219	chr9:5444219:A:G	1.30358e-59	-1.30393e-09	-1.6749
5445177	chr9:5445177:C:T	3.35813e-59	-1.30393e-09	-0.72863
5445307	chr9:5445307:T:C	6.50854e-59	-1.04006	0.973159
5445611	chr9:5445611:G:A	1.91426e-59	-1.30393e-09	-1.29068
5445702	chr9:5445702:T:C	1.54652e-58	-1.66378	2.46236
5445985	chr9:5445985:G:A	1.29491e-59	-1.30393e-09	-1.68157
5446078	chr9:5446078:A:G	2.1608e-60	-2.51102	-0.9611
5446100	chr9:5446100:T:C	8.52825e-58	-1.30393e-09	2.50595
5446174	chr9:5446174:C:G	1.71077e-59	-1.30393e-09	-1.40307
5446625	chr9:5446625:A:G	1.28442e-59	-1.30393e-09	-1.68971
5446835	chr9:5446835:C:T	2.00199e-60	-2.29908	-1.24937
5447128	chr9:5447128:G:C	1.34318e-59	-1.30393e-09	-1.64497
5447227	chr9:5447227:A:G	4.70383e-59	-2.09103	1.69939
5447301	chr9:5447301:T:G	8.3197e-59	-1.30393e-09	0.17861
5447403	chr9:5447403:T:A	3.77772e-60	-1.25665	-1.65683
5448218	chr9:5448218:T:C	1.54451e-60	-2.16545	-1.64244
5448641	chr9:5448641:T:C	4.14079e-59	-1.30393e-09	-0.519128
5448956	chr9:5448956:T:C	1.53943e-60	-2.1707	-1.6405
5449012	chr9:5449012:G:A	1.48743e-60	-2.1954	-1.65015
5449154	chr9:5449154:T:A	1.4446e-60	-2.21858	-1.65618
5449444	chr9:5449444:T:C	1.36158e-59	-1.30393e-09	-1.63137
5449820	chr9:5449820:G:A	1.78774e-59	-1.30393e-09	-1.35906
5450750	chr9:5450750:A:G	2.44675e-60	-1.6817	-1.66614
5450953	chr9:5450953:C:T	1.27696e-60	-2.77777	-1.22034
5451542	chr9:5451542:A:G	1.62031e-60	-2.13552	-1.62446
5451557	chr9:5451557:C:T	8.78787e-61	-2.68126	-1.69055
5451912	chr9:5451912:C:T	1.12399e-58	-1.30393e-09	0.479456
5452033	chr9:5452033:T:TC	1.28755e-59	-1.30393e-09	-1.68728
5452198	chr9:5452198:G:T	2.091e-59	-1.30393e-09	-1.20237
5452921	chr9:5452921:T:TG	1.82303e-60	-2.48712	-1.15498
5453172	chr9:5453172:A:G	8.01263e-61	-2.77351	-1.69066
5453198	chr9:5453198:A:C	8.03832e-61	-2.77035	-1.69061
5453396	chr9:5453396:T:C	8.08024e-61	-2.7746	-1.68116
5453412	chr9:5453412:G:A	1.93751e-60	-2.47313	-1.10807
5453973	chr9:5453973:T:C	8.05425e-61	-2.77352	-1.68547
5454014	chr9:5454014:C:T	2.26122e-59	-1.30393e-09	-1.12411
5454437	chr9:5454437:T:C	3.10479e-58	-1.30393e-09	1.49552
5454500	chr9:5454500:A:T	1.95356e-60	-2.01838	-1.55457
5454516	chr9:5454516:C:T	1.75143e-59	-1.30393e-09	-1.37958
5454967	chr9:5454967:T:A	3.78313e-59	-1.30393e-09	-0.609464
5455098	chr9:5455098:T:C	1.37265e-59	-1.30393e-09	-1.62327
5455143	chr9:5455143:CTCTT:C	2.38016e-59	-1.30393e-09	-1.07285
5455632	chr9:5455632:C:T	8.55786e-61	-2.75709	-1.64125
5455850	chr9:5455850:C:T	1.32275e-59	-1.30393e-09	-1.6603
5456523	chr9:5456523:T:C	8.29609e-61	-2.74089	-1.68851
5456572	chr9:5456572:A:G	1.34982e-59	-1.30393e-09	-1.64005
5456587	chr9:5456587:C:G	1.18467e-60	-2.77522	-1.29792
5456604	chr9:5456604:T:C	1.39842e-59	-1.30393e-09	-1.60467
5456675	chr9:5456675:A:G	1.4032e-59	-1.30393e-09	-1.60126
5457049	chr9:5457049:T:C	3.98223e-59	-1.30393e-09	-0.558172
5457296	chr9:5457296:C:T	3.45378e-59	-1.30393e-09	-0.700545
5457733	chr9:5457733:T:C	1.21151e-60	-2.45793	-1.5928
5458035	chr9:5458035:G:T	1.65238e-60	-2.60897	-1.13141
5458575	chr9:5458575:A:T	1.31389e-60	-2.46342	-1.50618
5458585	chr9:5458585:C:T	3.14403e-60	-2.11838	-0.978717
5458702	chr9:5458702:A:T	1.57051e-60	-2.72625	-1.06495
5459313	chr9:5459313:T:G	1.38717e-58	0.689832	-7.1114e-10
5459419	chr9:5459419:C:T	1.07466e-60	-2.77779	-1.39281
5460192	chr9:5460192:A:G	8.87208e-58	-1.30393e-09	2.54548
5460238	chr9:5460238:A:G	1.35876e-59	-1.30393e-09	-1.63344
5460463	chr9:5460463:T:C	3.40726e-58	-1.30393e-09	1.58848
5460801	chr9:5460801:T:C	2.07787e-60	-2.60947	-0.90179
5460842	chr9:5460842:C:G	2.62266e-59	-1.30393e-09	-0.975826
5460910	chr9:5460910:G:A	1.96235e-60	-2.56052	-1.00793
5461209	chr9:5461209:G:A	2.52137e-58	-1.30393e-09	1.28737
5461379	chr9:5461379:C:T	1.83612e-60	-2.13529	-1.49966
5461397	chr9:5461397:T:A	2.14272e-59	-1.30393e-09	-1.17794
5461414	chr9:5461414:G:T	1.04677e-60	-2.55084	-1.64605
5461641	chr9:5461641:A:G	2.61436e-60	-2.4704	-0.811178
5461729	chr9:5461729:G:A	1.72847e-60	-2.76116	-0.934207
5461766	chr9:5461766:C:T	1.43906e-59	-1.30393e-09	-1.57603
5461820	chr9:5461820:T:G	1.81254e-60	-1.96514	-1.68273
5462054	chr9:5462054:C:G	1.29768e-59	-1.30393e-09	-1.67944
5462211	chr9:5462211:T:C	4.01652e-60	-2.63552	-0.216663
5462245	chr9:5462245:A:T	1.10486e-60	-2.48659	-1.65629
5463243	chr9:5463243:G:A	1.29157e-60	-2.77506	-1.21169
5463552	chr9:5463552:G:A	1.41028e-59	-1.30393e-09	-1.59622
5463780	chr9:5463780:C:T	1.67992e-60	-2.65639	-1.06746
5463805	chr9:5463805:C:T	4.45557e-58	-1.30393e-09	1.85672
5463926	chr9:5463926:AAG:A	3.88016e-60	-2.53951	-0.347214
5463988	chr9:5463988:G:T	3.32663e-60	-2.52775	-0.512888
5464065	chr9:5464065:A:G	1.19768e-59	-0.50682	-1.25281
5464376	chr9:5464376:A:C	2.69611e-60	-2.16603	-1.08476
5464552	chr9:5464552:A:G	3.0866e-60	-2.22172	-0.893809
5464690	chr9:5464690:G:A	5.72675e-58	-1.30393e-09	2.10772
5464792	chr9:5464792:A:G	1.39268e-59	-1.30393e-09	-1.60879
5464974	chr9:5464974:C:A	1.73886e-59	-1.30393e-09	-1.38678
5465255	chr9:5465255:A:C	1.71699e-59	-1.30393e-09	-1.39944
5465262	chr9:5465262:G:A	2.97089e-60	-2.33704	-0.8167
5465309	chr9:5465309:G:A	8.29901e-60	-2.12646	-7.1114e-10
5465732	chr9:5465732:G:A	1.06524e-59	-2.31535	0.43853
5466085	chr9:5466085:A:G	1.01269e-60	-2.75864	-1.47135
5466202	chr9:5466202:G:T	3.32887e-59	-1.30393e-09	-0.737383
5466618	chr9:5466618:A:C	6.24696e-60	-2.41051	-7.1114e-10
5466640	chr9:5466640:G:A	5.9389e-59	-1.30393e-09	-0.158491
5466735	chr9:5466735:C:A	1.50166e-59	-1.30393e-09	-1.53344
5467073	chr9:5467073:G:A	6.19555e-59	-1.30393e-09	-0.116183
5467079	chr9:5467079:A:G	4.54065e-60	-2.72953	-7.1114e-10
5467256	chr9:5467256:T:C	9.29548e-61	-2.64083	-1.67483
5467570	chr9:5467570:C:T	1.36457e-59	-1.30393e-09	-1.62918
5467955	chr9:5467955:G:A	7.35825e-60	-0.61173	-1.63505
5468257	chr9:5468257:G:C	1.92528e-59	-2.29508	1.01013
5468535	chr9:5468535:T:C	1.28321e-59	-1.30393e-09	-1.69065
5468647	chr9:5468647:T:C	1.16851e-59	-1.78428	-7.1114e-10
5469424	chr9:5469424:C:T	5.31642e-59	-1.30393e-09	-0.269215
5469654	chr9:5469654:C:T	1.71734e-59	-1.39924	-7.1114e-10
5470242	chr9:5470242:G:T	1.31294e-59	-1.30393e-09	-1.66774
5470497	chr9:5470497:A:G	2.44444e-60	-1.65916	-1.68962
5470727	chr9:5470727:G:A	1.61567e-59	-1.30393e-09	-1.46026
5470749	chr9:5470749:G:C	1.13391e-58	-1.30393e-09	0.488243
5470775	chr9:5470775:T:C	1.01999e-60	-2.6869	-1.5359
5470807	chr9:5470807:A:C	1.45962e-59	-1.30393e-09	-1.56184
5470813	chr9:5470813:G:A	1.63918e-59	-2.1311	0.685275
5470954	chr9:5470954:A:C	3.69832e-60	-2.17054	-0.76418
5471193	chr9:5471193:T:C	5.1692e-60	-2.59988	-7.1114e-10
5471271	chr9:5471271:A:G	1.65136e-59	-2.21589	0.777473
5471700	chr9:5471700:T:C	1.33163e-59	-1.30393e-09	-1.65361
5471745	chr9:5471745:G:A	1.33617e-59	-1.30393e-09	-1.65021
5471820	chr9:5471820:TTTA:T	1.40359e-59	-1.30393e-09	-1.60098
5472409	chr9:5472409:A:C	1.47345e-59	-1.30393e-09	-1.55241
5472567	chr9:5472567:T:C	3.16715e-60	-2.56651	-0.523255
5472645	chr9:5472645:T:G	1.44351e-60	-2.19367	-1.68186
5472916	chr9:5472916:T:A	2.02952e-59	-1.30393e-09	-1.23222
5473050	chr9:5473050:C:T	1.35675e-59	-2.19821	0.563284
5473349	chr9:5473349:A:G	6.05835e-60	-2.44116	-7.1114e-10
5473495	chr9:5473495:G:C	2.0721e-59	-1.30393e-09	-1.21145
5473863	chr9:5473863:G:A	1.16368e-60	-2.62576	-1.46526
5474182	chr9:5474182:A:C	2.85247e-59	-1.30393e-09	-0.891831
5474403	chr9:5474403:G:C	1.07144e-60	-2.63866	-1.53494
5474598	chr9:5474598:G:A	3.15162e-60	-2.12799	-0.966698
5474973	chr9:5474973:C:A	1.42838e-59	-1.30393e-09	-1.58347
5475004	chr9:5475004:T:C	1.68794e-59	-1.30393e-09	-1.41651
5475106	chr9:5475106:T:C	4.53959e-60	-2.72976	-7.1114e-10
5475241	chr9:5475241:A:T	2.65587e-58	-1.30393e-09	1.33934
5475406	chr9:5475406:T:C	4.36017e-60	-2.77009	-7.1114e-10
5475754	chr9:5475754:G:A	3.12948e-60	-2.26989	-0.831847
5475773	chr9:5475773:A:G	1.38028e-59	-1.30393e-09	-1.61773
5475966	chr9:5475966:C:G	1.29808e-59	-1.30393e-09	-1.67913
5476103	chr9:5476103:T:G	1.30166e-59	-1.30393e-09	-1.67637
5476128	chr9:5476128:G:A	2.61463e-59	-1.30393e-09	-0.978893
5476673	chr9:5476673:A:G	1.37611e-59	-1.30393e-09	-1.62075
5476879	chr9:5476879:C:T	1.00406e-60	-2.64271	-1.59584
5477324	chr9:5477324:C:T	1.29677e-59	-2.05953	0.379396
5477374	chr9:5477374:A:G	3.29013e-59	-1.30393e-09	-0.749088
5477520	chr9:5477520:G:A	4.40063e-59	-1.30393e-09	-0.458267
5477983	chr9:5477983:T:C	1.65954e-59	-1.30393e-09	-1.43348
5478044	chr9:5478044:A:G	1.3409e-59	-2.28041	0.633741
5478142	chr9:5478142:G:C	1.00201e-58	-1.30393e-09	0.364578
5478522	chr9:5478522:T:C	1.17039e-60	-2.55248	-1.53278
5479578	chr9:5479578:T:A	3.03269e-59	-1.30393e-09	-0.830566
5479640	chr9:5479640:T:G	1.4595e-60	-2.20629	-1.65821
5479822	chr9:5479822:A:G	1.41544e-60	-2.2792	-1.61596
5480327	chr9:5480327:C:A	1.74484e-59	-1.30393e-09	-1.38335
5480810	chr9:5480810:T:C	1.81283e-59	-1.34512	-7.1114e-10
5480872	chr9:5480872:A:T	5.24582e-60	-2.37016	-0.215007
5481135	chr9:5481135:A:G	1.32365e-59	-1.30393e-09	-1.65962
5481275	chr9:5481275:A:G	1.08495e-58	1.64547	-1.20137
5482255	chr9:5482255:T:C	1.33627e-59	-1.30393e-09	-1.65013
5482762	chr9:5482762:A:T	9.09651e-61	-2.69305	-1.64425
5482798	chr9:5482798:T:C	1.54611e-59	-1.30393e-09	-1.50427
5482953	chr9:5482953:C:T	6.83924e-59	-1.30393e-09	-0.0173392
5483076	chr9:5483076:G:C	4.28215e-59	-1.30393e-09	-0.48556
5483088	chr9:5483088:G:A	1.40138e-59	-1.30393e-09	-1.60256
5483127	chr9:5483127:C:T	9.32593e-61	-2.65623	-1.65616
5483132	chr9:5483132:T:C	8.53373e-61	-2.75542	-1.64574
5483363	chr9:5483363:A:G	3.19544e-60	-1.67483	-1.40605
5483659	chr9:5483659:C:T	1.89041e-60	-1.93619	-1.66961
5483804	chr9:5483804:AAAC:A	1.38699e-59	-1.30393e-09	-1.61288
5483940	chr9:5483940:C:T	1.29665e-59	-1.30393e-09	-1.68023
5484100	chr9:5484100:T:C	1.11532e-60	-2.44554	-1.68792
5484103	chr9:5484103:C:T	1.1016e-60	-2.4587	-1.68714
5484104	chr9:5484104:G:A	1.7327e-60	-2.14824	-1.54468
5484203	chr9:5484203:T:C	2.2709e-60	-2.10818	-1.31425
5484400	chr9:5484400:A:ACC	1.31149e-59	-1.30393e-09	-1.66885
5484418	chr9:5484418:C:T	1.00337e-60	-2.54919	-1.69004
5484834	chr9:5484834:T:G	9.30006e-61	-2.62524	-1.68992
5484968	chr9:5484968:T:C	1.7314e-60	-2.24956	-1.44411
5485113	chr9:5485113:G:C	1.09828e-60	-2.50135	-1.64751
5485125	chr9:5485125:A:G	4.65625e-60	-1.33764	-1.36675
5485145	chr9:5485145:C:G	1.31355e-59	-1.30393e-09	-1.66728
5485182	chr9:5485182:C:T	1.3599e-59	-1.30393e-09	-1.63261
5485264	chr9:5485264:C:T	1.99993e-60	-1.96049	-1.589
5485307	chr9:5485307:G:A	9.37694e-61	-2.65834	-1.64859
5485387	chr9:5485387:A:T	1.40543e-60	-2.59736	-1.3049
5485393	chr9:5485393:T:C	1.28743e-60	-2.64041	-1.34954
5485738	chr9:5485738:G:A	3.03073e-59	-1.30393e-09	-0.831212
5485793	chr9:5485793:T:TG	1.33471e-60	-2.29538	-1.65851
5485804	chr9:5485804:A:C	1.32203e-60	-2.2736	-1.68983
5485885	chr9:5485885:T:C	1.01904e-60	-2.67388	-1.54985
5486106	chr9:5486106:G:A	2.17623e-60	-2.30448	-1.16053
5486432	chr9:5486432:G:A	1.43067e-59	-1.30393e-09	-1.58187
5486496	chr9:5486496:T:C	4.59363e-59	-1.30393e-09	-0.415344
5486662	chr9:5486662:G:C	2.0434e-59	-1.30393e-09	-1.2254
5486856	chr9:5486856:A:G	2.61552e-60	-2.37169	-0.909451
5486975	chr9:5486975:CAT:C	1.02205e-60	-2.53008	-1.69071
5486982	chr9:5486982:C:T	1.02715e-60	-2.5266	-1.68922
5487181	chr9:5487181:G:C	2.94535e-59	-1.30393e-09	-0.859788
5487475	chr9:5487475:C:T	7.10717e-59	-1.30393e-09	0.0210883
5487546	chr9:5487546:AT:A	1.36761e-59	-1.30393e-09	-1.62695
5487614	chr9:5487614:C:T	1.52394e-59	-1.30393e-09	-1.51872
5487791	chr9:5487791:G:A	1.87808e-60	-2.17129	-1.44106
5487864	chr9:5487864:G:A	5.86894e-59	-1.30393e-09	-0.170341
5488002	chr9:5488002:T:C	1.00201e-59	-0.360799	-1.57721
5488054	chr9:5488054:G:A	2.91287e-59	-0.870876	-7.1114e-10
5488176	chr9:5488176:C:T	5.24027e-60	-2.12944	-0.45679
5488449	chr9:5488449:A:G	1.437e-59	-1.30393e-09	-1.57746
5488594	chr9:5488594:A:T	1.76649e-60	-2.05736	-1.61624
5489057	chr9:5489057:C:G	3.04174e-59	-1.30393e-09	-0.827584
5489094	chr9:5489094:C:T	8.30206e-59	-1.30393e-09	0.176488
5489303	chr9:5489303:T:G	2.08012e-60	-1.82479	-1.68539
5489323	chr9:5489323:T:A	9.12157e-60	-2.03196	-7.1114e-10
5489568	chr9:5489568:T:A	1.85217e-59	-1.30393e-09	-1.32365
5489593	chr9:5489593:T:C	2.01814e-60	-1.86588	-1.67454
5489651	chr9:5489651:A:G	1.91398e-60	-1.91571	-1.67771
5489674	chr9:5489674:T:C	6.98707e-60	-1.99218	-0.306363
5489684	chr9:5489684:G:A	1.67893e-59	-1.30393e-09	-1.42186
5489758	chr9:5489758:A:G	1.47612e-59	-1.30393e-09	-1.5506
5489883	chr9:5489883:C:T	8.3691e-60	-0.51352	-1.60453
5490027	chr9:5490027:C:T	1.57926e-60	-2.099	-1.68664
5490212	chr9:5490212:G:C	1.87774e-59	-1.30393e-09	-1.30995
5490506	chr9:5490506:G:C	1.30153e-59	-1.30393e-09	-1.67648
5490522	chr9:5490522:C:T	1.06113e-59	-0.449091	-1.43159
5491222	chr9:5491222:G:A	1.28308e-59	-1.30393e-09	-1.69075
5491308	chr9:5491308:C:T	1.75033e-60	-2.04432	-1.63848
5491338	chr9:5491338:G:T	1.98239e-59	-1.30393e-09	-1.25571
5491467	chr9:5491467:G:A	1.43604e-60	-2.29	-1.59071
5492276	chr9:5492276:T:C	1.32423e-59	-1.30393e-09	-1.65919
5492424	chr9:5492424:A:C	1.34636e-59	-1.30393e-09	-1.64261
5492566	chr9:5492566:C:G	1.6916e-60	-2.066	-1.65092
5492671	chr9:5492671:T:C	3.77788e-59	-0.610853	-7.1114e-10
5493062	chr9:5493062:G:A	5.00973e-60	-2.63122	-7.1114e-10
5493339	chr9:5493339:G:C	1.21425e-58	-1.30393e-09	0.556694
5493405	chr9:5493405:C:T	3.66567e-60	-2.17499	-0.768604
5493409	chr9:5493409:C:G	1.4472e-59	-1.30393e-09	-1.57039
5493570	chr9:5493570:T:C	1.88779e-60	-1.92783	-1.67936
5493618	chr9:5493618:C:T	1.58336e-60	-2.11276	-1.67029
5493906	chr9:5493906:C:T	5.79379e-60	-0.802848	-1.68297
5493994	chr9:5493994:G:A	5.67556e-60	-0.824695	-1.68174
5494264	chr9:5494264:A:T	1.46097e-60	-2.21549	-1.64801
5494418	chr9:5494418:G:C	5.41248e-60	-0.872343	-1.68155
5494430	chr9:5494430:A:C	1.47272e-60	-2.1951	-1.66039
5494438	chr9:5494438:T:C	1.57106e-60	-2.13639	-1.65446
5494541	chr9:5494541:T:C	1.85745e-59	-1.30393e-09	-1.32081
5494562	chr9:5494562:G:C	1.82563e-59	-1.30393e-09	-1.33809
5494586	chr9:5494586:T:C	1.98508e-59	-1.30393e-09	-1.25436
5494609	chr9:5494609:T:C	8.84667e-61	-2.74006	-1.62508
5494657	chr9:5494657:C:G	4.63486e-60	-1.8633	-0.845694
5494842	chr9:5494842:G:A	2.02462e-60	-1.84668	-1.69054
5494936	chr9:5494936:A:G	1.65429e-60	-2.08413	-1.6551
5494987	chr9:5494987:T:A	1.78905e-60	-2.01628	-1.64463
5495072	chr9:5495072:T:C	1.57444e-60	-2.15555	-1.63315
5495080	chr9:5495080:G:A	1.51138e-60	-2.19273	-1.63685
5495519	chr9:5495519:C:T	8.96342e-60	-2.04945	-7.1114e-10
5495566	chr9:5495566:C:G	1.40905e-59	-1.30393e-09	-1.5971
5495695	chr9:5495695:T:C	1.86009e-59	-1.30393e-09	-1.31939
5495796	chr9:5495796:A:T	6.63045e-60	-0.736067	-1.61486
5495897	chr9:5495897:C:T	2.10909e-60	-2.06225	-1.4341
5496169	chr9:5496169:T:C	9.74378e-59	-1.30393e-09	0.336613
5496389	chr9:5496389:C:T	3.22919e-59	-0.767786	-7.1114e-10
5496499	chr9:5496499:C:T	6.5435e-60	-1.98147	-0.382659
5496503	chr9:5496503:G:A	1.55492e-59	-1.30393e-09	-1.49859
5496519	chr9:5496519:G:A	7.88487e-60	-0.576044	-1.60161
5496876	chr9:5496876:T:C	3.7064e-58	-1.30393e-09	1.67263
5496918	chr9:5496918:G:T	8.55653e-61	-2.70982	-1.68867
5497026	chr9:5497026:G:A	5.17876e-59	-1.30393e-09	-0.29545
5497040	chr9:5497040:C:G	6.15075e-60	-0.813833	-1.61219
5497346	chr9:5497346:G:T	1.66677e-60	-2.04105	-1.69066
5497401	chr9:5497401:C:T	1.09855e-58	-1.30393e-09	0.456564
5497407	chr9:5497407:G:A	2.26507e-60	-2.19371	-1.23128
5497679	chr9:5497679:C:T	1.88102e-59	-1.30393e-09	-1.3082
5497708	chr9:5497708:C:G	2.39999e-59	-1.30393e-09	-1.06455
5498240	chr9:5498240:T:C	1.49061e-59	-1.30393e-09	-1.54083
5498320	chr9:5498320:A:T	1.03742e-59	-1.90328	-7.1114e-10
5498403	chr9:5498403:C:T	1.29045e-59	-1.30393e-09	-1.68503
5498475	chr9:5498475:T:C	1.28158e-60	-2.34733	-1.64718
5498561	chr9:5498561:CA:C	9.51589e-61	-2.60224	-1.68999
5498632	chr9:5498632:T:C	1.42432e-59	-1.30393e-09	-1.58632
5498654	chr9:5498654:A:G	1.37091e-60	-2.29004	-1.63709
5498753	chr9:5498753:G:A	5.27235e-59	-1.30393e-09	-0.27754
5498770	chr9:5498770:A:G	1.34756e-60	-2.31731	-1.627
5498964	chr9:5498964:G:A	5.18469e-60	-2.46563	-0.131262
5499027	chr9:5499027:T:A	1.29522e-59	-1.30393e-09	-1.68133
5499268	chr9:5499268:A:G	9.43449e-59	-1.30393e-09	0.304357
5499577	chr9:5499577:G:T	5.54388e-59	-1.30393e-09	-0.227321
5499978	chr9:5499978:G:A	3.94505e-60	-2.06277	-0.807372
5500129	chr9:5500129:C:G	4.39734e-60	-1.09373	-1.66787
5500300	chr9:5500300:A:G	2.06506e-60	-1.83043	-1.68701
5500346	chr9:5500346:T:C	3.68983e-59	-1.30393e-09	-0.634436
5500453	chr9:5500453:C:A	4.75665e-59	-1.30393e-09	-0.380472
5500497	chr9:5500497:C:T	7.14861e-60	-2.27568	-7.1114e-10
5500847	chr9:5500847:A:T	5.19786e-60	-2.11134	-0.483014
5501213	chr9:5501213:T:A	5.60574e-60	-1.45698	-1.06183
5501360	chr9:5501360:T:G	1.6593e-59	-1.30393e-09	-1.43362
5501433	chr9:5501433:G:A	3.0639e-59	-1.30393e-09	-0.820327
5501460	chr9:5501460:A:C	1.47937e-60	-2.16116	-1.68983
5501978	chr9:5501978:A:G	2.19977e-59	-1.30393e-09	-1.15166
5502186	chr9:5502186:T:A	1.28618e-60	-2.33133	-1.65959
5502190	chr9:5502190:T:C	1.53745e-60	-2.17044	-1.64204
5502226	chr9:5502226:C:T	1.22014e-58	-1.30393e-09	0.561537
5502492	chr9:5502492:C:A	2.19747e-60	-2.21204	-1.24325
5502756	chr9:5502756:C:T	1.30502e-60	-2.56547	-1.41091
5502841	chr9:5502841:C:T	8.66682e-60	-2.11281	0.0297107
5502856	chr9:5502856:T:C	9.39154e-59	-1.30393e-09	0.299794
5503252	chr9:5503252:T:C	4.29316e-59	-1.30393e-09	-0.482992
5503432	chr9:5503432:T:C	1.43104e-59	-1.30393e-09	-1.58161
5503614	chr9:5503614:G:A	1.31189e-59	-1.30393e-09	-1.66855
5503860	chr9:5503860:T:C	2.48312e-60	-1.88313	-1.44996
5504038	chr9:5504038:A:C	3.28872e-60	-1.98598	-1.06612
5504080	chr9:5504080:GGCCT:G	4.30562e-60	-1.87506	-0.907622
5504150	chr9:5504150:A:G	1.45152e-59	-1.30393e-09	-1.5674
5504515	chr9:5504515:T:C	1.57389e-59	-1.30393e-09	-1.48646
5504518	chr9:5504518:A:C	1.65383e-60	-2.22642	-1.51309
5504666	chr9:5504666:G:A	3.22448e-60	-1.94121	-1.13062
5504858	chr9:5504858:A:T	4.94079e-59	-1.30393e-09	-0.34249
5505014	chr9:5505014:G:C	4.07429e-60	-1.88279	-0.955118
5505276	chr9:5505276:T:C	1.5065e-59	-1.30393e-09	-1.53022
5505342	chr9:5505342:AC:A	1.49741e-59	-1.30393e-09	-1.53628
5505508	chr9:5505508:A:C	2.28034e-60	-2.77251	-0.645762
5505525	chr9:5505525:C:G	5.16773e-59	-1.30393e-09	-0.297583
5505822	chr9:5505822:T:C	1.71121e-60	-2.68842	-1.01698
5505934	chr9:5505934:T:C	1.28487e-59	-1.30393e-09	-1.68936
5506147	chr9:5506147:A:T	3.90918e-60	-2.00308	-0.876191
5506167	chr9:5506167:G:A	4.60962e-59	-1.30393e-09	-0.411871
5506432	chr9:5506432:A:C	3.67548e-59	-1.30393e-09	-0.638332
5506688	chr9:5506688:A:G	1.4032e-59	-1.30393e-09	-1.60126
5506733	chr9:5506733:C:G	3.55478e-59	-1.30393e-09	-0.671721
5506767	chr9:5506767:T:C	1.82793e-59	-1.30393e-09	-1.33683
5507047	chr9:5507047:A:G	2.88402e-60	-2.00059	-1.18282
5507175	chr9:5507175:T:G	6.06561e-59	-1.30393e-09	-0.13738
5507186	chr9:5507186:G:C	3.54545e-59	-1.30393e-09	-0.674351
5507262	chr9:5507262:T:C	3.84787e-59	-1.30393e-09	-0.592496
5507389	chr9:5507389:C:T	1.87615e-60	-1.93026	-1.68312
5507406	chr9:5507406:T:C	3.83349e-60	-1.81114	-1.08769
5507507	chr9:5507507:A:G	2.3265e-60	-1.92438	-1.47386
5507561	chr9:5507561:T:C	2.03395e-60	-2.02715	-1.50548
5507611	chr9:5507611:T:A	4.48184e-59	-1.30393e-09	-0.439981
5507630	chr9:5507630:C:T	1.42404e-60	-2.70601	-1.18309
5507668	chr9:5507668:C:T	1.23683e-59	-1.72746	-7.1114e-10
5507862	chr9:5507862:T:C	4.47885e-60	-1.72169	-1.02154
5507869	chr9:5507869:A:G	3.65809e-60	-1.7863	-1.15936
5507874	chr9:5507874:A:G	7.99453e-61	-2.77797	-1.68846
5508065	chr9:5508065:T:C	5.59276e-59	-0.218543	-7.1114e-10
5508156	chr9:5508156:G:A	1.6773e-60	-2.03924	-1.68618
5508539	chr9:5508539:C:T	1.51604e-59	-1.30393e-09	-1.52391
5508598	chr9:5508598:A:G	2.99528e-58	-1.30393e-09	1.45961
5508621	chr9:5508621:A:G	2.68572e-59	-1.30393e-09	-0.952066
5508647	chr9:5508647:C:T	1.72194e-60	-2.0108	-1.68834
5509091	chr9:5509091:C:T	3.76845e-60	-1.80104	-1.1149
5509392	chr9:5509392:A:G	5.20636e-59	-1.30393e-09	-0.290134
5509404	chr9:5509404:G:A	1.48528e-59	-1.30393e-09	-1.54441
5509629	chr9:5509629:G:A	4.65471e-59	-1.30393e-09	-0.402136
5509678	chr9:5509678:G:A	1.99142e-60	-2.39741	-1.15634
5509802	chr9:5509802:T:C	1.06867e-57	-1.30393e-09	2.73157
5509849	chr9:5509849:C:A	1.81158e-60	-2.0212	-1.62721
5509859	chr9:5509859:G:A	3.50325e-60	-2.00114	-0.987768
5510002	chr9:5510002:T:G	4.1295e-59	-1.30393e-09	-0.521858
5510021	chr9:5510021:T:C	4.12291e-59	-1.30393e-09	-0.523457
5510040	chr9:5510040:A:G	3.8977e-60	-2.0241	-0.858114
5510601	chr9:5510601:A:G	4.39999e-59	-1.30393e-09	-0.458414
5510644	chr9:5510644:A:G	9.21793e-61	-2.73759	-1.58645
5510679	chr9:5510679:T:C	5.94934e-59	-1.30393e-09	-0.156736
5510742	chr9:5510742:A:G	4.47361e-59	-1.30393e-09	-0.441819
5510837	chr9:5510837:T:TG	1.56554e-60	-2.73717	-1.0572
5511190	chr9:5511190:T:C	3.99126e-59	-1.30393e-09	-0.555909
5511646	chr9:5511646:G:A	9.61293e-59	-1.30393e-09	0.323093
5511824	chr9:5511824:T:C	4.47284e-59	-1.30393e-09	-0.441991
5511986	chr9:5511986:A:G	2.56916e-59	-1.30393e-09	-0.996435
5512270	chr9:5512270:C:G	2.43666e-60	-1.9395	-1.41247
5512459	chr9:5512459:T:C	2.70134e-60	-1.64201	-1.60685
5512486	chr9:5512486:G:A	2.36444e-60	-2.77187	-0.610186
5512507	chr9:5512507:A:G	2.11061e-59	-1.30393e-09	-1.19304
5512522	chr9:5512522:T:G	4.3802e-60	-2.50691	-0.258593
5512786	chr9:5512786:C:A	4.05769e-60	-2.76171	-0.0802746
5512818	chr9:5512818:C:T	4.39771e-60	-2.75755	-0.00396296
5512849	chr9:5512849:G:C	3.88465e-59	-1.30393e-09	-0.582982
5513057	chr9:5513057:C:T	1.5956e-59	-1.30393e-09	-1.47276
5513545	chr9:5513545:T:C	3.07979e-59	-1.30393e-09	-0.815153
5513546	chr9:5513546:G:A	2.38532e-59	-1.30393e-09	-1.07068
5514331	chr9:5514331:T:A	5.20314e-59	-1.30393e-09	-0.290753
5514351	chr9:5514351:T:C	5.48981e-59	-1.30393e-09	-0.237121
5514372	chr9:5514372:A:C	3.43712e-60	-2.68112	-0.326843
5514454	chr9:5514454:G:A	1.40148e-59	-1.30393e-09	-1.60249
5514839	chr9:5514839:T:C	1.0234e-60	-2.77739	-1.44208
5514869	chr9:5514869:G:A	3.02929e-58	-1.30393e-09	1.4709
5514882	chr9:5514882:T:C	5.84554e-59	-1.30393e-09	-0.174337
5514919	chr9:5514919:T:C	3.62428e-60	-2.64546	-0.309481
5515251	chr9:5515251:A:G	3.55306e-60	-2.6005	-0.374296
5515990	chr9:5515990:G:C	1.90675e-60	-2.77575	-0.82145
5516007	chr9:5516007:G:C	1.78138e-59	-1.30393e-09	-1.36263
5516182	chr9:5516182:G:C	4.53529e-60	-1.36761	-1.3631
5516197	chr9:5516197:A:G	1.99416e-60	-2.73108	-0.8213
5516461	chr9:5516461:A:G	2.29683e-59	-1.30393e-09	-1.10849
5516463	chr9:5516463:T:C	6.66997e-59	-1.30393e-09	-0.0423999
5516703	chr9:5516703:C:T	1.51351e-59	-1.30393e-09	-1.52558
5516956	chr9:5516956:G:A	1.58097e-60	-2.46542	-1.31915
5517069	chr9:5517069:G:A	1.56024e-59	-1.30393e-09	-1.49518
5517559	chr9:5517559:C:T	4.41581e-60	-2.55206	-0.205354
5517589	chr9:5517589:G:A	1.18765e-58	-1.30393e-09	0.534546
5517662	chr9:5517662:C:T	1.82088e-59	-1.30393e-09	-1.3407
5517719	chr9:5517719:G:A	5.75849e-60	-2.49193	-7.1114e-10
5518260	chr9:5518260:C:T	1.48285e-60	-2.35874	-1.4899
5518633	chr9:5518633:C:G	5.62017e-60	-2.51624	-7.1114e-10
5518780	chr9:5518780:C:T	1.20602e-60	-2.47181	-1.58346
5519343	chr9:5519343:C:G	1.20317e-58	-1.30393e-09	0.547528
5519361	chr9:5519361:A:G	6.15938e-59	-0.122039	-7.1114e-10
5519370	chr9:5519370:T:C	4.85461e-60	-2.66267	-7.1114e-10
5519594	chr9:5519594:A:G	1.325e-59	-1.30393e-09	-1.6586
5519738	chr9:5519738:T:C	2.34663e-60	-2.26056	-1.12906
5519786	chr9:5519786:C:T	1.11274e-60	-2.44538	-1.6904
5520215	chr9:5520215:G:A	1.49672e-60	-2.1539	-1.68543
5520404	chr9:5520404:T:G	4.75066e-59	-1.30393e-09	-0.381731
5520415	chr9:5520415:T:C	4.52838e-59	-1.30393e-09	-0.429651
5520929	chr9:5520929:T:A	2.27794e-59	-1.30393e-09	-1.11675
5521094	chr9:5521094:G:A	1.47528e-59	-2.4834	0.932234
5521109	chr9:5521109:C:A	8.07455e-60	-2.55411	0.400227
5521655	chr9:5521655:G:T	2.9495e-59	-2.67765	1.81927
5521736	chr9:5521736:T:C	4.45898e-59	-1.30393e-09	-0.445094
5522711	chr9:5522711:C:T	4.49619e-59	-1.30393e-09	-0.436785
5522712	chr9:5522712:G:A	1.41387e-59	-1.30393e-09	-1.59369
5522909	chr9:5522909:G:A	1.56661e-59	-1.30393e-09	-1.4911
5522943	chr9:5522943:C:T	4.49874e-60	-2.7388	-7.1114e-10
5523308	chr9:5523308:C:G	9.85043e-61	-2.63997	-1.6177
5523469	chr9:5523469:G:T	9.00891e-58	-1.30393e-09	2.56078
5523773	chr9:5523773:C:T	1.06613e-60	-2.55173	-1.62684
5523850	chr9:5523850:C:T	5.78949e-60	-2.48656	-7.1114e-10
5524353	chr9:5524353:C:T	4.70902e-59	-1.30393e-09	-0.390536
5524389	chr9:5524389:A:G	4.27559e-57	-1.30393e-09	4.11808
5524571	chr9:5524571:T:A	9.43486e-61	-2.77236	-1.52842
5524679	chr9:5524679:G:A	2.42497e-59	-1.30393e-09	-1.0542
5524915	chr9:5524915:A:G	4.02969e-60	-2.6948	-0.154108
5524967	chr9:5524967:T:C	5.43795e-59	-1.30393e-09	-0.246614
5525034	chr9:5525034:T:C	5.27434e-59	-1.30393e-09	-0.277162
5525073	chr9:5525073:C:T	4.64066e-59	-1.30393e-09	-0.405158
5525192	chr9:5525192:G:C	1.20469e-57	-1.30393e-09	2.85138
5525370	chr9:5525370:A:T	2.35604e-58	-1.30393e-09	1.21955
5525608	chr9:5525608:A:T	1.83542e-60	-2.75126	-0.884073
5525733	chr9:5525733:T:C	2.57155e-59	-1.30393e-09	-0.995505
5525744	chr9:5525744:T:C	1.60089e-59	-1.30393e-09	-1.46946
5525787	chr9:5525787:G:A	2.40717e-59	-1.30393e-09	-1.06156
5525884	chr9:5525884:A:T	1.32584e-59	-1.30393e-09	-1.65797
5525941	chr9:5525941:G:A	1.82703e-59	-1.74919	0.411866
5526124	chr9:5526124:C:T	4.33664e-60	-2.18953	-0.585967
5526165	chr9:5526165:A:T	1.62877e-59	-1.30393e-09	-1.45219
5526880	chr9:5526880:T:C	1.28854e-60	-2.3228	-1.66629
5527351	chr9:5527351:A:G	5.56863e-60	-1.10406	-1.42139
5527878	chr9:5527878:A:G	4.63118e-60	-1.99654	-0.713252
5528155	chr9:5528155:G:A	1.33295e-59	-1.30393e-09	-1.65262
5528198	chr9:5528198:T:C	2.40694e-59	-1.30393e-09	-1.06166
5528595	chr9:5528595:G:A	2.56703e-59	-1.30393e-09	-0.997264
5528658	chr9:5528658:A:G	1.13092e-59	-1.82585	0.00886901
5528899	chr9:5528899:T:A	1.76319e-59	-1.30393e-09	-1.37289
5528908	chr9:5528908:T:G	1.79342e-59	-1.30393e-09	-1.35589
5528912	chr9:5528912:T:C	2.22338e-59	-1.30393e-09	-1.14099
5528915	chr9:5528915:A:G	3.13925e-59	-1.30393e-09	-0.796033
5528923	chr9:5528923:T:A	1.10657e-60	-2.67883	-1.46251
5528957	chr9:5528957:G:C	1.92486e-59	-1.30393e-09	-1.28516
5529294	chr9:5529294:T:C	9.16943e-61	-2.668	-1.66132
5529705	chr9:5529705:A:C	1.31786e-59	-1.30393e-09	-1.66401
5530082	chr9:5530082:A:C	5.33746e-60	-2.56785	-7.1114e-10
5530248	chr9:5530248:A:G	4.10306e-60	-2.0778	-0.753067
5530500	chr9:5530500:G:A	1.72441e-59	-1.30393e-09	-1.39513
5530716	chr9:5530716:G:A	4.33234e-60	-2.77649	-7.1114e-10
5530983	chr9:5530983:G:A	1.92291e-59	-1.30393e-09	-1.28617
5531311	chr9:5531311:A:G	1.67297e-59	-1.30393e-09	-1.42542
5531861	chr9:5531861:A:T	1.02503e-60	-2.74265	-1.47523
5532821	chr9:5532821:C:T	4.61101e-60	-2.71415	-7.1114e-10
5532871	chr9:5532871:T:C	4.86296e-60	-2.7734	0.112447
5533831	chr9:5533831:T:C	1.75206e-60	-2.26464	-1.41716
5533935	chr9:5533935:C:T	1.46334e-59	-1.30393e-09	-1.55929
5534087	chr9:5534087:T:G	1.85245e-60	-2.14548	-1.48061
5534243	chr9:5534243:C:T	1.47422e-57	0.388822	2.66446
5534424	chr9:5534424:T:C	3.42988e-59	-1.30393e-09	-0.70749
5534862	chr9:5534862:G:C	1.7149e-59	-1.30393e-09	-1.40066
5535535	chr9:5535535:G:C	3.42468e-59	-1.30393e-09	-0.709006
5535884	chr9:5535884:T:C	1.28308e-59	-1.30393e-09	-1.69075
5536161	chr9:5536161:G:A	1.28313e-59	-1.30393e-09	-1.69071
5536167	chr9:5536167:A:G	4.11996e-59	-1.30393e-09	-0.524172
5536288	chr9:5536288:A:G	3.09061e-59	-1.30393e-09	-0.811647
5536904	chr9:5536904:C:T	1.30586e-59	-1.30393e-09	-1.67315
5537066	chr9:5537066:G:A	6.18231e-60	-2.42091	-7.1114e-10
5537071	chr9:5537071:T:A	6.93684e-59	-1.30393e-09	-0.00316875
5537530	chr9:5537530:C:T	4.3604e-60	-2.77004	-7.1114e-10
5537575	chr9:5537575:C:T	1.41029e-58	-2.36636	3.07272
5537646	chr9:5537646:G:A	4.32846e-60	-2.3921	-0.38529
5537901	chr9:5537901:A:G	4.86605e-60	-2.66032	-7.1114e-10
5537973	chr9:5537973:G:C	1.95558e-59	-1.30393e-09	-1.26933
5538354	chr9:5538354:G:A	1.8054e-59	-1.34924	-7.1114e-10
5538411	chr9:5538411:C:T	1.61035e-59	-1.30393e-09	-1.46357
5538512	chr9:5538512:T:C	8.49029e-60	-1.47225	-0.631425
5538607	chr9:5538607:T:G	7.61975e-59	-1.30393e-09	0.0907287
5538637	chr9:5538637:G:A	2.22168e-59	-1.30393e-09	-1.14175
5538667	chr9:5538667:G:A	2.66439e-59	-0.507322	-0.452718
5538775	chr9:5538775:A:T	2.34127e-59	-1.30393e-09	-1.08932
5538793	chr9:5538793:G:A	3.02162e-59	-1.30393e-09	-0.834221
5538879	chr9:5538879:A:G	2.84602e-58	-2.09222	3.50071
5539033	chr9:5539033:A:G	1.58359e-59	-1.30393e-09	-1.48032
5539247	chr9:5539247:G:C	2.47489e-59	-0.363061	-0.670758
5539451	chr9:5539451:G:A	4.54472e-60	-2.57183	-0.156807
5539537	chr9:5539537:G:A	5.0086e-60	-2.51562	-0.115819
5539866	chr9:5539866:T:A	1.81452e-58	-1.30393e-09	0.958392
5539929	chr9:5539929:C:T	3.9753e-59	0.0392176	-0.599132
5540697	chr9:5540697:G:C	1.95436e-59	-1.30393e-09	-1.26995
5540782	chr9:5540782:A:T	1.69729e-59	-1.30393e-09	-1.41098
5541797	chr9:5541797:C:G	4.84809e-60	-2.66402	-7.1114e-10
5541877	chr9:5541877:G:A	3.86904e-59	-0.0762885	-0.510721
5542030	chr9:5542030:A:G	1.05056e-60	-2.61153	-1.58175
5542032	chr9:5542032:A:C	6.91989e-58	2.29697	-7.1114e-10
5542813	chr9:5542813:C:G	4.67296e-60	-2.70081	-7.1114e-10
5543028	chr9:5543028:A:G	4.42804e-60	-2.67887	-0.0757734
5543142	chr9:5543142:C:T	1.45439e-59	-1.30393e-09	-1.56543
5543271	chr9:5543271:T:G	4.83063e-60	-2.66762	-7.1114e-10
5543340	chr9:5543340:T:C	2.07614e-59	-1.30393e-09	-1.20951
5543690	chr9:5543690:G:T	1.4018e-59	-1.30393e-09	-1.60226
5544405	chr9:5544405:A:G	4.11074e-59	-2.24788	1.72147
5544769	chr9:5544769:G:A	1.79442e-59	-1.30393e-09	-1.35533
5544992	chr9:5544992:G:A	6.02785e-59	-0.384471	0.240846
5545117	chr9:5545117:C:A	2.22312e-59	-1.30393e-09	-1.1411
5545198	chr9:5545198:T:C	3.1711e-59	-2.05259	1.26665
5545273	chr9:5545273:G:T	1.34385e-59	-1.30393e-09	-1.64448
5546030	chr9:5546030:T:C	8.48217e-58	-1.98539	4.48592
5546496	chr9:5546496:A:C	1.35488e-58	-0.0775048	0.743786
5546571	chr9:5546571:T:C	4.55457e-58	-1.83694	3.71564
5546857	chr9:5546857:G:A	1.03017e-58	-1.83955	2.23185
5547148	chr9:5547148:A:G	1.52533e-59	-1.30393e-09	-1.51781
5547288	chr9:5547288:C:T	2.39042e-59	-1.30393e-09	-1.06855
5547408	chr9:5547408:C:T	1.0035e-60	-2.55824	-1.68087
5547927	chr9:5547927:ACT:A	2.36302e-59	-1.30393e-09	-1.08007
5548542	chr9:5548542:T:C	3.92524e-59	-1.30393e-09	-0.572589
5549063	chr9:5549063:T:C	1.38456e-59	-1.30393e-09	-1.61463
5549099	chr9:5549099:G:A	9.57215e-60	-1.34395	-0.639792
5549540	chr9:5549540:C:T	2.32191e-59	-1.30393e-09	-1.09763
5550288	chr9:5550288:A:G	1.53432e-59	-1.30393e-09	-1.51193
5551385	chr9:5551385:G:A	2.28858e-59	-1.30393e-09	-1.11208
5551451	chr9:5551451:A:T	7.91199e-60	-1.8038	-0.370419
5552284	chr9:5552284:T:G	1.13563e-59	-1.81283	-7.1114e-10
5552514	chr9:5552514:G:A	2.81095e-59	-1.30393e-09	-0.906493
5553068	chr9:5553068:T:C	1.31693e-59	-1.30393e-09	-1.66472
5553237	chr9:5553237:A:C	1.46363e-59	-1.30393e-09	-1.5591
5553765	chr9:5553765:T:A	2.78943e-60	-2.71649	-0.500278
5553957	chr9:5553957:G:A	1.54068e-60	-2.31565	-1.49473
5553991	chr9:5553991:C:T	2.45923e-59	-1.30393e-09	-1.04017
5554035	chr9:5554035:T:C	2.10618e-59	-1.83	0.634859
5554109	chr9:5554109:T:C	3.41754e-59	-0.711096	-7.1114e-10
5554187	chr9:5554187:C:T	1.72479e-59	-1.30393e-09	-1.39491
5554275	chr9:5554275:G:A	1.52805e-59	-1.30393e-09	-1.51602
5554773	chr9:5554773:G:A	1.76421e-59	-1.5841	0.211784
5554977	chr9:5554977:G:A	2.07544e-59	-1.30393e-09	-1.20984
5555023	chr9:5555023:A:C	1.33271e-59	-1.92778	0.274985
5555160	chr9:5555160:A:C	5.26905e-60	-2.74481	0.164056
5555304	chr9:5555304:C:A	5.31316e-59	0.270084	-0.539912
5555348	chr9:5555348:C:T	3.68061e-59	0.114202	-0.751138
5555554	chr9:5555554:G:A	4.75559e-59	0.321971	-0.702665
5555831	chr9:5555831:G:A	4.56044e-59	0.16897	-0.591565
5555897	chr9:5555897:C:T	5.13657e-59	0.467891	-0.77152
5556024	chr9:5556024:G:A	4.28332e-59	-1.30393e-09	-0.485287
5556034	chr9:5556034:T:C	4.27767e-58	-2.0147	3.83068
5556272	chr9:5556272:A:G	6.35482e-59	-1.30393e-09	-0.0908014
5556434	chr9:5556434:G:A	4.69078e-59	0.348227	-0.742644
5556677	chr9:5556677:C:T	2.38249e-59	-1.30393e-09	-1.07187
5556786	chr9:5556786:A:G	7.40276e-58	-2.05031	4.41473
5556822	chr9:5556822:T:C	6.83324e-58	0.25298	2.03139
5556970	chr9:5556970:C:T	6.38765e-60	-2.38823	-7.1114e-10
5557251	chr9:5557251:TGATA:T	8.08621e-61	-2.76529	-1.68973
5557708	chr9:5557708:T:C	1.10553e-60	-2.71332	-1.42896
5558503	chr9:5558503:C:T	1.2831e-59	-1.30393e-09	-1.69074
5558834	chr9:5558834:G:C	2.61358e-59	-1.30393e-09	-0.979295
5559893	chr9:5559893:C:T	2.24683e-60	-2.47221	-0.960865
5559962	chr9:5559962:C:G	1.28315e-59	-1.30393e-09	-1.6907
5560320	chr9:5560320:C:A	1.31615e-59	-1.30393e-09	-1.6653
5560469	chr9:5560469:C:T	2.55893e-59	-1.30393e-09	-1.00043
5560635	chr9:5560635:C:T	1.40674e-59	-1.30393e-09	-1.59874
5561755	chr9:5561755:A:G	1.43138e-59	-1.30393e-09	-1.58138
5561962	chr9:5561962:C:T	3.23456e-60	-2.64043	-0.428275
5562302	chr9:5562302:C:T	2.35465e-59	-1.08362	-7.1114e-10
5563115	chr9:5563115:A:T	5.66415e-59	-1.30393e-09	-0.205858
5563942	chr9:5563942:T:C	1.32164e-59	-1.30393e-09	-1.66114
5564748	chr9:5564748:A:C	2.36765e-60	-2.7752	-0.605506
5564968	chr9:5564968:G:A	2.50943e-59	-1.30393e-09	-1.01996
5565413	chr9:5565413:G:A	2.30025e-59	-1.30393e-09	-1.107
5565472	chr9:5565472:C:T	4.5694e-60	-2.72322	-7.1114e-10
5565716	chr9:5565716:G:A	4.35384e-60	-2.77154	-7.1114e-10
5565866	chr9:5565866:CAAT:C	2.45995e-59	-1.30393e-09	-1.03988
5566113	chr9:5566113:GC:G	4.017e-60	-2.41705	-0.435013
5566148	chr9:5566148:C:T	2.24549e-59	-1.30393e-09	-1.13109
5566929	chr9:5566929:C:T	1.32854e-59	-1.30393e-09	-1.65593
5567182	chr9:5567182:G:A	1.31056e-59	-1.30393e-09	-1.66956
5567389	chr9:5567389:G:C	1.92322e-59	-1.30393e-09	-1.28602
5567678	chr9:5567678:C:T	1.92288e-59	-1.30393e-09	-1.28619
5567808	chr9:5567808:C:T	1.77616e-59	-1.30393e-09	-1.36556
5568027	chr9:5568027:G:GTTTCC	3.55217e-59	-1.30393e-09	-0.672457
5568222	chr9:5568222:C:T	3.22065e-60	-2.32707	-0.745951
5568338	chr9:5568338:T:C	1.28563e-59	-1.30393e-09	-1.68877
5568737	chr9:5568737:G:T	5.26072e-59	-2.66184	2.38209
5569246	chr9:5569246:C:T	1.28796e-59	-1.30393e-09	-1.68696
5569495	chr9:5569495:A:G	2.36739e-59	-1.30393e-09	-1.07823
5570463	chr9:5570463:T:C	1.52714e-59	-1.30393e-09	-1.51662
5570944	chr9:5570944:C:T	2.03184e-59	-1.30393e-09	-1.23108
5572047	chr9:5572047:G:A	1.35195e-59	-1.30393e-09	-1.63847
5572448	chr9:5572448:G:T	1.52793e-60	-2.77742	-1.04127
5572457	chr9:5572457:C:T	1.1259e-58	-2.09337	2.57452
5572825	chr9:5572825:A:G	1.3907e-59	-1.30393e-09	-1.61021
5573132	chr9:5573132:T:C	2.9818e-59	-1.30393e-09	-0.847487
5573192	chr9:5573192:A:AC	1.68715e-60	-2.5203	-1.19926
5573499	chr9:5573499:G:A	1.45976e-59	-1.30393e-09	-1.56174
5573518	chr9:5573518:C:T	1.28383e-59	-1.30393e-09	-1.69017
5574096	chr9:5574096:TC:T	1.31844e-59	-1.30393e-09	-1.66356
5574392	chr9:5574392:G:A	2.36481e-59	-2.76285	1.68353
5574488	chr9:5574488:C:T	2.09124e-59	-1.30393e-09	-1.20226
5575572	chr9:5575572:A:T	3.79941e-60	-2.75932	-0.148439
5576069	chr9:5576069:T:C	1.31488e-59	-1.30393e-09	-1.66627
5576218	chr9:5576218:T:A	1.9107e-60	-2.65227	-0.942859
5576337	chr9:5576337:A:C	5.43508e-59	-1.30393e-09	-0.24714
5576444	chr9:5576444:A:G	2.26217e-59	-1.30393e-09	-1.12369
5576821	chr9:5576821:T:C	2.50966e-59	-1.30393e-09	-1.01987
5576825	chr9:5576825:C:T	2.04753e-60	-2.67282	-0.853141
5577510	chr9:5577510:G:T	1.86724e-59	-1.30393e-09	-1.31555
5577876	chr9:5577876:T:C	1.92473e-60	-1.99395	-1.59386
5578077	chr9:5578077:C:G	2.25093e-59	-1.30393e-09	-1.12867
5578722	chr9:5578722:TAG:T	1.40596e-59	-1.30393e-09	-1.5993
5578827	chr9:5578827:A:G	1.62803e-59	-1.30393e-09	-1.45265
5578935	chr9:5578935:A:T	2.31831e-59	-1.30393e-09	-1.09918
5578941	chr9:5578941:C:T	1.83196e-60	-2.24492	-1.39229
5579041	chr9:5579041:C:A	4.56299e-59	0.769051	-1.19109
5579213	chr9:5579213:G:A	3.05044e-60	-2.6273	-0.500012
5579220	chr9:5579220:T:C	1.40976e-59	-1.30393e-09	-1.5966
5579443	chr9:5579443:A:G	1.28698e-59	-1.30393e-09	-1.68772
5579500	chr9:5579500:G:A	6.3559e-60	-2.39322	-7.1114e-10
5580255	chr9:5580255:TC:T	1.56293e-59	-1.30393e-09	-1.49345
5580486	chr9:5580486:T:G	1.29389e-59	-1.30393e-09	-1.68236
5580945	chr9:5580945:T:G	1.29376e-59	-1.30393e-09	-1.68247
5581140	chr9:5581140:T:G	8.06559e-61	-2.76688	-1.69069
5581317	chr9:5581317:G:A	1.13326e-60	-2.45583	-1.66167
5582136	chr9:5582136:T:A	1.29698e-59	-1.30393e-09	-1.67998
5582153	chr9:5582153:T:C	8.1074e-61	-2.77634	-1.67607
5582233	chr9:5582233:T:A	1.28321e-59	-1.30393e-09	-1.69065
5582656	chr9:5582656:T:A	1.71042e-59	-1.30393e-09	-1.40328
5582718	chr9:5582718:T:G	2.45966e-59	-1.30393e-09	-1.03999
5583056	chr9:5583056:A:C	2.93905e-59	-1.30393e-09	-0.861928
5583282	chr9:5583282:T:C	9.99184e-61	-2.72142	-1.52199
5583445	chr9:5583445:G:A	1.61159e-59	-1.30393e-09	-1.46279
5583691	chr9:5583691:G:A	1.3026e-59	-1.30393e-09	-1.67566
5583853	chr9:5583853:G:A	1.55655e-59	-1.30393e-09	-1.49754
5584227	chr9:5584227:C:T	1.28836e-59	-1.30393e-09	-1.68665
5584887	chr9:5584887:C:A	1.36939e-59	-1.30393e-09	-1.62565
5585049	chr9:5585049:G:A	2.01386e-58	-1.30393e-09	1.06262
5585174	chr9:5585174:A:G	1.60105e-59	-1.30393e-09	-1.46936
5585369	chr9:5585369:T:A	1.28471e-59	-1.30393e-09	-1.68948
5585414	chr9:5585414:G:A	1.67489e-59	-1.30393e-09	-1.42427
5585417	chr9:5585417:A:G	1.86238e-59	-1.30393e-09	-1.31816
5585463	chr9:5585463:C:T	1.37233e-59	-1.30393e-09	-1.6235
5585497	chr9:5585497:G:C	1.29585e-59	-1.30393e-09	-1.68085
5586532	chr9:5586532:C:G	1.28346e-59	-1.30393e-09	-1.69046
5586722	chr9:5586722:G:T	1.07958e-58	-1.30393e-09	0.439143
5586731	chr9:5586731:T:C	1.29917e-59	-1.30393e-09	-1.67829
5587148	chr9:5587148:A:G	1.76023e-59	-1.30393e-09	-1.37457
5587353	chr9:5587353:A:C	1.2934e-59	-1.30393e-09	-1.68274
5587529	chr9:5587529:TG:T	1.32719e-59	-1.30393e-09	-1.65695
5587597	chr9:5587597:A:T	1.74015e-59	-1.30393e-09	-1.38605
5587769	chr9:5587769:T:C	1.28655e-59	-1.30393e-09	-1.68805
5587841	chr9:5587841:C:T	1.59415e-59	-1.30393e-09	-1.47367
5588101	chr9:5588101:T:G	1.30978e-59	-1.30393e-09	-1.67016
5588253	chr9:5588253:C:T	1.31868e-59	-1.30393e-09	-1.66338
5588375	chr9:5588375:A:G	1.3273e-59	-1.30393e-09	-1.65687
5588514	chr9:5588514:T:C	1.33547e-59	-1.30393e-09	-1.65073
5588626	chr9:5588626:T:C	1.3123e-59	-1.30393e-09	-1.66823
5588811	chr9:5588811:T:C	1.50737e-59	-1.30393e-09	-1.52965
5588909	chr9:5588909:T:G	6.27578e-60	-2.4059	-7.1114e-10
5588988	chr9:5588988:G:A	7.46366e-60	-2.23256	-7.1114e-10
5589145	chr9:5589145:C:G	1.31154e-59	-1.30393e-09	-1.66881
5589289	chr9:5589289:G:A	6.14756e-60	-2.42655	-7.1114e-10
5589428	chr9:5589428:A:C	6.38797e-60	-2.38818	-7.1114e-10
5589482	chr9:5589482:GGT:G	1.37234e-59	-1.30393e-09	-1.6235
5590342	chr9:5590342:A:T	2.98431e-60	-2.76429	-0.384942
5590405	chr9:5590405:G:A	1.35399e-59	-1.30393e-09	-1.63696
5590516	chr9:5590516:C:G	8.77027e-61	-2.69051	-1.68331
5590746	chr9:5590746:C:T	1.86275e-59	-1.30393e-09	-1.31796
5590953	chr9:5590953:C:T	8.32679e-61	-2.75769	-1.66802
5591036	chr9:5591036:A:G	1.28327e-59	-1.30393e-09	-1.69061
5591108	chr9:5591108:G:A	1.72394e-59	-1.30393e-09	-1.3954
5591133	chr9:5591133:G:C	5.57383e-60	-2.52452	-7.1114e-10
5591148	chr9:5591148:T:TGG	9.97912e-61	-2.77621	-1.46848
5591278	chr9:5591278:T:G	1.3474e-59	-1.30393e-09	-1.64184
5591372	chr9:5591372:T:C	1.28359e-59	-1.30393e-09	-1.69035
5591585	chr9:5591585:C:T	2.88792e-60	-2.74799	-0.434078
5591719	chr9:5591719:G:A	1.30226e-59	-1.30393e-09	-1.67591
5592145	chr9:5592145:C:A	5.89782e-60	-2.46802	-7.1114e-10
5592292	chr9:5592292:T:C	1.92333e-59	-2.53186	1.2459
5592809	chr9:5592809:G:C	1.43627e-59	-1.30393e-09	-1.57797
5592856	chr9:5592856:T:G	1.30646e-59	-1.30393e-09	-1.67269
5592943	chr9:5592943:G:C	1.73711e-59	-1.30393e-09	-1.38779
5592990	chr9:5592990:T:C	3.41125e-59	-1.30393e-09	-0.712938
5593190	chr9:5593190:T:A	1.28177e-60	-2.69791	-1.29645
5593255	chr9:5593255:T:C	1.30982e-59	-1.30393e-09	-1.67013
5593357	chr9:5593357:G:T	1.73478e-59	-1.30393e-09	-1.38914
5593369	chr9:5593369:G:C	1.43456e-59	-1.30393e-09	-1.57916
5593419	chr9:5593419:G:T	1.29452e-60	-2.75446	-1.23
5593873	chr9:5593873:A:G	1.33729e-59	-1.30393e-09	-1.64937
5594157	chr9:5594157:A:G	1.28474e-59	-1.30393e-09	-1.68946
5594535	chr9:5594535:T:G	2.95635e-59	-1.30393e-09	-0.85606
5594723	chr9:5594723:C:T	1.77705e-59	-1.30393e-09	-1.36506
5594847	chr9:5594847:T:C	8.63234e-60	-2.49743	0.410346
5594999	chr9:5594999:A:C	2.84917e-59	-1.30393e-09	-0.892986
5595015	chr9:5595015:A:G	1.51196e-59	-1.30393e-09	-1.52661
5595577	chr9:5595577:C:G	5.08335e-60	-2.61663	-7.1114e-10
5596111	chr9:5596111:A:G	8.33442e-61	-2.77817	-1.64662
5596445	chr9:5596445:A:T	1.37072e-60	-2.74606	-1.1812
5596527	chr9:5596527:A:C	1.32553e-59	-1.30393e-09	-1.65821
5596733	chr9:5596733:T:C	1.46101e-59	-1.30393e-09	-1.56089
5596980	chr9:5596980:TA:T	1.46199e-59	-1.30393e-09	-1.56022
5597085	chr9:5597085:T:C	1.50392e-59	-1.30393e-09	-1.53194
5597920	chr9:5597920:T:A	1.50195e-59	-1.30393e-09	-1.53325
5598439	chr9:5598439:T:C	1.41172e-59	-1.30393e-09	-1.59521
5598566	chr9:5598566:C:G	2.52587e-60	-2.66437	-0.651647
5598704	chr9:5598704:C:T	4.88259e-60	-2.65693	-7.1114e-10
5599117	chr9:5599117:A:G	1.37078e-59	-1.30393e-09	-1.62464
5599291	chr9:5599291:A:C	1.02791e-60	-2.69532	-1.51975
5599599	chr9:5599599:T:A	1.82523e-59	-1.30393e-09	-1.33831
5599679	chr9:5599679:C:T	1.29713e-59	-1.30393e-09	-1.67986
5599746	chr9:5599746:A:G	1.30132e-59	-1.67664	-7.1114e-10
5599790	chr9:5599790:A:G	1.36158e-59	-1.30393e-09	-1.63137
5599852	chr9:5599852:C:T	1.86721e-59	-1.30393e-09	-1.31557
5600489	chr9:5600489:AG:A	6.42787e-60	-2.38196	-7.1114e-10
5600639	chr9:5600639:T:C	1.48604e-59	-1.30393e-09	-1.5439
5600905	chr9:5600905:G:A	1.56833e-60	-2.75544	-1.03715
5601467	chr9:5601467:A:G	7.85511e-60	-2.18144	-7.1114e-10
5601527	chr9:5601527:T:G	1.33686e-59	-1.30393e-09	-1.64969
5602420	chr9:5602420:A:G	1.76054e-59	-1.30393e-09	-1.3744
5602589	chr9:5602589:A:C	1.83591e-59	-1.30393e-09	-1.33247
5603467	chr9:5603467:C:T	1.54894e-59	-1.30393e-09	-1.50245
5603823	chr9:5603823:T:C	7.90797e-60	-2.17473	-7.1114e-10
5603853	chr9:5603853:C:T	1.29801e-59	-1.30393e-09	-1.67918
5604311	chr9:5604311:C:T	4.53955e-60	-2.51643	-0.213338
5604723	chr9:5604723:C:G	2.47311e-59	-2.52549	1.49095
5604895	chr9:5604895:T:A	9.18791e-61	-2.73958	-1.58771
5604922	chr9:5604922:T:C	1.77453e-59	-1.30393e-09	-1.36648
5604987	chr9:5604987:C:T	2.18472e-60	-1.95212	-1.50899
5605417	chr9:5605417:G:C	1.52493e-59	-1.30393e-09	-1.51807
5605532	chr9:5605532:C:T	3.52733e-60	-2.69195	-0.290107
5605535	chr9:5605535:G:T	3.67383e-60	-2.69703	-0.244332
5605671	chr9:5605671:G:T	1.29069e-59	-1.30393e-09	-1.68484
5605675	chr9:5605675:G:C	3.96197e-60	-2.73042	-0.135437
5605772	chr9:5605772:A:G	1.09144e-60	-2.77767	-1.37743
5605822	chr9:5605822:A:C	1.35141e-59	-1.30393e-09	-1.63887
5605937	chr9:5605937:T:C	9.60245e-61	-2.59263	-1.69054
5606242	chr9:5606242:G:T	1.35877e-59	-1.30393e-09	-1.63343
5606382	chr9:5606382:G:A	2.78651e-59	-1.30393e-09	-0.915226
5606709	chr9:5606709:A:G	1.33402e-59	-1.30393e-09	-1.65182
5606716	chr9:5606716:T:A	1.70661e-59	-1.30393e-09	-1.40551
5607230	chr9:5607230:G:A	3.98929e-60	-2.38754	-0.471451
5607580	chr9:5607580:A:G	1.07033e-60	-2.50979	-1.66485
5607694	chr9:5607694:A:G	1.47625e-59	-1.30393e-09	-1.55051
5608026	chr9:5608026:A:G	1.34681e-60	-2.48137	-1.46349
5608427	chr9:5608427:G:A	1.83706e-60	-2.34837	-1.28606
5608512	chr9:5608512:G:T	1.13477e-60	-2.65797	-1.4582
5609159	chr9:5609159:C:A	8.40373e-61	-2.75231	-1.6642
5609380	chr9:5609380:A:C	1.28926e-59	-1.30393e-09	-1.68595
5609529	chr9:5609529:A:C	1.2834e-59	-1.30393e-09	-1.6905
5609742	chr9:5609742:C:T	2.12722e-59	-1.1852	-7.1114e-10
5609958	chr9:5609958:T:C	1.87324e-59	-1.30393e-09	-1.31235
5609971	chr9:5609971:CTT:C	1.28671e-59	-1.30393e-09	-1.68792
5610101	chr9:5610101:G:A	8.46324e-61	-2.77728	-1.63217
5610147	chr9:5610147:A:G	2.22653e-60	-2.63233	-0.809823
5610320	chr9:5610320:T:C	1.93247e-60	-2.51407	-1.06973
5610515	chr9:5610515:C:T	2.64616e-59	-0.966907	-7.1114e-10
5610640	chr9:5610640:G:C	2.00204e-59	-1.30393e-09	-1.24585
5610762	chr9:5610762:T:C	1.39288e-59	-1.30393e-09	-1.60864
5610791	chr9:5610791:G:A	1.33947e-59	-1.30393e-09	-1.64774
5611550	chr9:5611550:T:A	2.48136e-58	-1.30393e-09	1.27137
5611837	chr9:5611837:G:A	1.30196e-59	-1.30393e-09	-1.67614
5612177	chr9:5612177:G:A	1.29915e-60	-2.4474	-1.53348
5613103	chr9:5613103:T:A	1.35777e-59	-1.30393e-09	-1.63417
5613450	chr9:5613450:T:C	7.37966e-59	-1.30393e-09	0.0587117
5613970	chr9:5613970:G:A	1.3053e-59	-1.30393e-09	-1.67358
5614212	chr9:5614212:A:T	1.35444e-60	-2.72056	-1.21865
5614513	chr9:5614513:C:T	1.8491e-59	-1.30393e-09	-1.32532
5614863	chr9:5614863:T:C	1.30193e-59	-1.30393e-09	-1.67617
5615274	chr9:5615274:G:A	8.47405e-60	-2.10559	-7.1114e-10
5615744	chr9:5615744:T:C	1.30853e-59	-1.30393e-09	-1.67111
5616112	chr9:5616112:C:T	1.17163e-60	-2.6613	-1.4229
5616205	chr9:5616205:G:A	1.3027e-59	-1.30393e-09	-1.67557
5616884	chr9:5616884:T:C	8.67443e-61	-2.74751	-1.63729
5617027	chr9:5617027:T:TATA	2.53042e-59	-1.30393e-09	-1.01163
5617159	chr9:5617159:G:C	9.40186e-61	-2.71179	-1.59249
5617289	chr9:5617289:A:G	1.69991e-59	-1.30393e-09	-1.40944
5617330	chr9:5617330:T:C	1.60076e-59	-1.30393e-09	-1.46954
5617765	chr9:5617765:C:T	1.05549e-58	-1.30393e-09	0.416578
5618324	chr9:5618324:G:A	1.64099e-59	-1.30393e-09	-1.44471
5618512	chr9:5618512:C:G	2.52384e-59	-1.30393e-09	-1.01423
5618557	chr9:5618557:A:G	9.87739e-61	-2.6151	-1.63984
5618825	chr9:5618825:C:G	1.10831e-58	-1.30393e-09	0.465402
5618919	chr9:5618919:A:G	1.99948e-60	-2.73544	-0.81427
5619326	chr9:5619326:T:C	6.78528e-59	-1.30393e-09	-0.0252603
5619402	chr9:5619402:G:A	1.29828e-59	-1.30393e-09	-1.67898
5619476	chr9:5619476:G:A	6.25463e-59	-1.30393e-09	-0.106693
5619674	chr9:5619674:G:A	6.92269e-59	-0.00521147	-7.1114e-10
5619822	chr9:5619822:T:C	6.53135e-59	-1.30393e-09	-0.0634013
5620134	chr9:5620134:G:A	9.04206e-61	-2.69848	-1.64482
5620193	chr9:5620193:G:C	1.53477e-59	-1.30393e-09	-1.51164
5620887	chr9:5620887:C:A	1.57532e-60	-2.68877	-1.09938
5621159	chr9:5621159:C:T	1.91769e-58	-1.30393e-09	1.01369
5621594	chr9:5621594:C:G	4.52764e-60	-2.7324	-7.1114e-10
5621904	chr9:5621904:T:C	1.975e-59	-1.30393e-09	-1.25945
5622247	chr9:5622247:T:C	1.98285e-59	-1.30393e-09	-1.25548
5622296	chr9:5622296:G:C	2.7053e-59	-1.30393e-09	-0.944803
5622531	chr9:5622531:C:A	1.29596e-59	-1.30393e-09	-1.68077
5622756	chr9:5622756:C:T	8.27773e-61	-2.74279	-1.68882
5623067	chr9:5623067:T:A	1.53056e-58	-1.30393e-09	0.7882
5623116	chr9:5623116:C:G	2.81971e-58	-1.30393e-09	1.3992
5624078	chr9:5624078:G:A	1.64253e-59	-1.30393e-09	-1.44378
5624186	chr9:5624186:GC:G	1.29995e-59	-1.30393e-09	-1.67769
5624992	chr9:5624992:G:A	5.04693e-60	-2.62382	-7.1114e-10
5625036	chr9:5625036:T:C	1.78545e-59	-1.30393e-09	-1.36034
5625421	chr9:5625421:C:G	1.41903e-59	-1.30393e-09	-1.59004
5625579	chr9:5625579:G:A	1.3178e-59	-1.30393e-09	-1.66405
5625602	chr9:5625602:G:GAAGA	1.30492e-59	-1.30393e-09	-1.67387
5626027	chr9:5626027:T:C	1.79466e-59	-1.30393e-09	-1.3552
5626955	chr9:5626955:A:C	1.59284e-59	-2.50884	1.03434
5627446	chr9:5627446:G:A	8.57951e-61	-2.70612	-1.68968
5628556	chr9:5628556:T:C	6.68794e-60	-2.34229	-7.1114e-10
5629017	chr9:5629017:C:T	4.33749e-60	-2.77531	-7.1114e-10
5629657	chr9:5629657:G:A	2.68253e-60	-2.77091	-0.484931
5630095	chr9:5630095:A:G	1.29398e-59	-1.30393e-09	-1.6823
5630166	chr9:5630166:G:A	9.85686e-60	-1.86263	-0.0918
5630269	chr9:5630269:T:C	1.3044e-59	-1.30393e-09	-1.67428
5630275	chr9:5630275:C:T	1.29152e-59	-1.30393e-09	-1.6842
5630507	chr9:5630507:C:T	5.60633e-60	-2.5187	-7.1114e-10
5630810	chr9:5630810:T:G	1.53925e-60	-2.77047	-1.04084
5631097	chr9:5631097:C:T	1.62761e-60	-2.75224	-1.00325
5631126	chr9:5631126:T:C	2.19685e-59	-1.30393e-09	-1.15299
5631183	chr9:5631183:A:G	2.62986e-59	-1.30393e-09	-0.973087
5632830	chr9:5632830:T:C	1.93738e-59	-1.30393e-09	-1.27868
5632920	chr9:5632920:C:T	1.66801e-59	-1.30393e-09	-1.42838
5632984	chr9:5632984:G:C	6.81622e-60	-2.32329	-7.1114e-10
5633387	chr9:5633387:T:C	4.33063e-60	-2.77689	-7.1114e-10
5633419	chr9:5633419:A:G	2.45376e-59	-1.30393e-09	-1.04239
5633865	chr9:5633865:G:A	7.26986e-60	-2.25886	-7.1114e-10
5634005	chr9:5634005:T:G	2.15899e-59	-1.30393e-09	-1.17037
5634187	chr9:5634187:A:C	2.94668e-59	-1.30393e-09	-0.859336
5634651	chr9:5634651:C:G	1.32053e-59	-1.30393e-09	-1.66198
5635267	chr9:5635267:A:G	2.98045e-60	-2.72304	-0.427484
5636021	chr9:5636021:A:G	1.31686e-59	-1.30393e-09	-1.66476
5636216	chr9:5636216:T:G	2.34097e-59	-1.30393e-09	-1.08945
5636355	chr9:5636355:T:C	2.94478e-60	-2.40988	-0.752689
5636394	chr9:5636394:A:C	2.20127e-59	-1.30393e-09	-1.15098
5636611	chr9:5636611:T:G	1.92578e-60	-2.77109	-0.816184
5636907	chr9:5636907:A:G	1.11991e-60	-2.56569	-1.56366
5637119	chr9:5637119:G:A	1.43348e-59	-1.30393e-09	-1.57991
5637343	chr9:5637343:A:G	2.28959e-59	-1.30393e-09	-1.11164
5637646	chr9:5637646:C:G	1.28616e-59	-1.30393e-09	-1.68836
5637828	chr9:5637828:G:A	1.71684e-60	-2.72324	-0.978872
5637926	chr9:5637926:A:G	2.97223e-60	-1.49339	-1.6599
5638625	chr9:5638625:T:C	5.02094e-60	-2.62898	-7.1114e-10
5638870	chr9:5638870:G:C	1.37667e-59	-1.30393e-09	-1.62035
5639144	chr9:5639144:C:G	1.34671e-59	-1.30393e-09	-1.64235
5639187	chr9:5639187:G:A	1.36285e-60	-2.77672	-1.1563
5639227	chr9:5639227:A:G	1.58079e-60	-2.77787	-1.0068
5639502	chr9:5639502:C:A	1.99607e-59	-1.30393e-09	-1.24883
5639530	chr9:5639530:C:T	4.38266e-60	-1.83224	-0.93271
5639627	chr9:5639627:C:T	1.34041e-59	-1.30393e-09	-1.64704
5639823	chr9:5639823:A:T	4.50883e-60	-1.84301	-0.893552
5639984	chr9:5639984:T:G	1.34587e-59	-1.30393e-09	-1.64298
5640884	chr9:5640884:TTTTG:T	1.64076e-60	-2.77074	-0.976707
5641337	chr9:5641337:C:T	2.81472e-59	-1.30393e-09	-0.905154
5641394	chr9:5641394:A:G	1.78162e-59	-1.30393e-09	-1.36249
5642829	chr9:5642829:A:G	4.44344e-60	-2.75117	-7.1114e-10
5643172	chr9:5643172:T:A	5.03197e-60	-2.62679	-7.1114e-10
5643358	chr9:5643358:C:G	1.95769e-59	-1.30393e-09	-1.26825
5643400	chr9:5643400:A:C	3.21662e-59	-1.30393e-09	-0.771683
5643574	chr9:5643574:AATTAGC:A	1.92761e-59	-1.30393e-09	-1.28373
5643595	chr9:5643595:G:T	1.01043e-59	-1.92964	-7.1114e-10
5644076	chr9:5644076:AT:A	1.24376e-59	-0.912714	-0.809165
5644313	chr9:5644313:A:G	1.4227e-59	-1.30393e-09	-1.58746
5644343	chr9:5644343:A:T	3.05795e-59	-1.30393e-09	-0.822271
5644555	chr9:5644555:G:A	6.52172e-60	-0.926363	-1.4411
5644687	chr9:5644687:A:G	1.43776e-59	-1.30393e-09	-1.57693
5644821	chr9:5644821:T:C	1.73045e-59	-1.30393e-09	-1.39163
5644853	chr9:5644853:CTG:C	1.21707e-59	-0.859742	-0.88383
5645420	chr9:5645420:A:G	1.31724e-59	-1.30393e-09	-1.66448
5645703	chr9:5645703:C:T	1.79561e-59	-1.30393e-09	-1.35467
5645845	chr9:5645845:A:G	2.86203e-59	-1.30393e-09	-0.888485
5646215	chr9:5646215:G:A	4.14918e-59	-1.30393e-09	-0.517104
5646302	chr9:5646302:G:A	4.00272e-59	-1.30393e-09	-0.553042
5646350	chr9:5646350:A:C	4.19347e-59	-1.30393e-09	-0.506487
5646405	chr9:5646405:C:T	1.79263e-59	-1.30393e-09	-1.35633
5647091	chr9:5647091:C:G	2.063e-60	-2.39438	-1.12405
5647113	chr9:5647113:A:AT	1.63275e-59	-1.30393e-09	-1.44975
5647418	chr9:5647418:A:G	9.75158e-61	-2.77779	-1.48997
5647969	chr9:5647969:TG:T	4.60925e-60	-2.71454	-7.1114e-10
5648131	chr9:5648131:C:T	9.43448e-60	-1.11545	-0.882782
5648272	chr9:5648272:T:A	1.48422e-59	-1.30393e-09	-1.54512
5648283	chr9:5648283:C:T	1.05145e-59	-1.09271	-0.79713
5648675	chr9:5648675:C:G	1.7768e-59	-1.30393e-09	-1.3652
5648940	chr9:5648940:A:G	4.34702e-60	-2.77311	-7.1114e-10
5649298	chr9:5649298:C:T	1.63924e-59	-1.30393e-09	-1.44578
5649512	chr9:5649512:T:C	4.13942e-60	-1.18979	-1.63226
5649764	chr9:5649764:A:G	9.83693e-60	-0.604348	-1.35211
5649865	chr9:5649865:G:A	1.34063e-59	-1.30393e-09	-1.64688
5650310	chr9:5650310:G:A	2.4838e-59	-1.03023	-7.1114e-10
5650358	chr9:5650358:C:T	2.62027e-59	-1.30393e-09	-0.976738
5650565	chr9:5650565:A:G	1.9937e-59	-1.30393e-09	-1.25002
5650791	chr9:5650791:C:T	1.94507e-59	-1.30393e-09	-1.27472
5650822	chr9:5650822:AT:A	1.56648e-59	-1.30393e-09	-1.49119
5651842	chr9:5651842:A:G	1.55912e-59	-1.30393e-09	-1.49589
5651935	chr9:5651935:G:T	2.50502e-59	-1.30393e-09	-1.02172
5651959	chr9:5651959:C:T	8.30057e-60	-1.21854	-0.907734
5652115	chr9:5652115:T:TTG	9.25216e-61	-2.7031	-1.61723
5652270	chr9:5652270:G:T	1.64146e-59	-2.731	1.28657
5652338	chr9:5652338:A:G	2.50918e-59	-1.30393e-09	-1.02006
5652412	chr9:5652412:A:G	1.53731e-59	-1.30393e-09	-1.50998
5652613	chr9:5652613:G:T	2.01215e-59	-1.30393e-09	-1.24081
5652648	chr9:5652648:T:G	1.37695e-59	-1.30393e-09	-1.62015
5652996	chr9:5652996:T:C	4.45304e-60	-2.74901	-7.1114e-10
5653171	chr9:5653171:T:C	2.60607e-59	-1.30393e-09	-0.982173
5653235	chr9:5653235:C:G	6.80802e-60	-1.21051	-1.11399
5653513	chr9:5653513:G:A	1.30864e-59	-1.30393e-09	-1.67103
5653758	chr9:5653758:C:T	1.37799e-59	-1.30393e-09	-1.61939
5653971	chr9:5653971:G:C	5.33105e-60	-0.888202	-1.68085
5654104	chr9:5654104:A:G	1.31373e-59	-1.30393e-09	-1.66714
5654383	chr9:5654383:A:G	4.39251e-60	-2.7627	-7.1114e-10
5654410	chr9:5654410:C:G	1.32987e-59	-1.30393e-09	-1.65494
5654456	chr9:5654456:C:T	3.19777e-59	-1.30393e-09	-0.777561
5654880	chr9:5654880:C:T	2.19836e-59	-1.30393e-09	-1.1523
5655462	chr9:5655462:G:A	1.34121e-59	-1.30393e-09	-1.64644
5655561	chr9:5655561:A:G	1.31003e-59	-1.30393e-09	-1.66997
5655681	chr9:5655681:G:A	1.70313e-59	-1.30393e-09	-1.40755
5655880	chr9:5655880:T:G	8.22479e-60	-1.28672	-0.848724
5656010	chr9:5656010:C:T	1.79409e-59	-1.30393e-09	-1.35552
5656975	chr9:5656975:G:A	1.84648e-60	-1.94906	-1.68026
5657296	chr9:5657296:A:G	1.43331e-59	-1.30393e-09	-1.58003
5657686	chr9:5657686:G:A	5.03657e-60	-0.946306	-1.67957
5657777	chr9:5657777:C:T	2.10663e-59	-1.30393e-09	-1.19493
5657934	chr9:5657934:C:T	1.28466e-59	-1.30393e-09	-1.68952
5657957	chr9:5657957:T:C	1.51479e-59	-1.30393e-09	-1.52474
5657977	chr9:5657977:T:C	9.49846e-60	-0.362283	-1.62919
5658775	chr9:5658775:A:C	5.21243e-60	-2.59155	-7.1114e-10
5659302	chr9:5659302:T:G	1.33383e-59	-1.30393e-09	-1.65196
5659490	chr9:5659490:G:C	1.5541e-59	-1.30393e-09	-1.49912
5659586	chr9:5659586:C:G	2.43023e-59	-1.30393e-09	-1.05203
5659683	chr9:5659683:T:C	4.45579e-59	-0.445811	-7.1114e-10
5660175	chr9:5660175:G:T	6.5672e-58	-1.30393e-09	2.24466
5660313	chr9:5660313:TA:T	1.85275e-59	-1.30393e-09	-1.32335
5660316	chr9:5660316:A:T	1.85576e-59	-1.30393e-09	-1.32172
5660471	chr9:5660471:A:G	3.20925e-60	-2.62854	-0.448021
5661003	chr9:5661003:C:G	3.71212e-60	-1.60076	-1.33024
5661098	chr9:5661098:T:C	1.31998e-59	-1.30393e-09	-1.6624
5661570	chr9:5661570:C:G	4.41303e-60	-2.75804	-7.1114e-10
5662015	chr9:5662015:G:A	1.34399e-59	-1.30393e-09	-1.64437
5662588	chr9:5662588:A:T	7.06227e-60	-1.3126	-0.975232
5663492	chr9:5663492:G:T	4.82181e-60	-1.13378	-1.53567
5663806	chr9:5663806:C:T	1.29656e-59	-1.30393e-09	-1.6803
5663847	chr9:5663847:A:G	4.52522e-60	-2.73294	-7.1114e-10
5663965	chr9:5663965:T:G	1.98975e-59	-1.30393e-09	-1.252
5664137	chr9:5664137:T:C	3.33582e-59	-1.30393e-09	-0.735298
5664168	chr9:5664168:G:T	1.86275e-59	-1.30393e-09	-1.31796
5664176	chr9:5664176:A:G	1.32718e-59	-1.30393e-09	-1.65696
5664189	chr9:5664189:A:C	3.9571e-60	-1.25246	-1.61463
5664257	chr9:5664257:A:G	1.59615e-59	-1.30393e-09	-1.47242
5664338	chr9:5664338:A:G	4.21437e-60	-1.21979	-1.58431
5664395	chr9:5664395:G:C	1.84777e-59	-1.30393e-09	-1.32603
5665086	chr9:5665086:T:C	6.39949e-60	-1.47706	-0.909327
5665087	chr9:5665087:G:A	1.00151e-60	-2.59113	-1.64995
5665343	chr9:5665343:A:G	2.47757e-60	-2.77596	-0.55936
5665371	chr9:5665371:T:C	1.52409e-59	-1.30393e-09	-1.51862
5665379	chr9:5665379:A:C	4.97274e-60	-0.982562	-1.65607
5665392	chr9:5665392:T:G	1.72002e-59	-1.30393e-09	-1.39768
5665845	chr9:5665845:T:C	4.42869e-60	-2.7545	-7.1114e-10
5665951	chr9:5665951:C:T	2.64624e-59	-1.30393e-09	-0.966875
5666181	chr9:5666181:C:T	8.18249e-60	-1.25318	-0.887422
5666543	chr9:5666543:A:T	1.33909e-59	-1.30393e-09	-1.64802
5666638	chr9:5666638:A:G	2.37859e-59	-1.30393e-09	-1.07351
5666641	chr9:5666641:C:T	1.20006e-59	-1.21139	-0.546254
5666802	chr9:5666802:A:AG	5.56011e-60	-0.946093	-1.58089
5666804	chr9:5666804:TGATTACCAAAA:T	5.71857e-60	-0.927722	-1.57116
5667133	chr9:5667133:T:C	1.30921e-59	-1.30393e-09	-1.67059
5667146	chr9:5667146:A:G	6.66579e-60	-0.794695	-1.55092
5667557	chr9:5667557:T:G	1.29106e-59	-1.30393e-09	-1.68455
5667694	chr9:5667694:G:A	5.62077e-60	-0.861101	-1.65503
5667766	chr9:5667766:A:G	2.50385e-59	-1.30393e-09	-1.02218
5667840	chr9:5667840:C:G	1.29627e-59	-1.30393e-09	-1.68053
5668088	chr9:5668088:G:A	1.8753e-59	-1.30393e-09	-1.31124
5668220	chr9:5668220:G:A	6.95615e-60	-0.737028	-1.56595
5668427	chr9:5668427:A:G	6.74043e-60	-0.976564	-1.35791
5668442	chr9:5668442:A:G	2.07366e-59	-1.30393e-09	-1.2107
5668645	chr9:5668645:G:A	3.43179e-59	-1.30393e-09	-0.706933
5668750	chr9:5668750:T:G	7.51977e-60	-2.22507	-7.1114e-10
5669043	chr9:5669043:G:T	6.21968e-60	-2.41488	-7.1114e-10
5669626	chr9:5669626:G:A	2.34084e-59	-1.30393e-09	-1.08951
5670210	chr9:5670210:T:G	3.41658e-59	-0.711376	-7.1114e-10
5670372	chr9:5670372:A:G	7.80706e-60	-1.2361	-0.951474
5670394	chr9:5670394:A:G	1.81997e-59	-1.30393e-09	-1.34119
5670453	chr9:5670453:T:TA	2.06967e-59	-1.30393e-09	-1.21263
5671013	chr9:5671013:A:G	1.39486e-59	-1.30393e-09	-1.60722
5671126	chr9:5671126:A:G	1.68918e-59	-1.30393e-09	-1.41577
5671494	chr9:5671494:TCTAACTC:T	1.6793e-59	-1.30393e-09	-1.42164
5671554	chr9:5671554:G:A	1.29412e-59	-1.30393e-09	-1.68219
5671696	chr9:5671696:G:A	1.60333e-59	-1.30393e-09	-1.46793
5671709	chr9:5671709:C:T	1.33422e-59	-1.65167	-7.1114e-10
5671952	chr9:5671952:G:A	5.33876e-60	-2.56761	-7.1114e-10
5672150	chr9:5672150:G:A	4.65615e-60	-2.70441	-7.1114e-10
5672151	chr9:5672151:C:T	1.69091e-59	-1.30393e-09	-1.41475
5672573	chr9:5672573:C:A	2.44976e-59	-1.30393e-09	-1.04403
5672767	chr9:5672767:C:T	8.11011e-60	-1.15945	-0.990038
5672881	chr9:5672881:G:A	1.63525e-59	-0.621038	-0.827183
5673025	chr9:5673025:T:C	1.29795e-59	-1.12794	-0.551284
5673286	chr9:5673286:A:G	2.64125e-59	-1.30393e-09	-0.968765
5673969	chr9:5673969:G:C	1.06552e-60	-2.77345	-1.40569
5674157	chr9:5674157:G:A	1.00674e-59	-0.579834	-1.35346
5674525	chr9:5674525:A:G	1.30061e-59	-1.30393e-09	-1.67718
5674763	chr9:5674763:C:G	4.43389e-60	-2.75332	-7.1114e-10
5674870	chr9:5674870:G:C	2.82417e-59	-1.30393e-09	-0.901803
5675940	chr9:5675940:A:C	5.41599e-60	-2.55324	-7.1114e-10
5676018	chr9:5676018:G:A	2.11436e-59	-1.30393e-09	-1.19126
5676329	chr9:5676329:A:G	1.54774e-59	-1.30393e-09	-1.50322
5676785	chr9:5676785:A:G	1.2831e-59	-1.30393e-09	-1.69074
5677004	chr9:5677004:G:C	1.50879e-59	-1.30393e-09	-1.52871
5677078	chr9:5677078:A:G	1.58323e-59	-1.30393e-09	-1.48055
5677457	chr9:5677457:C:T	3.33983e-59	-0.734095	-7.1114e-10
5677461	chr9:5677461:G:A	8.14364e-60	-0.618643	-1.52672
5677814	chr9:5677814:C:G	1.6974e-59	-1.30393e-09	-1.41092
5677849	chr9:5677849:T:A	2.25356e-59	-1.30393e-09	-1.1275
5678121	chr9:5678121:G:C	9.11647e-61	-2.75273	-1.58237
5678175	chr9:5678175:A:G	7.99263e-60	-2.16408	-7.1114e-10
5678542	chr9:5678542:A:G	1.75239e-59	-1.30393e-09	-1.37903
5678651	chr9:5678651:G:C	1.30798e-59	-1.30393e-09	-1.67153
5678841	chr9:5678841:T:C	1.29873e-59	-1.30393e-09	-1.67863
5678882	chr9:5678882:C:G	8.45468e-61	-2.73146	-1.67901
5679116	chr9:5679116:T:G	8.03501e-61	-2.77825	-1.68313
5679332	chr9:5679332:T:C	2.36487e-59	-1.30393e-09	-1.07929
5680028	chr9:5680028:T:G	8.11555e-61	-2.76589	-1.68552
5680082	chr9:5680082:G:A	2.81835e-59	-1.30393e-09	-0.903865
5680236	chr9:5680236:A:G	1.34205e-59	-1.30393e-09	-1.64582
5680340	chr9:5680340:G:A	4.12825e-59	-1.30393e-09	-0.522163
5680510	chr9:5680510:A:C	1.28512e-59	-1.30393e-09	-1.68916
5680546	chr9:5680546:T:A	9.88646e-60	-0.262672	-1.68876
5680595	chr9:5680595:G:A	2.8918e-59	-1.30393e-09	-0.878135
5680686	chr9:5680686:G:A	1.69342e-59	-1.30393e-09	-1.41326
5680691	chr9:5680691:G:C	2.2441e-59	-1.13171	-7.1114e-10
5680975	chr9:5680975:C:T	1.83945e-59	-1.30393e-09	-1.33055
5680988	chr9:5680988:G:A	1.01427e-58	0.376738	-7.1114e-10
5681077	chr9:5681077:C:T	1.68352e-59	-0.197101	-1.22203
5681115	chr9:5681115:C:T	9.96426e-61	-2.70827	-1.53791
5681117	chr9:5681117:C:T	3.04048e-59	-1.30393e-09	-0.828001
5681695	chr9:5681695:C:G	1.51606e-59	-1.30393e-09	-1.5239
5681816	chr9:5681816:T:A	1.61201e-59	-1.30393e-09	-1.46253
5681961	chr9:5681961:T:C	1.09533e-59	-0.756627	-1.09233
5682117	chr9:5682117:G:A	1.40821e-59	-1.30393e-09	-1.5977
5682654	chr9:5682654:A:G	4.66562e-60	-2.70238	-7.1114e-10
5682896	chr9:5682896:C:T	3.61054e-59	-1.30393e-09	-0.656157
5682956	chr9:5682956:C:T	5.04195e-58	1.98036	-7.1114e-10
5682992	chr9:5682992:C:T	1.36828e-59	-1.30393e-09	-1.62646
5683307	chr9:5683307:C:T	1.18283e-59	-0.317383	-1.45472
5683443	chr9:5683443:A:G	8.78695e-60	-0.385859	-1.68347
5683580	chr9:5683580:C:G	4.67681e-60	-2.69998	-7.1114e-10
5683815	chr9:5683815:T:C	2.88576e-59	-1.30393e-09	-0.880227
5683845	chr9:5683845:C:T	1.50946e-59	-1.30393e-09	-1.52826
5683847	chr9:5683847:G:A	1.41232e-59	-1.30393e-09	-1.59478
5683910	chr9:5683910:G:A	4.88268e-60	-2.65691	-7.1114e-10
5684036	chr9:5684036:C:T	1.87397e-59	-0.369869	-0.942085
5684060	chr9:5684060:A:G	2.02438e-59	-1.30393e-09	-1.23475
5684411	chr9:5684411:G:A	8.69878e-60	-2.07942	-7.1114e-10
5684429	chr9:5684429:A:G	1.49807e-59	-1.30393e-09	-1.53584
5684758	chr9:5684758:A:G	1.5033e-59	-0.354229	-1.17812
5684820	chr9:5684820:C:A	4.64659e-59	0.970473	-1.37436
5685170	chr9:5685170:A:G	2.50036e-59	-1.30393e-09	-1.02358
5685314	chr9:5685314:G:A	3.57676e-59	-1.30393e-09	-0.665557
5686313	chr9:5686313:A:G	2.6637e-59	-1.30393e-09	-0.960298
5686340	chr9:5686340:T:C	1.73565e-59	-1.30393e-09	-1.38863
5686554	chr9:5686554:A:G	3.76266e-58	1.68769	-7.1114e-10
5686917	chr9:5686917:T:G	1.19581e-59	-1.76119	-7.1114e-10
5687271	chr9:5687271:A:T	2.08345e-59	-0.146642	-1.05935
5687387	chr9:5687387:A:G	1.81561e-59	-0.116328	-1.22727
5687570	chr9:5687570:A:G	1.32619e-59	-1.30393e-09	-1.6577
5687606	chr9:5687606:A:C	1.66552e-59	-1.30393e-09	-1.42988
5687927	chr9:5687927:T:C	1.97419e-59	-1.30393e-09	-1.25986
5688184	chr9:5688184:TTTGA:T	1.55784e-59	-0.237106	-1.25961
5688263	chr9:5688263:G:A	1.5094e-59	-0.382265	-1.14604
5688287	chr9:5688287:G:A	1.46474e-59	-0.350514	-1.20783
5688387	chr9:5688387:C:A	1.22868e-60	-2.43414	-1.60252
5688618	chr9:5688618:C:A	2.70587e-59	-1.30393e-09	-0.944591
5688760	chr9:5688760:T:A	1.69341e-59	0.269432	-1.68271
5688852	chr9:5688852:C:T	8.46019e-61	-2.71926	-1.69055
5689264	chr9:5689264:A:G	8.91109e-61	-2.72411	-1.63378
5689302	chr9:5689302:T:C	9.22872e-61	-2.77797	-1.5449
5689314	chr9:5689314:A:G	1.84505e-59	0.050297	-1.37781
5689441	chr9:5689441:A:C	1.7188e-59	-1.30393e-09	-1.39839
5689585	chr9:5689585:A:G	2.62071e-59	-0.976568	-7.1114e-10
5689595	chr9:5689595:T:G	1.36421e-59	-1.30393e-09	-1.62944
5689715	chr9:5689715:C:T	2.88478e-59	-1.30393e-09	-0.880566
5689767	chr9:5689767:T:C	1.10174e-60	-2.77773	-1.36799
5690086	chr9:5690086:A:G	1.31452e-59	-1.30393e-09	-1.66654
5690234	chr9:5690234:G:A	2.48873e-59	-1.30393e-09	-1.02824
5691133	chr9:5691133:A:G	2.58531e-59	-1.30393e-09	-0.990169
5691167	chr9:5691167:T:C	1.28626e-59	-1.30393e-09	-1.68828
5691421	chr9:5691421:A:G	2.71066e-59	-1.30393e-09	-0.942824
5691632	chr9:5691632:T:G	1.49979e-60	-2.47359	-1.36369
5692049	chr9:5692049:A:G	1.32472e-59	-0.476245	-1.18257
5692233	chr9:5692233:G:T	1.68756e-59	0.274011	-1.69074
5692253	chr9:5692253:A:G	1.65664e-59	-1.30393e-09	-1.43522
5692663	chr9:5692663:A:G	1.65021e-59	-1.30393e-09	-1.43911
5693100	chr9:5693100:G:A	4.65461e-60	-2.70474	-7.1114e-10
5693377	chr9:5693377:C:G	6.77637e-60	-1.34087	-0.988285
5693617	chr9:5693617:C:G	1.63692e-59	-1.30393e-09	-1.4472
5694210	chr9:5694210:C:T	1.08565e-60	-2.72945	-1.43098
5694317	chr9:5694317:AAT:A	1.38075e-59	-1.30393e-09	-1.61739
5694346	chr9:5694346:A:C	4.51069e-60	-2.73615	-7.1114e-10
5694526	chr9:5694526:C:T	1.59241e-59	-1.30393e-09	-1.47477
5694777	chr9:5694777:C:G	2.37266e-59	-1.30393e-09	-1.07601
5694790	chr9:5694790:T:C	1.39429e-59	-1.30393e-09	-1.60763
5694826	chr9:5694826:G:A	3.87155e-59	0.326923	-0.913283
5695872	chr9:5695872:A:G	1.11633e-59	-1.07273	-0.757245
5695883	chr9:5695883:T:G	1.62895e-59	-1.30393e-09	-1.45208
5696021	chr9:5696021:C:T	3.64495e-60	-2.4785	-0.470758
5696613	chr9:5696613:A:T	1.55722e-59	-1.30393e-09	-1.49711
5697011	chr9:5697011:A:C	2.63573e-59	-1.30393e-09	-0.970855
5697396	chr9:5697396:G:C	2.21991e-59	-1.30393e-09	-1.14255
5697552	chr9:5697552:CATT:C	2.07052e-59	-1.30393e-09	-1.21221
5697666	chr9:5697666:G:A	1.48824e-59	-1.30393e-09	-1.54242
5699080	chr9:5699080:C:G	1.28326e-59	-1.30393e-09	-1.69061
5699416	chr9:5699416:A:G	1.07374e-59	-1.03282	-0.836051
5699472	chr9:5699472:A:G	2.64041e-59	-1.30393e-09	-0.969083
5699522	chr9:5699522:G:A	6.41776e-60	-2.38353	-7.1114e-10
5699706	chr9:5699706:CAT:C	1.34237e-59	-1.30393e-09	-1.64558
5699723	chr9:5699723:A:G	6.99492e-60	-1.00162	-1.29579
5699987	chr9:5699987:G:A	1.38698e-59	-1.30393e-09	-1.61289
5700094	chr9:5700094:C:T	2.08861e-59	-1.30393e-09	-1.20352
5700509	chr9:5700509:C:G	1.76936e-59	-1.30393e-09	-1.3694
5700676	chr9:5700676:G:A	5.86101e-60	-0.908203	-1.56608
5701310	chr9:5701310:G:C	1.79892e-59	-1.30393e-09	-1.35283
5701363	chr9:5701363:C:T	3.02153e-59	-1.30393e-09	-0.834251
5701453	chr9:5701453:C:A	3.80546e-60	-2.55496	-0.351204
5701543	chr9:5701543:G:A	9.43508e-60	-0.418307	-1.57986
5701769	chr9:5701769:C:G	1.61299e-58	-2.47507	3.31572
5702002	chr9:5702002:A:G	1.31488e-59	-1.30393e-09	-1.66627
5702043	chr9:5702043:A:G	1.31381e-59	-1.30393e-09	-1.66708
5702103	chr9:5702103:A:G	1.34894e-59	-1.30393e-09	-1.64069
5702301	chr9:5702301:G:A	4.93019e-59	-1.30393e-09	-0.344638
5702361	chr9:5702361:A:G	3.17698e-59	-1.30393e-09	-0.784083
5702479	chr9:5702479:G:A	1.83695e-59	-1.30393e-09	-1.33191
5702902	chr9:5702902:G:A	2.34951e-59	-1.30393e-09	-1.08581
5703013	chr9:5703013:C:G	2.30376e-59	-1.30393e-09	-1.10547
5703132	chr9:5703132:C:T	9.78482e-61	-2.61404	-1.65032
5703245	chr9:5703245:G:A	1.48662e-59	-1.30393e-09	-1.54351
5703413	chr9:5703413:A:T	4.08901e-59	-0.531712	-7.1114e-10
5703415	chr9:5703415:C:G	5.41214e-60	-2.55396	-7.1114e-10
5703443	chr9:5703443:G:A	1.1406e-58	-2.68135	3.17548
5703897	chr9:5703897:T:G	2.90408e-59	-1.30393e-09	-0.873899
5704073	chr9:5704073:A:G	5.11989e-59	-1.30393e-09	-0.306883
5704141	chr9:5704141:A:G	1.12857e-58	-1.30393e-09	0.483525
5704225	chr9:5704225:T:A	1.28325e-59	-1.30393e-09	-1.69062
5704270	chr9:5704270:T:G	5.71301e-59	-2.59615	2.39888
5704386	chr9:5704386:T:C	9.35547e-61	-2.65545	-1.65378
5704659	chr9:5704659:C:CA	1.32341e-59	-1.30393e-09	-1.6598
5704810	chr9:5704810:T:C	3.51983e-60	-2.54074	-0.44345
5704871	chr9:5704871:C:T	5.83848e-60	-1.58388	-0.894253
5705213	chr9:5705213:A:T	1.29352e-59	-1.68265	-7.1114e-10
5705498	chr9:5705498:C:T	1.12823e-59	-1.81936	-7.1114e-10
5706255	chr9:5706255:C:G	1.36069e-59	-1.30393e-09	-1.63203
5706374	chr9:5706374:C:G	1.94819e-59	-1.30393e-09	-1.27312
5706728	chr9:5706728:T:C	1.22945e-60	-2.63069	-1.40534
5707078	chr9:5707078:C:T	5.1282e-60	-2.51301	-0.094831
5707109	chr9:5707109:C:T	3.22542e-59	-1.30393e-09	-0.768953
5707218	chr9:5707218:T:G	9.03352e-59	-1.30393e-09	0.260926
5707319	chr9:5707319:G:A	1.22637e-60	-2.67832	-1.36022
5707378	chr9:5707378:G:C	1.59094e-59	-1.30393e-09	-1.47569
5707817	chr9:5707817:C:T	4.34768e-60	-2.77296	-7.1114e-10
5708010	chr9:5708010:T:G	1.11865e-60	-2.56077	-1.56971
5708142	chr9:5708142:A:G	1.66655e-59	-1.30393e-09	-1.42926
5708242	chr9:5708242:A:G	1.08491e-60	-2.5797	-1.58141
5708302	chr9:5708302:A:C	1.83184e-59	-1.30393e-09	-1.3347
5708376	chr9:5708376:C:A	1.5187e-60	-2.49356	-1.33118
5708581	chr9:5708581:T:C	2.92277e-59	-1.30393e-09	-0.867482
5708582	chr9:5708582:C:G	1.64444e-59	-1.30393e-09	-1.44262
5709069	chr9:5709069:C:G	1.36803e-58	-2.36679	3.04273
5709119	chr9:5709119:G:A	3.64896e-60	-1.32391	-1.62425
5710022	chr9:5710022:T:G	3.72066e-59	-0.626115	-7.1114e-10
5710141	chr9:5710141:A:T	5.06943e-59	-1.30393e-09	-0.316787
5710200	chr9:5710200:T:C	1.76344e-59	-1.30393e-09	-1.37275
5711265	chr9:5711265:C:A	1.53583e-59	-1.30393e-09	-1.51094
5711731	chr9:5711731:C:T	2.10832e-60	-2.62743	-0.869274
5711744	chr9:5711744:G:A	9.51575e-61	-2.6086	-1.68364
5711822	chr9:5711822:G:A	1.61836e-59	-1.30393e-09	-1.4586
5712178	chr9:5712178:T:G	9.4517e-61	-2.66729	-1.6317
5712379	chr9:5712379:G:C	3.03042e-59	-1.30393e-09	-0.831316
5712645	chr9:5712645:T:C	1.74364e-59	-1.30393e-09	-1.38404
5712811	chr9:5712811:C:G	1.173e-60	-2.64652	-1.43651
5712932	chr9:5712932:A:G	1.14009e-60	-2.5495	-1.562
5713832	chr9:5713832:T:G	3.95234e-59	-0.565708	-7.1114e-10
5714398	chr9:5714398:C:T	4.5131e-60	-2.73562	-7.1114e-10
5714889	chr9:5714889:A:G	1.43718e-59	-1.30393e-09	-1.57734
5714910	chr9:5714910:T:C	2.1117e-59	-1.30393e-09	-1.19252
5714923	chr9:5714923:C:G	1.39339e-59	-1.30393e-09	-1.60828
5715044	chr9:5715044:G:A	5.89119e-60	-2.46914	-7.1114e-10
5715459	chr9:5715459:G:T	5.31249e-59	-1.30393e-09	-0.269955
5715597	chr9:5715597:G:A	3.64173e-60	-1.5102	-1.43994
5716126	chr9:5716126:T:G	4.50597e-60	-2.7372	-7.1114e-10
5716587	chr9:5716587:A:G	8.61775e-61	-2.77589	-1.61547
5716765	chr9:5716765:G:A	2.98917e-59	-1.30393e-09	-0.845021
5717167	chr9:5717167:C:G	1.30035e-59	-1.30393e-09	-1.67738
5717374	chr9:5717374:C:T	1.36297e-59	-1.30393e-09	-1.63035
5717759	chr9:5717759:C:CACTTGAA	1.76446e-59	-1.30393e-09	-1.37217
5717776	chr9:5717776:T:G	1.72168e-59	-1.30393e-09	-1.39672
5718025	chr9:5718025:A:G	2.80709e-59	-1.30393e-09	-0.907866
5718634	chr9:5718634:A:G	4.50959e-59	-1.30393e-09	-0.433808
5718647	chr9:5718647:G:A	8.00606e-60	-2.1624	-7.1114e-10
5718657	chr9:5718657:A:C	1.18241e-60	-2.64409	-1.43096
5718669	chr9:5718669:T:G	5.02136e-60	-2.6289	-7.1114e-10
5719116	chr9:5719116:C:A	1.1262e-60	-2.77791	-1.34583
5719162	chr9:5719162:G:C	1.29294e-60	-2.77175	-1.21393
5719212	chr9:5719212:G:A	1.35657e-60	-2.65123	-1.28642
5719488	chr9:5719488:C:G	1.10976e-60	-2.5122	-1.62626
5720172	chr9:5720172:C:G	9.93004e-61	-2.75211	-1.49751
5720350	chr9:5720350:G:C	3.36205e-60	-2.75896	-0.271088
5721305	chr9:5721305:A:G	4.1037e-59	-1.30393e-09	-0.528126
5721587	chr9:5721587:C:T	5.38533e-59	-1.30393e-09	-0.256338
5721722	chr9:5721722:T:G	2.81995e-59	-1.30393e-09	-0.903297
5722311	chr9:5722311:A:G	8.94483e-61	-2.68044	-1.67367
5722360	chr9:5722360:T:A	1.87841e-59	-1.30393e-09	-1.30959
5722362	chr9:5722362:T:A	1.66215e-59	-1.30393e-09	-1.43191
5722425	chr9:5722425:G:A	1.28308e-59	-1.30393e-09	-1.69075
5722538	chr9:5722538:T:C	3.50252e-59	-1.30393e-09	-0.686534
5722788	chr9:5722788:A:G	1.31296e-59	-1.30393e-09	-1.66773
5723136	chr9:5723136:T:A	2.81372e-59	-1.30393e-09	-0.905507
5723440	chr9:5723440:T:C	7.71146e-60	-2.19989	-7.1114e-10
5723538	chr9:5723538:G:A	1.58859e-59	-1.30393e-09	-1.47717
5723617	chr9:5723617:T:A	2.18463e-59	-1.30393e-09	-1.15857
5723971	chr9:5723971:A:G	1.4508e-59	-1.30393e-09	-1.5679
5723990	chr9:5723990:C:T	2.53324e-59	-1.30393e-09	-1.01052
5724045	chr9:5724045:G:C	1.13357e-60	-2.54482	-1.57241
5724160	chr9:5724160:T:C	6.16872e-60	-2.42311	-7.1114e-10
5724298	chr9:5724298:G:C	9.15298e-61	-2.6577	-1.67341
5724325	chr9:5724325:T:C	2.00177e-59	-1.30393e-09	-1.24598
5724426	chr9:5724426:C:T	5.70495e-59	-1.30393e-09	-0.198681
5724482	chr9:5724482:A:G	1.50298e-59	-1.30393e-09	-1.53257
5725427	chr9:5725427:G:A	2.36818e-59	-1.30393e-09	-1.07789
5725499	chr9:5725499:A:C	4.81858e-59	-1.30393e-09	-0.367536
5726035	chr9:5726035:T:A	9.01601e-61	-2.67461	-1.67158
5726305	chr9:5726305:C:T	9.20383e-61	-2.64302	-1.68254
5726360	chr9:5726360:A:G	1.41102e-59	-1.30393e-09	-1.5957
5726810	chr9:5726810:C:T	2.17998e-59	-1.30393e-09	-1.1607
5726967	chr9:5726967:C:A	1.48512e-59	-1.30393e-09	-1.54452
5727014	chr9:5727014:G:A	9.86783e-61	-2.58114	-1.67476
5727369	chr9:5727369:C:T	2.42349e-59	-1.30393e-09	-1.05481
5727379	chr9:5727379:C:T	2.22992e-59	-1.30393e-09	-1.13805
5727398	chr9:5727398:T:C	9.52163e-61	-2.60898	-1.68264
5727418	chr9:5727418:T:C	2.54411e-59	-1.30393e-09	-1.00624
5727427	chr9:5727427:T:A	1.01302e-60	-2.55621	-1.67346
5727450	chr9:5727450:C:A	6.28698e-60	-2.40412	-7.1114e-10
5727926	chr9:5727926:A:G	9.78214e-61	-2.59076	-1.67386
5728127	chr9:5728127:A:G	1.71844e-59	-1.30393e-09	-1.3986
5728430	chr9:5728430:G:A	1.50764e-59	-1.30393e-09	-1.52947
5728809	chr9:5728809:T:G	9.18613e-61	-2.66386	-1.66363
5729354	chr9:5729354:A:G	1.14455e-59	-1.805	-7.1114e-10
5729377	chr9:5729377:T:A	9.37149e-61	-2.62714	-1.68038
5729675	chr9:5729675:A:G	9.253e-61	-2.65744	-1.66279
5729741	chr9:5729741:G:A	4.49692e-60	-2.73921	-7.1114e-10
5730027	chr9:5730027:ATAAGT:A	1.612e-59	-1.30393e-09	-1.46254
5730227	chr9:5730227:G:C	9.05579e-61	-2.68633	-1.65545
5730371	chr9:5730371:C:A	9.56268e-61	-2.60696	-1.68036
5731033	chr9:5731033:A:G	1.61674e-59	-1.30393e-09	-1.4596
5731062	chr9:5731062:C:A	1.30197e-59	-0.665704	-1.01044
5731315	chr9:5731315:T:C	5.09232e-60	-1.74841	-0.86646
5731618	chr9:5731618:G:C	1.30911e-59	-1.30393e-09	-1.67066
5731665	chr9:5731665:G:A	1.05773e-60	-2.56336	-1.62312
5731835	chr9:5731835:C:A	1.53992e-60	-2.12345	-1.68742
5731919	chr9:5731919:T:C	1.29043e-59	-1.30393e-09	-1.68504
5732027	chr9:5732027:A:G	1.56944e-59	-1.30393e-09	-1.4893
5732483	chr9:5732483:T:C	1.58181e-60	-2.51932	-1.26472
5732991	chr9:5732991:C:G	2.13088e-60	-2.67996	-0.806102
5733158	chr9:5733158:T:TA	1.4692e-60	-2.61086	-1.24702
5733542	chr9:5733542:C:T	1.34702e-59	-1.64212	-7.1114e-10
5734018	chr9:5734018:A:G	1.30192e-59	-1.30393e-09	-1.67618
5734074	chr9:5734074:TA:T	1.3027e-59	-1.30393e-09	-1.67558
5734604	chr9:5734604:GT:G	2.21096e-59	-1.52319	0.3766
5734759	chr9:5734759:C:A	6.82002e-60	-2.15636	-0.166378
5735611	chr9:5735611:A:G	2.17043e-59	-1.30393e-09	-1.16509
5735683	chr9:5735683:T:C	2.96531e-59	-1.30393e-09	-0.853034
5735913	chr9:5735913:T:C	2.41303e-59	-1.19802	0.138882
5735931	chr9:5735931:T:C	2.03974e-59	-1.30393e-09	-1.22719
5736673	chr9:5736673:G:A	1.98088e-59	-1.30393e-09	-1.25647
5736752	chr9:5736752:G:C	1.46251e-60	-2.76609	-1.09635
5737000	chr9:5737000:A:G	5.60748e-60	-2.48351	-0.0349904
5737114	chr9:5737114:C:G	3.78831e-60	-2.17862	-0.732062
5737209	chr9:5737209:C:T	6.02794e-60	-2.0743	-0.371895
5737557	chr9:5737557:T:C	1.64373e-59	-1.30393e-09	-1.44305
5737692	chr9:5737692:A:G	3.06034e-60	-2.33458	-0.789495
5737809	chr9:5737809:T:C	1.59016e-59	-1.30393e-09	-1.47618
5737833	chr9:5737833:G:A	4.88394e-60	-2.65665	-7.1114e-10
5737912	chr9:5737912:G:A	1.52758e-60	-2.75367	-1.06525
5738682	chr9:5738682:T:G	8.72176e-61	-2.69511	-1.68426
5739077	chr9:5739077:T:C	9.59682e-61	-2.61842	-1.66534
5739526	chr9:5739526:C:T	5.95869e-60	-1.07012	-1.38763
5739687	chr9:5739687:C:G	8.91459e-61	-2.67239	-1.6851
5739735	chr9:5739735:C:T	1.33415e-59	-1.65172	-7.1114e-10
5739742	chr9:5739742:G:A	2.94405e-59	-1.30393e-09	-0.860228
5740206	chr9:5740206:G:A	2.61787e-59	-1.30393e-09	-0.977654
5740416	chr9:5740416:A:C	8.80376e-61	-2.68224	-1.68777
5740517	chr9:5740517:C:T	1.14934e-60	-2.77613	-1.32728
5740566	chr9:5740566:A:T	8.89446e-60	-1.11544	-0.941736
5740664	chr9:5740664:T:G	9.07837e-61	-2.66268	-1.67661
5740762	chr9:5740762:T:C	4.76409e-60	-2.68149	-7.1114e-10
5740863	chr9:5740863:A:G	1.0527e-60	-2.55921	-1.63204
5740884	chr9:5740884:T:A	4.57908e-59	-1.30393e-09	-0.418516
5741493	chr9:5741493:A:T	6.85169e-60	-1.65208	-0.666029
5741709	chr9:5741709:A:G	2.14443e-59	-1.30393e-09	-1.17714
5742043	chr9:5742043:T:C	2.16175e-59	-1.30393e-09	-1.1691
5742085	chr9:5742085:C:T	1.97937e-60	-2.0251	-1.53472
5742401	chr9:5742401:G:C	3.24021e-60	-1.857	-1.20996
5742450	chr9:5742450:T:C	8.96211e-61	-2.76061	-1.59157
5742888	chr9:5742888:A:G	1.36356e-59	-1.30393e-09	-1.62991
5743114	chr9:5743114:T:G	2.82291e-59	-1.30393e-09	-0.902249
5743289	chr9:5743289:T:G	2.11886e-59	-1.30393e-09	-1.18914
5743362	chr9:5743362:G:A	1.445e-59	-1.30393e-09	-1.57191
5743800	chr9:5743800:T:C	2.12357e-59	-1.30393e-09	-1.18692
5744022	chr9:5744022:C:T	4.86896e-60	-2.65972	-7.1114e-10
5744046	chr9:5744046:T:TA	4.817e-60	-1.7241	-0.946349
5744302	chr9:5744302:G:C	2.95456e-59	-1.30393e-09	-0.856665
5744918	chr9:5744918:T:C	1.57946e-59	-1.30393e-09	-1.48294
5745191	chr9:5745191:C:G	1.43641e-58	-1.30393e-09	0.724717
5745641	chr9:5745641:C:T	5.18266e-60	-2.59728	-7.1114e-10
5746199	chr9:5746199:A:G	2.15449e-59	-1.30393e-09	-1.17246
5746528	chr9:5746528:C:T	3.45146e-60	-1.73104	-1.27276
5747187	chr9:5747187:C:T	1.8649e-60	-1.98292	-1.63647
5747236	chr9:5747236:C:T	1.00853e-60	-2.72223	-1.51188
5747390	chr9:5747390:C:A	5.65923e-60	-2.50931	-7.1114e-10
5747820	chr9:5747820:C:T	1.4632e-60	-2.39419	-1.46779
5748125	chr9:5748125:A:G	1.44318e-59	-1.30393e-09	-1.57317
5748218	chr9:5748218:A:G	1.87716e-60	-2.20813	-1.40472
5748232	chr9:5748232:C:T	1.64541e-60	-2.15213	-1.59248
5749027	chr9:5749027:T:C	1.2837e-59	-1.30393e-09	-1.69027
5749339	chr9:5749339:T:C	7.59642e-59	0.0876613	-7.1114e-10
5749388	chr9:5749388:T:C	3.01495e-59	-1.30393e-09	-0.836433
5749624	chr9:5749624:T:C	2.78263e-59	-1.30393e-09	-0.916618
5750198	chr9:5750198:G:A	4.51025e-60	-1.04692	-1.68932
5751199	chr9:5751199:A:G	4.26851e-59	-1.30393e-09	-0.48875
5751370	chr9:5751370:C:T	2.39866e-59	-1.30393e-09	-1.06511
5752430	chr9:5752430:A:G	4.32974e-60	-2.77709	-7.1114e-10
5752716	chr9:5752716:G:A	1.24961e-59	-1.71718	-7.1114e-10
5752803	chr9:5752803:T:G	2.52173e-59	-1.01507	-7.1114e-10
5753092	chr9:5753092:C:T	2.01825e-59	-1.30393e-09	-1.23779
5753320	chr9:5753320:G:A	1.40887e-59	-1.30393e-09	-1.59723
5754231	chr9:5754231:T:C	1.38911e-59	-1.30393e-09	-1.61136
5754494	chr9:5754494:C:T	1.29868e-59	-1.30393e-09	-1.67867
5755022	chr9:5755022:T:A	1.09279e-59	-1.6641	-0.187179
5755073	chr9:5755073:G:A	1.31225e-58	-1.30393e-09	0.634312
5755162	chr9:5755162:G:A	3.17703e-59	-1.30393e-09	-0.78407
5755306	chr9:5755306:T:C	2.49016e-59	-0.205175	-0.822492
5755347	chr9:5755347:T:C	1.17376e-58	-1.30393e-09	0.522785
5755558	chr9:5755558:G:C	2.04375e-59	-1.30393e-09	-1.22523
5755654	chr9:5755654:G:A	5.05845e-59	-1.30393e-09	-0.318955
5756067	chr9:5756067:C:T	2.80758e-60	-1.83754	-1.37274
5757164	chr9:5757164:T:A	2.49386e-59	-1.30393e-09	-1.02618
5757623	chr9:5757623:TTAAA:T	5.59695e-59	-1.30393e-09	-0.217794
5757867	chr9:5757867:G:A	1.86057e-59	-1.30393e-09	-1.31913
5758244	chr9:5758244:C:T	2.49208e-59	-1.30393e-09	-1.0269
5758713	chr9:5758713:G:C	1.36537e-59	-1.30393e-09	-1.62859
5758849	chr9:5758849:A:G	9.58052e-61	-2.61959	-1.66586
5759022	chr9:5759022:C:T	1.29726e-59	-1.30393e-09	-1.67976
5759599	chr9:5759599:A:G	1.79927e-60	-2.18559	-1.46963
5759603	chr9:5759603:G:A	2.03641e-59	-1.30393e-09	-1.22883
5759880	chr9:5759880:T:C	4.33088e-60	-2.77683	-7.1114e-10
5760976	chr9:5760976:G:A	1.99949e-59	-2.72647	1.47935
5761056	chr9:5761056:G:C	7.28165e-60	-1.65744	-0.599808
5761170	chr9:5761170:A:G	1.61778e-59	-1.30393e-09	-1.45896
5761207	chr9:5761207:G:A	6.24516e-60	-2.41079	-7.1114e-10
5761461	chr9:5761461:G:T	1.689e-59	-1.30393e-09	-1.41588
5761493	chr9:5761493:T:G	3.90528e-60	-1.66294	-1.21734
5761865	chr9:5761865:T:G	2.65649e-59	-1.30393e-09	-0.963011
5761899	chr9:5761899:T:G	2.55656e-59	-1.30393e-09	-1.00135
5762236	chr9:5762236:C:T	1.7426e-59	-1.30393e-09	-1.38464
5762434	chr9:5762434:A:G	2.5917e-58	-1.30393e-09	1.31488
5762482	chr9:5762482:G:T	1.1935e-60	-2.66304	-1.40267
5762600	chr9:5762600:G:A	1.0878e-60	-2.66155	-1.49689
5762785	chr9:5762785:C:T	1.32992e-58	-1.30393e-09	0.647691
5762894	chr9:5762894:A:G	3.46496e-60	-1.63326	-1.36664
5763873	chr9:5763873:C:A	7.33945e-60	-2.24934	-7.1114e-10
5763934	chr9:5763934:C:T	2.6273e-59	-1.30393e-09	-0.974059
5764008	chr9:5764008:T:C	1.94628e-59	-1.30393e-09	-1.2741
5764187	chr9:5764187:A:G	1.3111e-59	-1.30393e-09	-1.66915
5764314	chr9:5764314:T:C	4.39225e-60	-2.01006	-0.752701
5764667	chr9:5764667:G:C	1.00929e-60	-2.63136	-1.602
5765210	chr9:5765210:G:C	1.02708e-59	-1.91329	-7.1114e-10
5765548	chr9:5765548:A:C	1.28309e-59	-1.30393e-09	-1.69075
5765903	chr9:5765903:T:C	9.95787e-61	-2.57399	-1.67283
5765984	chr9:5765984:C:T	3.35692e-60	-1.55212	-1.47946
5766086	chr9:5766086:G:C	2.36976e-59	-1.30393e-09	-1.07723
5766128	chr9:5766128:G:A	5.36153e-60	-1.48784	-1.07551
5766305	chr9:5766305:G:A	9.27061e-61	-2.66225	-1.65609
5766320	chr9:5766320:C:T	1.43696e-59	-1.30393e-09	-1.57749
5766480	chr9:5766480:TC:T	1.3055e-59	-1.30393e-09	-1.67343
5766487	chr9:5766487:T:C	9.07924e-61	-2.68484	-1.65436
5766926	chr9:5766926:T:C	2.45573e-59	-1.30393e-09	-1.04159
5766959	chr9:5766959:G:A	3.97627e-58	-1.30393e-09	1.74291
5767822	chr9:5767822:G:A	1.64259e-59	-1.30393e-09	-1.44374
5768609	chr9:5768609:C:T	6.55142e-60	-1.08593	-1.27699
5768739	chr9:5768739:T:G	1.1566e-60	-2.6164	-1.48072
5768758	chr9:5768758:C:T	5.60631e-60	-2.51871	-7.1114e-10
5769105	chr9:5769105:T:C	1.84897e-59	-1.30393e-09	-1.32539
5769494	chr9:5769494:A:T	5.25059e-60	-1.79694	-0.787315
5769678	chr9:5769678:G:A	1.7151e-59	-1.30393e-09	-1.40054
5769767	chr9:5769767:T:C	5.51583e-60	-2.53498	-7.1114e-10
5769975	chr9:5769975:C:T	1.36679e-59	-1.30393e-09	-1.62755
5770047	chr9:5770047:A:G	8.88691e-60	-2.04562	-0.0124022
5771043	chr9:5771043:A:G	2.33339e-59	-1.30393e-09	-1.09269
5771125	chr9:5771125:A:G	2.01921e-59	-1.30393e-09	-1.23731
5771413	chr9:5771413:T:C	1.35249e-59	-1.30393e-09	-1.63807
5771593	chr9:5771593:TCG:T	2.71333e-60	-2.02678	-1.21765
5771730	chr9:5771730:C:T	9.66898e-60	-1.21915	-0.754529
5772424	chr9:5772424:G:A	7.47017e-60	-2.23168	-7.1114e-10
5772537	chr9:5772537:T:C	1.17496e-56	5.12897	-7.1114e-10
5772730	chr9:5772730:G:A	1.87895e-59	-1.30393e-09	-1.3093
5773157	chr9:5773157:T:C	3.45353e-59	-1.30393e-09	-0.70062
5773239	chr9:5773239:C:T	1.77274e-59	-1.30393e-09	-1.36749
5773799	chr9:5773799:G:C	7.85073e-60	-1.42404	-0.757955
5773839	chr9:5773839:T:C	1.59478e-59	-1.30393e-09	-1.47328
5774387	chr9:5774387:T:G	1.99569e-59	-1.30393e-09	-1.24903
5774661	chr9:5774661:G:A	6.16908e-60	-1.82017	-0.602881
5774810	chr9:5774810:C:T	4.04928e-60	-1.78819	-1.05587
5775074	chr9:5775074:G:C	1.99406e-59	-1.30393e-09	-1.24984
5775362	chr9:5775362:C:T	2.50585e-59	-1.02139	-7.1114e-10
5775573	chr9:5775573:T:C	1.11605e-60	-2.56654	-1.56627
5775576	chr9:5775576:C:T	8.05906e-61	-2.76815	-1.69024
5775759	chr9:5775759:T:C	1.97825e-59	-1.30393e-09	-1.2578
5777084	chr9:5777084:T:C	5.89359e-60	-2.46874	-7.1114e-10
5777250	chr9:5777250:T:C	1.31305e-59	-1.49833	-0.169337
5777792	chr9:5777792:T:C	1.31169e-59	-1.30393e-09	-1.6687
5777886	chr9:5777886:T:G	1.94171e-58	-1.30393e-09	1.02614
5777922	chr9:5777922:T:G	1.36198e-59	-1.30393e-09	-1.63107
5778116	chr9:5778116:A:C	6.94751e-60	-1.88795	-0.416263
5778395	chr9:5778395:G:C	2.44972e-60	-1.77943	-1.5672
5778403	chr9:5778403:G:A	4.53539e-60	-2.73069	-7.1114e-10
5778784	chr9:5778784:T:C	1.81142e-59	-1.30393e-09	-1.34591
5779191	chr9:5779191:T:C	9.86081e-60	-1.95403	-7.1114e-10
5780074	chr9:5780074:G:A	2.96346e-60	-1.93706	-1.21918
5780081	chr9:5780081:T:G	2.82126e-59	-1.30393e-09	-0.902832
5780083	chr9:5780083:C:T	4.05176e-60	-1.50488	-1.33857
5780121	chr9:5780121:A:G	1.05105e-58	-2.52655	2.93891
5780959	chr9:5780959:T:C	7.69899e-60	-2.77339	0.57188
5781098	chr9:5781098:A:C	3.37463e-58	-1.30393e-09	1.57885
5781281	chr9:5781281:T:C	8.13838e-61	-2.77617	-1.67243
5781444	chr9:5781444:C:A	2.79397e-59	-1.30393e-09	-0.912554
5781834	chr9:5781834:ACTT:A	2.50022e-60	-1.82223	-1.50399
5782840	chr9:5782840:T:TAG	8.585e-61	-2.77827	-1.6169
5782878	chr9:5782878:C:T	1.28309e-59	-1.30393e-09	-1.69074
5782964	chr9:5782964:G:A	2.59855e-59	-1.30393e-09	-0.985063
5783094	chr9:5783094:A:T	3.01574e-59	-1.30393e-09	-0.836171
5783107	chr9:5783107:A:G	5.98235e-60	-1.9581	-0.495689
5783148	chr9:5783148:C:G	8.83962e-61	-2.69847	-1.66747
5783188	chr9:5783188:CAT:C	1.47458e-59	-1.30393e-09	-1.55164
5783336	chr9:5783336:T:C	8.74068e-61	-2.77074	-1.60646
5783498	chr9:5783498:T:C	3.09038e-60	-1.777	-1.33731
5783860	chr9:5783860:T:C	2.43199e-59	-1.30393e-09	-1.05131
5784120	chr9:5784120:G:A	1.07829e-60	-2.50733	-1.65989
5784461	chr9:5784461:C:T	8.06554e-60	-2.155	-7.1114e-10
5784866	chr9:5784866:C:G	1.59621e-59	-1.30393e-09	-1.47239
5785545	chr9:5785545:T:C	5.58362e-60	-2.52276	-7.1114e-10
5785894	chr9:5785894:C:T	1.77212e-59	-1.30393e-09	-1.36784
5786098	chr9:5786098:T:G	1.41123e-59	-1.30393e-09	-1.59556
5786125	chr9:5786125:ATC:A	2.90047e-59	-1.30393e-09	-0.875142
5787028	chr9:5787028:T:G	1.71948e-59	-1.30393e-09	-1.398
5787457	chr9:5787457:A:G	1.54893e-59	-1.30393e-09	-1.50245
5787647	chr9:5787647:A:G	1.30569e-58	0.6293	-7.1114e-10
5787748	chr9:5787748:G:C	1.31404e-59	-1.30393e-09	-1.66691
5788348	chr9:5788348:C:T	5.29711e-60	-2.57544	-7.1114e-10
5788398	chr9:5788398:A:G	1.72137e-58	-1.30393e-09	0.905691
5788458	chr9:5788458:A:C	1.98765e-59	-1.30393e-09	-1.25306
5789096	chr9:5789096:A:G	1.52506e-59	-1.30393e-09	-1.51798
5789165	chr9:5789165:G:C	1.15561e-60	-2.6427	-1.45526
5790097	chr9:5790097:G:A	1.63386e-59	-1.30393e-09	-1.44907
5790308	chr9:5790308:A:G	1.88392e-59	-1.30393e-09	-1.30666
5790413	chr9:5790413:A:ATTT	9.02637e-59	-1.30393e-09	0.260135
5790448	chr9:5790448:A:G	1.76081e-59	-1.30393e-09	-1.37424
5790588	chr9:5790588:G:A	4.32677e-60	-2.77778	-7.1114e-10
5790682	chr9:5790682:T:C	3.06252e-59	-1.16179	0.341016
5790753	chr9:5790753:A:G	1.86518e-59	-1.30393e-09	-1.31666
5790861	chr9:5790861:T:C	1.25267e-60	-2.62333	-1.39399
5791098	chr9:5791098:G:A	1.28712e-59	-1.30393e-09	-1.68761
5791151	chr9:5791151:G:A	3.03335e-60	-1.65197	-1.48097
5791597	chr9:5791597:TTTGCTCA:T	1.56609e-59	-1.30393e-09	-1.49143
5792106	chr9:5792106:T:C	5.61007e-60	-1.98256	-0.535482
5792156	chr9:5792156:G:A	4.88852e-60	-1.33135	-1.32436
5792561	chr9:5792561:A:G	1.07189e-60	-2.5959	-1.57728
5793283	chr9:5793283:T:A	4.34765e-60	-1.46255	-1.31042
5794481	chr9:5794481:A:T	1.28755e-59	-1.30393e-09	-1.68728
5795134	chr9:5795134:G:A	3.58066e-60	-1.51267	-1.45438
5795470	chr9:5795470:T:C	3.50476e-60	-2.77298	-0.215499
5795480	chr9:5795480:T:C	1.29956e-59	-1.30393e-09	-1.67799
5796265	chr9:5796265:T:C	1.74327e-59	-1.30393e-09	-1.38425
5796400	chr9:5796400:A:G	1.91728e-59	-1.30393e-09	-1.28911
5797051	chr9:5797051:T:G	1.73393e-58	-1.30393e-09	0.912958
5797231	chr9:5797231:G:A	5.39964e-60	-2.55627	-7.1114e-10
5797634	chr9:5797634:C:T	1.02237e-59	-0.784377	-1.13351
5797724	chr9:5797724:T:C	1.49682e-59	-1.30393e-09	-1.53667
5798268	chr9:5798268:G:C	3.32075e-60	-2.64996	-0.392445
5798287	chr9:5798287:G:A	1.30424e-59	-1.30393e-09	-1.67439
5798444	chr9:5798444:G:A	6.53002e-60	-2.70147	0.335276
5799344	chr9:5799344:A:G	1.64334e-59	-1.30393e-09	-1.44329
5799737	chr9:5799737:A:G	1.88225e-59	-1.30393e-09	-1.30755
5800737	chr9:5800737:G:C	4.37385e-60	-2.77741	0.0104546
5801071	chr9:5801071:A:G	3.98515e-60	-1.55407	-1.30595
5801675	chr9:5801675:A:G	9.0475e-59	-1.30393e-09	0.262473
5802437	chr9:5802437:T:C	1.50664e-59	-1.30393e-09	-1.53013
5802597	chr9:5802597:G:A	4.89265e-60	-2.65487	-7.1114e-10
5802736	chr9:5802736:G:T	1.32005e-59	-1.30393e-09	-1.66235
5802743	chr9:5802743:G:A	4.97383e-59	-1.30393e-09	-0.335825
5803187	chr9:5803187:A:G	1.87544e-58	-1.30393e-09	0.991415
5803221	chr9:5803221:A:G	3.84596e-60	-1.67936	-1.21622
5803237	chr9:5803237:G:A	1.33058e-59	-1.30393e-09	-1.6544
5803864	chr9:5803864:T:C	3.09291e-60	-2.09695	-1.01654
5804058	chr9:5804058:A:G	1.59789e-59	-1.30393e-09	-1.47133
5804326	chr9:5804326:T:G	1.68089e-59	-1.30393e-09	-1.42069
5804683	chr9:5804683:T:C	1.23392e-58	0.572767	-7.1114e-10
5804725	chr9:5804725:T:G	1.34795e-59	-1.30393e-09	-1.64143
5804781	chr9:5804781:A:G	1.50218e-59	-1.30393e-09	-1.5331
5805511	chr9:5805511:T:C	1.8898e-59	-1.30393e-09	-1.30354
5805787	chr9:5805787:TGAAA:T	1.78465e-59	-1.30393e-09	-1.36079
5806397	chr9:5806397:T:C	4.63961e-60	-2.70797	-7.1114e-10
```
