## Supplementary material for "Characterization of shared and ancestry-specific signals driving complex traits using multi-ancestry fine-mapping": susiex_nc2.cs80.cs

```
CS_ID	SNP	BP	REF_ALLELE	ALT_ALLELE	REF_FRQ	BETA	SE	-LOG10P	CS_PIP	OVRL_PIP
1	chr9:4744743:T:C	4744743	C,C	T,T	1,1	-inf,-inf	inf,inf	57.1769,5.21013	0.97064	0.97064
2	chr9:4780007:T:A	4780007	A,A	T,T	1,1	-inf,-inf	inf,inf	55.2291,0.514604	0.985363	0.985363
```
