## Supplementary material for "Characterization of shared and ancestry-specific signals driving complex traits using multi-ancestry fine-mapping": susiex_nc2.cs80.snp

```
BP	SNP	PIP(CS1)	LogBF(CS1,Pop1)	LogBF(CS1,Pop2)	PIP(CS2)	LogBF(CS2,Pop1)	LogBF(CS2,Pop2)
4244879	chr9:4244879:A:C	3.56326e-40	-2.66169	-1.45961	5.17836e-34	-2.76248	-1.4977
4244898	chr9:4244898:A:G	6.5634e-40	-2.12079	-1.38967	1.0918e-33	-2.04942	-1.46484
4245271	chr9:4245271:G:T	6.31034e-40	-2.01564	-1.53414	1.0732e-33	-1.94976	-1.58169
4245287	chr9:4245287:A:C	1.20646e-38	-1.30393e-09	-0.599112	1.43331e-32	-1.30393e-09	-0.939523
4245397	chr9:4245397:T:G	8.41941e-39	-1.30393e-09	-0.958847	1.07256e-32	-1.30393e-09	-1.22946
4245492	chr9:4245492:G:A	5.10825e-40	-2.09828	-1.66283	9.12719e-34	-2.04934	-1.64408
4245526	chr9:4245526:G:A	6.93609e-40	-2.01375	-1.44148	1.16579e-33	-1.94496	-1.50373
4245639	chr9:4245639:G:A	1.85704e-39	-2.47041	-7.1114e-10	3.33782e-33	-2.39677	-7.1114e-10
4245650	chr9:4245650:T:C	4.14061e-39	-1.30393e-09	-1.66854	6.77313e-33	-1.30393e-09	-1.68913
4245661	chr9:4245661:C:G	2.93045e-39	-2.01423	-7.1114e-10	4.89603e-33	-2.01367	-7.1114e-10
4245872	chr9:4245872:T:C	5.50865e-39	-1.30393e-09	-1.38307	1.01924e-32	-1.30393e-09	-1.28045
4245886	chr9:4245886:C:T	1.1689e-38	-1.30393e-09	-0.630742	2.63269e-32	-1.30393e-09	-0.331501
4246236	chr9:4246236:A:G	4.05659e-39	-1.30393e-09	-1.68904	7.26538e-33	-1.30393e-09	-1.61897
4246395	chr9:4246395:T:C	3.62418e-40	-2.488	-1.61634	4.67473e-34	-2.68353	-1.67897
4246566	chr9:4246566:T:G	3.52912e-40	-2.46246	-1.66847	1.35799e-33	-1.63672	-1.65936
4246827	chr9:4246827:T:C	4.11165e-39	-1.30393e-09	-1.67556	6.76383e-33	-1.30393e-09	-1.6905
4247128	chr9:4247128:G:A	4.72709e-39	-1.30393e-09	-1.53608	7.04552e-33	-1.30393e-09	-1.6497
4247851	chr9:4247851:C:A	8.50169e-40	-2.63724	-0.614469	5.96528e-34	-2.6325	-1.48622
4248152	chr9:4248152:A:G	4.15764e-39	-1.30393e-09	-1.66444	6.79852e-33	-1.30393e-09	-1.68539
4248273	chr9:4248273:G:A	3.74949e-40	-2.41307	-1.65728	5.93208e-34	-2.45438	-1.66993
4248652	chr9:4248652:G:C	4.05061e-39	-1.30393e-09	-1.69052	7.11161e-33	-1.30393e-09	-1.64036
4248862	chr9:4248862:T:A	4.39196e-39	-2.39776	0.788149	1.58616e-33	-2.66035	-0.480429
4249012	chr9:4249012:T:C	1.40276e-39	-2.75095	-7.1114e-10	2.51064e-33	-2.68155	-7.1114e-10
4249394	chr9:4249394:G:C	4.17955e-39	-1.30393e-09	-1.65918	6.81615e-33	-1.30393e-09	-1.6828
4249446	chr9:4249446:T:G	4.35172e-39	-1.30393e-09	-1.61882	7.02751e-33	-1.30393e-09	-1.65226
4249829	chr9:4249829:GCT:G	5.29079e-39	-1.30393e-09	-1.42342	7.91035e-33	-1.30393e-09	-1.53392
4249921	chr9:4249921:T:G	7.5622e-39	-1.30393e-09	-1.06622	1.48503e-32	-1.30393e-09	-0.904074
4249986	chr9:4249986:A:G	4.33382e-39	-1.30393e-09	-1.62294	8.78279e-33	-1.30393e-09	-1.4293
4250342	chr9:4250342:G:C	3.41901e-40	-2.5211	-1.64152	5.25508e-34	-2.5629	-1.68258
4250353	chr9:4250353:T:G	4.42272e-39	-1.30393e-09	-1.60263	9.08516e-33	-1.30393e-09	-1.39545
4250432	chr9:4250432:C:G	6.91489e-39	-1.30393e-09	-1.15571	8.9382e-33	-1.30393e-09	-1.41176
4250516	chr9:4250516:AG:A	7.04684e-39	-1.30393e-09	-1.13681	1.03173e-32	-1.30393e-09	-1.26827
4250577	chr9:4250577:TA:T	9.11281e-40	-1.85926	-1.32303	1.2528e-33	-1.702	-1.67472
4251124	chr9:4251124:A:T	4.06729e-39	-1.30393e-09	-1.68641	6.77385e-33	-1.30393e-09	-1.68902
4251233	chr9:4251233:C:G	6.11688e-39	-1.30393e-09	-1.27833	8.19908e-33	-1.30393e-09	-1.49807
4251331	chr9:4251331:T:C	4.46007e-39	-1.30393e-09	-1.59422	7.15923e-33	-1.30393e-09	-1.63369
4251620	chr9:4251620:T:C	4.15353e-39	-1.30393e-09	-1.66543	6.77348e-33	-1.30393e-09	-1.68908
4251656	chr9:4251656:T:C	1.02239e-39	-1.6546	-1.41264	1.6794e-33	-1.67716	-1.4065
4251795	chr9:4251795:G:C	7.2278e-39	-1.30393e-09	-1.11145	9.17185e-33	-1.30393e-09	-1.38595
4252086	chr9:4252086:G:C	5.07462e-39	-1.30393e-09	-1.46513	7.7303e-33	-1.30393e-09	-1.55694
4252126	chr9:4252126:T:G	5.51395e-39	-1.30393e-09	-1.38211	7.95311e-33	-1.30393e-09	-1.52853
4252275	chr9:4252275:C:G	7.56788e-40	-1.72779	-1.64027	1.95864e-33	-1.51814	-1.4117
4252362	chr9:4252362:T:C	1.36434e-39	-2.77872	-7.1114e-10	2.30155e-33	-2.76851	-7.1114e-10
4252519	chr9:4252519:G:C	1.42566e-39	-2.73475	-7.1114e-10	2.72773e-33	-2.59862	-7.1114e-10
4252730	chr9:4252730:C:T	4.95673e-39	-2.56841	1.07977	2.90398e-33	-2.74421	0.208199
4252784	chr9:4252784:G:A	3.42943e-40	-2.48181	-1.67777	5.4205e-34	-2.54227	-1.67222
4252893	chr9:4252893:T:C	4.36323e-39	-1.30393e-09	-1.61617	6.99958e-33	-1.30393e-09	-1.65624
4253265	chr9:4253265:C:T	9.24375e-39	-2.37711	1.51167	4.55125e-33	-2.64041	0.553725
4253323	chr9:4253323:C:G	1.73264e-38	-1.30393e-09	-0.237154	1.6709e-32	-1.30393e-09	-0.786142
4253759	chr9:4253759:G:A	4.08292e-39	-1.30393e-09	-1.68258	6.7679e-33	-1.30393e-09	-1.6899
4253887	chr9:4253887:G:A	4.34341e-40	-2.23257	-1.69074	9.79267e-34	-1.95417	-1.66887
4253888	chr9:4253888:G:C	4.22898e-39	-1.30393e-09	-1.64743	6.76538e-33	-1.30393e-09	-1.69027
4254052	chr9:4254052:C:G	1.36982e-39	-2.77471	-7.1114e-10	2.36169e-33	-2.74271	-7.1114e-10
4254214	chr9:4254214:G:A	1.4602e-39	-2.71082	-7.1114e-10	2.86111e-33	-2.55088	-7.1114e-10
4254738	chr9:4254738:G:A	5.96092e-39	-1.30393e-09	-1.30416	8.45299e-33	-1.30393e-09	-1.46757
4254803	chr9:4254803:G:A	2.28121e-39	-0.592786	-1.67189	6.96926e-33	-0.0555675	-1.60501
4255033	chr9:4255033:T:C	5.54543e-39	-1.30393e-09	-1.37641	8.08528e-33	-1.30393e-09	-1.51205
4255088	chr9:4255088:T:C	7.48819e-40	-1.87036	-1.50828	1.61463e-33	-1.73634	-1.38665
4255817	chr9:4255817:T:C	4.44891e-39	-1.30393e-09	-1.59673	7.1486e-33	-1.30393e-09	-1.63518
4255973	chr9:4255973:G:A	5.67368e-39	-1.30393e-09	-1.35355	1.0747e-32	-1.30393e-09	-1.22746
4256047	chr9:4256047:A:T	8.84978e-39	-1.30393e-09	-0.908995	1.23234e-32	-1.30393e-09	-1.09059
4256066	chr9:4256066:G:A	5.71764e-40	-1.97469	-1.67372	1.29385e-33	-1.88219	-1.46228
4256282	chr9:4256282:A:G	1.32918e-38	-1.30393e-09	-0.502242	1.36539e-32	-1.30393e-09	-0.988068
4256425	chr9:4256425:A:G	1.30831e-38	-1.30393e-09	-0.518065	1.75359e-32	-1.30393e-09	-0.73784
4256595	chr9:4256595:T:C	8.16805e-39	-1.30393e-09	-0.989157	1.16081e-32	-1.30393e-09	-1.15039
4256663	chr9:4256663:C:T	5.10485e-39	-1.30393e-09	-1.4592	7.65742e-33	-1.30393e-09	-1.56642
4256819	chr9:4256819:A:G	3.54671e-40	-2.43823	-1.68772	6.12411e-34	-2.49946	-1.59298
4256822	chr9:4256822:C:T	3.47213e-40	-2.46255	-1.68466	6.08818e-34	-2.52011	-1.57821
4256908	chr9:4256908:A:C	3.71531e-40	-2.45079	-1.62872	5.76998e-34	-2.46847	-1.68353
4256912	chr9:4256912:A:G	3.68425e-40	-2.44221	-1.6457	5.87112e-34	-2.45878	-1.67585
4257004	chr9:4257004:A:T	3.43633e-40	-2.47098	-1.68659	5.99794e-34	-2.52584	-1.58742
4257314	chr9:4257314:A:G	1.3105e-38	-1.30393e-09	-0.516393	1.75616e-32	-1.30393e-09	-0.736375
4257365	chr9:4257365:G:T	5.54613e-40	-2.16163	-1.51725	1.26011e-33	-1.82223	-1.54866
4257473	chr9:4257473:G:A	1.31128e-38	-1.30393e-09	-0.515795	1.75749e-32	-1.30393e-09	-0.735618
4257541	chr9:4257541:TTTGCTTGACAAA:T	5.63888e-39	-1.30393e-09	-1.3597	8.40718e-33	-1.30393e-09	-1.47301
4257627	chr9:4257627:G:C	2.18779e-39	-2.66696	0.360468	1.12456e-33	-2.69164	-0.793058
4257722	chr9:4257722:T:C	8.24553e-40	-1.98128	-1.30102	8.87718e-34	-2.21452	-1.50667
4257723	chr9:4257723:G:A	5.67907e-39	-1.30393e-09	-1.3526	8.79523e-33	-1.30393e-09	-1.42788
4257728	chr9:4257728:C:T	3.07411e-40	-2.58154	-1.68742	5.42015e-34	-2.62417	-1.59039
4257850	chr9:4257850:G:A	1.41048e-38	-1.30393e-09	-0.442875	1.42579e-32	-1.30393e-09	-0.944781
4257885	chr9:4257885:T:A	1.05394e-39	-1.53539	-1.50146	6.03993e-33	-0.995834	-0.807865
4258279	chr9:4258279:G:C	4.29147e-39	-1.30393e-09	-1.63276	6.78108e-33	-1.30393e-09	-1.68796
4258303	chr9:4258303:T:C	1.88481e-39	-2.45556	-7.1114e-10	2.95384e-33	-2.51899	-7.1114e-10
4258305	chr9:4258305:C:T	4.39234e-39	-1.30393e-09	-1.60953	7.92403e-33	-1.30393e-09	-1.53219
4258322	chr9:4258322:AAC:A	1.24636e-39	-2.41109	-0.458071	2.08457e-33	-2.5851	-0.282429
4258535	chr9:4258535:G:A	1.45728e-38	-1.30393e-09	-0.410231	1.44009e-32	-1.30393e-09	-0.934801
4258586	chr9:4258586:A:G	1.29022e-39	-2.31299	-0.521586	2.08995e-33	-2.51595	-0.349
4258666	chr9:4258666:A:C	4.33201e-39	-1.62336	-7.1114e-10	6.12238e-33	-1.79014	-7.1114e-10
4258802	chr9:4258802:C:G	1.38079e-39	-2.27951	-0.487215	2.227e-33	-2.48905	-0.312386
4258835	chr9:4258835:T:C	7.33539e-39	-1.30393e-09	-1.09668	1.06784e-32	-1.30393e-09	-1.23386
4258932	chr9:4258932:T:A	7.85563e-39	-2.36367	1.33551	1.21304e-32	-2.56511	1.45873
4259175	chr9:4259175:G:C	4.05371e-39	-1.30393e-09	-1.68976	6.78636e-33	-1.30393e-09	-1.68718
4259231	chr9:4259231:C:T	6.37397e-39	-2.41266	1.17549	1.02348e-32	-2.59921	1.32291
4259354	chr9:4259354:C:G	4.58049e-39	-1.30393e-09	-1.56758	6.92029e-33	-1.30393e-09	-1.66763
4259455	chr9:4259455:G:A	2.35472e-39	-2.44356	0.210592	1.25657e-33	-2.48471	-0.889004
4259531	chr9:4259531:C:G	4.33787e-40	-2.40848	-1.51611	1.13061e-33	-2.34902	-1.13031
4259598	chr9:4259598:C:G	2.08328e-38	-1.30393e-09	-0.0528566	1.923e-32	-1.30393e-09	-0.645618
4259874	chr9:4259874:G:A	8.9132e-39	-1.30393e-09	-0.901854	1.24654e-32	-1.30393e-09	-1.07913
4259959	chr9:4259959:C:G	6.48545e-38	-1.30393e-09	1.08276	1.6403e-31	-1.30393e-09	1.49796
4260110	chr9:4260110:T:C	1.10726e-38	-2.21176	1.52685	1.73234e-32	-2.45027	1.70024
4260298	chr9:4260298:G:A	1.02796e-38	-2.23294	1.47372	1.62437e-32	-2.46498	1.65059
4260871	chr9:4260871:G:C	6.55422e-39	-1.30393e-09	-1.20928	9.93548e-33	-1.30393e-09	-1.30598
4260905	chr9:4260905:T:C	3.69225e-38	-1.30393e-09	0.519434	3.16368e-32	-1.30393e-09	-0.147771
4261222	chr9:4261222:C:T	1.18392e-38	-2.22617	1.60821	1.84227e-32	-2.46544	1.77693
4261496	chr9:4261496:A:G	2.61071e-40	-2.74537	-1.68698	5.06729e-34	-2.7489	-1.53296
4261519	chr9:4261519:T:C	4.11279e-38	-1.30393e-09	0.6273	3.45612e-32	-1.30393e-09	-0.05936
4261720	chr9:4261720:C:G	4.83028e-38	-1.30393e-09	0.788103	1.19927e-31	-1.30393e-09	1.18479
4262077	chr9:4262077:G:A	4.01281e-40	-2.40387	-1.59861	8.85895e-34	-2.29625	-1.427
4262180	chr9:4262180:A:T	2.53931e-39	-2.06231	-0.0951823	5.08173e-33	-2.00529	0.0288532
4262255	chr9:4262255:A:T	6.58356e-39	-1.20481	-7.1114e-10	1.36961e-32	-0.98498	-7.1114e-10
4262430	chr9:4262430:C:T	8.39908e-40	-2.23925	-1.0246	1.33554e-33	-2.1652	-1.14755
4262470	chr9:4262470:T:C	5.55829e-40	-2.01979	-1.65689	8.10398e-34	-2.23071	-1.58161
4262497	chr9:4262497:T:C	8.5076e-40	-2.22461	-1.02641	1.35244e-33	-2.15146	-1.14872
4262516	chr9:4262516:G:A	8.7061e-40	-2.21322	-1.01473	1.38549e-33	-2.13787	-1.13816
4262571	chr9:4262571:A:G	1.31838e-38	-1.30393e-09	-0.510399	1.74982e-32	-1.30393e-09	-0.739992
4262583	chr9:4262583:C:G	1.37721e-39	-2.76933	-7.1114e-10	2.60668e-33	-2.64401	-7.1114e-10
4262675	chr9:4262675:A:G	4.40057e-39	-1.30393e-09	-1.60765	6.8208e-33	-1.30393e-09	-1.68212
4262696	chr9:4262696:G:T	1.37424e-39	-2.77148	-7.1114e-10	2.28578e-33	-2.77538	-7.1114e-10
4262697	chr9:4262697:C:T	2.96091e-40	-2.61892	-1.68756	5.98637e-34	-2.62928	-1.48591
4262884	chr9:4262884:C:T	4.16798e-38	-1.30393e-09	0.640629	9.93423e-32	-1.30393e-09	0.996481
4262959	chr9:4262959:C:T	5.81662e-39	-1.32867	-7.1114e-10	1.26205e-32	-1.06677	-7.1114e-10
4263055	chr9:4263055:C:T	3.06677e-40	-2.70966	-1.56169	4.95103e-34	-2.73219	-1.57289
4263378	chr9:4263378:T:C	7.79627e-40	-2.22711	-1.11121	1.24279e-33	-2.15237	-1.23237
4264171	chr9:4264171:T:C	5.08186e-40	-2.08012	-1.68618	8.91036e-34	-2.03832	-1.67914
4264425	chr9:4264425:C:A	2.89816e-40	-2.64063	-1.68727	5.0613e-34	-2.6543	-1.62875
4264562	chr9:4264562:C:G	7.67591e-40	-2.2221	-1.13179	1.23214e-33	-2.14871	-1.24462
4264590	chr9:4264590:TTTTTTTCTC:T	4.41387e-39	-1.30393e-09	-1.60463	7.10817e-33	-1.30393e-09	-1.64085
4264685	chr9:4264685:T:A	1.21499e-38	-1.30393e-09	-0.592062	1.63728e-32	-1.30393e-09	-0.806467
4264739	chr9:4264739:C:T	7.16418e-40	-1.91148	-1.5114	9.23426e-34	-2.20212	-1.47964
4264931	chr9:4264931:C:T	4.5201e-39	-1.30393e-09	-1.58085	6.89063e-33	-1.30393e-09	-1.67193
4265134	chr9:4265134:T:C	1.31614e-39	-1.12891	-1.68578	4.09611e-33	-0.633301	-1.55875
4265148	chr9:4265148:G:A	8.12523e-40	-2.14614	-1.15086	1.3191e-33	-2.06443	-1.26071
4265151	chr9:4265151:A:G	3.38223e-40	-2.65857	-1.51487	4.84786e-34	-2.68626	-1.63988
4265261	chr9:4265261:T:G	7.70054e-40	-1.89193	-1.45875	1.00026e-33	-2.17949	-1.42235
4265363	chr9:4265363:C:T	5.67115e-40	-2.50986	-1.14673	7.63303e-34	-2.584	-1.28819
4265589	chr9:4265589:C:A	1.63437e-39	-2.59813	-7.1114e-10	3.0892e-33	-2.47418	-7.1114e-10
4265754	chr9:4265754:G:A	4.65134e-39	-1.30393e-09	-1.55223	7.40469e-33	-1.30393e-09	-1.59998
4265785	chr9:4265785:T:G	8.1517e-40	-2.2028	-1.09095	1.31667e-33	-2.11928	-1.20771
4265955	chr9:4265955:A:G	6.72692e-40	-1.79535	-1.6905	7.95318e-34	-2.14036	-1.69074
4266090	chr9:4266090:T:C	6.72682e-40	-1.79593	-1.68994	7.94312e-34	-2.14179	-1.69058
4266133	chr9:4266133:T:C	5.68851e-40	-2.42671	-1.22681	9.44937e-34	-2.28791	-1.37082
4267209	chr9:4267209:A:G	2.57098e-40	-2.7582	-1.68949	4.24749e-34	-2.77514	-1.68321
4267406	chr9:4267406:C:T	4.12051e-39	-1.30393e-09	-1.67341	6.80002e-33	-1.30393e-09	-1.68517
4267887	chr9:4267887:T:C	3.59417e-39	-1.81007	-7.1114e-10	8.07358e-33	-1.51349	-7.1114e-10
4267928	chr9:4267928:A:G	4.50648e-40	-2.36359	-1.52287	7.4308e-34	-2.38514	-1.5139
4268182	chr9:4268182:T:C	4.53241e-39	-1.30393e-09	-1.57813	6.88393e-33	-1.30393e-09	-1.6729
4268575	chr9:4268575:G:A	8.57165e-40	-2.16462	-1.0789	1.36029e-33	-2.10147	-1.19291
4268668	chr9:4268668:C:T	1.76611e-39	-1.26692	-1.25369	2.50259e-33	-1.29331	-1.39145
4268731	chr9:4268731:G:T	2.50279e-39	-1.05564	-1.11634	3.50112e-33	-1.08421	-1.2648
4268785	chr9:4268785:C:T	2.56314e-40	-2.77842	-1.67232	4.28722e-34	-2.77784	-1.6712
4268798	chr9:4268798:G:T	4.07817e-39	-1.30393e-09	-1.68374	6.9348e-33	-1.30393e-09	-1.66554
4268887	chr9:4268887:G:A	8.41047e-40	-2.15944	-1.10306	1.33757e-33	-2.09873	-1.2125
4268984	chr9:4268984:G:T	4.20346e-40	-2.26536	-1.69071	1.10463e-33	-1.86954	-1.63304
4269355	chr9:4269355:AAAAC:A	4.19572e-39	-1.30393e-09	-1.65532	7.71642e-33	-1.30393e-09	-1.55874
4269407	chr9:4269407:G:A	1.6992e-39	-1.06375	-1.49548	2.40888e-33	-1.25431	-1.46862
4269578	chr9:4269578:A:G	1.3831e-39	-2.76506	-7.1114e-10	2.28796e-33	-2.77443	-7.1114e-10
4269900	chr9:4269900:CCAAA:C	5.36329e-39	-1.30393e-09	-1.40981	8.1154e-33	-1.30393e-09	-1.50833
4270051	chr9:4270051:A:G	5.61418e-40	-2.12134	-1.54534	1.01885e-33	-2.03073	-1.55268
4270069	chr9:4270069:G:C	4.0746e-39	-1.30393e-09	-1.68461	6.76282e-33	-1.30393e-09	-1.69065
4270074	chr9:4270074:C:T	2.51587e-40	-2.77887	-1.69049	4.30392e-34	-2.77539	-1.66976
4270433	chr9:4270433:G:A	4.88905e-39	-1.30393e-09	-1.50239	9.03074e-33	-1.30393e-09	-1.40146
4270580	chr9:4270580:C:T	1.8744e-39	-0.893413	-1.56768	2.44387e-33	-1.12528	-1.58322
4270658	chr9:4270658:T:C	5.74214e-40	-2.76403	-0.880114	5.48429e-34	-2.71972	-1.48306
4270732	chr9:4270732:A:C	1.25192e-39	-1.33703	-1.52768	1.90369e-33	-1.35973	-1.59857
4271077	chr9:4271077:A:C	5.37419e-39	-1.30393e-09	-1.40778	8.28594e-33	-1.30393e-09	-1.48753
4271345	chr9:4271345:T:C	1.46739e-39	-2.7059	-7.1114e-10	2.38439e-33	-2.73315	-7.1114e-10
4271770	chr9:4271770:C:G	4.1976e-39	-1.30393e-09	-1.65487	6.77542e-33	-1.30393e-09	-1.68879
4271910	chr9:4271910:C:T	8.0512e-40	-2.02177	-1.28438	1.31277e-33	-1.9468	-1.38315
4272086	chr9:4272086:C:T	4.75108e-40	-2.20116	-1.63244	8.6217e-34	-2.11007	-1.64032
4272449	chr9:4272449:T:C	7.43431e-40	-2.09616	-1.28971	1.3276e-33	-1.9307	-1.38802
4272552	chr9:4272552:T:C	4.05232e-39	-1.30393e-09	-1.6901	6.96212e-33	-1.30393e-09	-1.66161
4272710	chr9:4272710:T:G	1.8797e-38	-1.30393e-09	-0.155689	1.9581e-32	-1.30393e-09	-0.627532
4272984	chr9:4272984:T:G	1.78559e-38	-1.30393e-09	-0.207053	1.88223e-32	-1.30393e-09	-0.66705
4273232	chr9:4273232:T:C	1.65562e-38	-1.30393e-09	-0.282628	1.77064e-32	-1.30393e-09	-0.728163
4273318	chr9:4273318:A:G	2.30521e-38	-1.30393e-09	0.0483682	2.32731e-32	-1.30393e-09	-0.454794
4273464	chr9:4273464:A:C	1.40408e-39	-1.08469	-1.66532	4.40526e-33	-0.434351	-1.68494
4273508	chr9:4273508:A:T	4.05239e-39	-1.30393e-09	-1.69008	6.76889e-33	-1.30393e-09	-1.68975
4273577	chr9:4273577:A:G	5.20771e-39	-1.38477	-0.0544769	2.93347e-33	-1.77661	-0.749297
4273681	chr9:4273681:C:T	4.05279e-39	-1.30393e-09	-1.68998	6.76816e-33	-1.30393e-09	-1.68986
4273722	chr9:4273722:A:G	1.57058e-38	-1.30393e-09	-0.335358	1.69219e-32	-1.30393e-09	-0.773485
4273725	chr9:4273725:C:A	8.53054e-39	-1.30393e-09	-0.945734	1.21161e-32	-1.30393e-09	-1.10755
4274086	chr9:4274086:C:T	3.05792e-38	-1.30393e-09	0.330932	2.69211e-32	-1.30393e-09	-0.309181
4274167	chr9:4274167:G:C	4.0502e-39	-1.30393e-09	-1.69062	6.79331e-33	-1.30393e-09	-1.68615
4274181	chr9:4274181:A:T	4.05066e-39	-1.30393e-09	-1.69051	6.7974e-33	-1.30393e-09	-1.68555
4274355	chr9:4274355:T:C	4.67116e-39	-1.30393e-09	-1.54798	7.2587e-33	-1.30393e-09	-1.61989
4274418	chr9:4274418:C:T	4.05026e-39	-1.30393e-09	-1.69061	6.79429e-33	-1.30393e-09	-1.68601
4274442	chr9:4274442:G:C	5.81237e-39	-1.30393e-09	-1.3294	8.24309e-33	-1.30393e-09	-1.49272
4274589	chr9:4274589:A:G	4.05938e-39	-1.30393e-09	-1.68836	6.83852e-33	-1.30393e-09	-1.67952
4274668	chr9:4274668:A:C	1.28651e-38	-1.30393e-09	-0.534871	1.44908e-32	-1.30393e-09	-0.928576
4274786	chr9:4274786:C:T	1.00124e-39	-1.88218	-1.20597	1.64809e-33	-1.8035	-1.29897
4274872	chr9:4274872:A:G	5.8541e-39	-1.30393e-09	-1.32224	8.7198e-33	-1.30393e-09	-1.4365
4275262	chr9:4275262:T:C	7.42597e-38	-1.30393e-09	1.21818	5.62913e-32	-1.30393e-09	0.42845
4275493	chr9:4275493:C:G	2.28175e-39	-1.85077	-0.413674	2.41251e-33	-1.87502	-0.846402
4275852	chr9:4275852:A:C	7.95132e-39	-1.30393e-09	-1.01605	9.11539e-33	-1.30393e-09	-1.39213
4275882	chr9:4275882:T:C	2.90145e-38	-1.30393e-09	0.278408	2.50212e-32	-1.30393e-09	-0.382368
4277721	chr9:4277721:T:C	3.99157e-39	-1.03569	-0.669516	2.46588e-33	-1.26784	-1.4317
4277761	chr9:4277761:T:G	5.08581e-39	-1.30393e-09	-1.46293	7.46567e-33	-1.30393e-09	-1.59178
4277999	chr9:4277999:T:A	4.34607e-39	-1.30393e-09	-1.62012	7.01308e-33	-1.30393e-09	-1.65431
4278192	chr9:4278192:T:C	6.2143e-39	-1.30393e-09	-1.26253	8.61893e-33	-1.30393e-09	-1.44813
4278209	chr9:4278209:T:C	1.74761e-37	-1.30393e-09	2.07403	4.14565e-31	-1.30393e-09	2.42514
4278462	chr9:4278462:G:A	1.80674e-38	-1.30393e-09	-0.195278	2.46962e-32	-1.30393e-09	-0.395443
4278540	chr9:4278540:A:T	4.17589e-39	-1.30393e-09	-1.66006	7.72787e-33	-1.30393e-09	-1.55726
4278959	chr9:4278959:A:G	5.29276e-37	-1.30393e-09	3.18212	1.32154e-30	-1.30393e-09	3.58446
4278996	chr9:4278996:T:A	2.25796e-39	-0.823437	-1.45149	4.80687e-33	-0.471416	-1.56063
4279057	chr9:4279057:T:G	2.05863e-37	-1.30393e-09	2.23783	4.85975e-31	-1.30393e-09	2.58407
4279816	chr9:4279816:T:C	6.68029e-39	-1.30393e-09	-1.19023	9.25287e-33	-1.30393e-09	-1.37716
4280326	chr9:4280326:T:A	4.16455e-39	-1.30393e-09	-1.66278	6.80038e-33	-1.30393e-09	-1.68511
4280350	chr9:4280350:T:C	6.9491e-40	-1.77321	-1.68015	1.81421e-33	-1.33395	-1.67249
4280651	chr9:4280651:A:G	3.48665e-40	-2.69309	-1.44994	9.49988e-34	-2.65871	-0.994688
4280732	chr9:4280732:A:G	5.1141e-40	-2.14422	-1.61576	1.33751e-33	-1.62442	-1.68686
4281387	chr9:4281387:CT:C	1.38656e-39	-1.10454	-1.65801	3.263e-33	-0.833247	-1.5862
4281463	chr9:4281463:G:A	4.26196e-39	-1.30393e-09	-1.63966	7.7181e-33	-1.30393e-09	-1.55852
4281777	chr9:4281777:G:A	1.8318e-39	-0.825942	-1.65814	3.32791e-33	-0.709842	-1.6899
4282097	chr9:4282097:T:C	8.35779e-39	-1.30393e-09	-0.966193	1.19328e-32	-1.30393e-09	-1.1228
4282334	chr9:4282334:G:T	3.96342e-40	-2.3253	-1.68957	8.02293e-34	-2.16067	-1.6617
4282536	chr9:4282536:A:G	1.72811e-39	-2.65211	0.109754	8.53739e-34	-2.41013	-1.35009
4282543	chr9:4282543:A:T	4.44678e-39	-1.30393e-09	-1.59721	7.87607e-33	-1.30393e-09	-1.53826
4282782	chr9:4282782:T:C	1.80891e-38	-0.919516	0.725438	5.76083e-33	-1.19785	-0.653164
4282942	chr9:4282942:T:G	5.25936e-40	-2.77907	-0.952894	5.23664e-34	-2.7418	-1.50719
4282998	chr9:4282998:G:T	1.37585e-39	-2.77031	-7.1114e-10	2.40274e-33	-2.72548	-7.1114e-10
4283137	chr9:4283137:G:T	2.73619e-40	-2.7064	-1.679	4.59913e-34	-2.73842	-1.64039
4283597	chr9:4283597:T:G	3.69045e-40	-2.42974	-1.65648	7.08811e-34	-2.25559	-1.69066
4283711	chr9:4283711:T:G	4.36281e-39	-1.30393e-09	-1.61627	8.36676e-33	-1.30393e-09	-1.47782
4283856	chr9:4283856:G:C	9.60999e-40	-2.00002	-1.12915	1.45224e-33	-1.60774	-1.62124
4283923	chr9:4283923:C:T	1.05332e-39	-2.45051	-0.586927	1.62729e-33	-1.94356	-1.17161
4284391	chr9:4284391:T:C	2.59731e-40	-2.75489	-1.68261	5.2517e-34	-2.6626	-1.58352
4284582	chr9:4284582:T:C	5.1311e-39	-1.30393e-09	-1.45407	7.67894e-33	-1.30393e-09	-1.56361
4285114	chr9:4285114:A:G	5.33359e-39	-1.30393e-09	-1.41536	7.96449e-33	-1.30393e-09	-1.5271
4285707	chr9:4285707:C:A	1.75251e-39	-1.35242	-1.17592	3.50347e-33	-1.18731	-1.16102
4286603	chr9:4286603:A:G	4.2347e-40	-2.37836	-1.5703	7.82606e-34	-2.18119	-1.66603
4286655	chr9:4286655:A:C	1.89111e-39	-2.61747	0.165251	2.05889e-33	-2.1503	-0.729624
4286874	chr9:4286874:G:C	7.92628e-39	-1.30393e-09	-1.0192	1.6346e-32	-1.30393e-09	-0.80811
4286898	chr9:4286898:C:T	2.52839e-40	-2.77599	-1.6884	4.54841e-34	-2.72929	-1.6606
4287021	chr9:4287021:G:T	3.87834e-39	-1.65127	-0.0827143	7.28251e-33	-0.733115	-0.8835
4287089	chr9:4287089:C:T	8.17558e-40	-1.62896	-1.66186	1.21715e-33	-1.89218	-1.5134
4287113	chr9:4287113:C:T	1.62596e-39	-2.38654	-0.216751	2.35845e-33	-1.68676	-1.05733
4287125	chr9:4287125:A:G	5.25328e-39	-1.30393e-09	-1.43054	7.7483e-33	-1.30393e-09	-1.55462
4287190	chr9:4287190:C:T	2.41982e-39	-1.8591	-0.34659	4.83844e-33	-0.945689	-1.07981
4287211	chr9:4287211:G:C	6.58029e-39	-2.70089	1.49558	1.29965e-33	-2.47796	-0.862043
4287234	chr9:4287234:C:T	1.97764e-39	-2.08091	-0.326574	3.25789e-33	-1.43549	-0.985521
4287466	chr9:4287466:A:G	5.57429e-39	-2.69287	1.32165	1.19027e-33	-2.46797	-0.959941
4287584	chr9:4287584:C:T	4.32251e-40	-2.30076	-1.62738	9.0311e-34	-2.14994	-1.55406
4287998	chr9:4287998:C:T	3.42946e-39	-2.07645	0.219471	4.98535e-33	-1.25373	-0.741856
4288070	chr9:4288070:G:T	4.24673e-40	-2.29889	-1.64693	8.80372e-34	-2.14655	-1.58295
4288098	chr9:4288098:T:C	3.06297e-39	-2.16757	0.197565	4.33438e-33	-1.37934	-0.75617
4288367	chr9:4288367:C:T	9.93545e-40	-2.23942	-0.856443	1.80494e-33	-1.64783	-1.36373
4288424	chr9:4288424:G:T	1.05026e-39	-2.32864	-0.711714	1.74533e-33	-1.78779	-1.25735
4288644	chr9:4288644:C:T	2.07827e-38	-1.30393e-09	-0.0552683	4.40015e-32	-1.30393e-09	0.182133
4288709	chr9:4288709:A:G	3.6077e-40	-2.51468	-1.59422	7.12573e-34	-2.25324	-1.68772
4288930	chr9:4288930:C:T	3.47943e-40	-2.68684	-1.45827	5.71862e-34	-2.58179	-1.57916
4289006	chr9:4289006:T:C	3.6999e-40	-2.41974	-1.66393	7.44451e-34	-2.28691	-1.61029
4289196	chr9:4289196:T:C	1.18335e-39	-2.69063	-0.230406	7.24738e-34	-2.47342	-1.45062
4289440	chr9:4289440:G:A	9.87788e-40	-1.41477	-1.6869	1.16014e-33	-1.84806	-1.60549
4289657	chr9:4289657:G:A	1.22629e-39	-1.68745	-1.19795	2.63406e-33	-1.0397	-1.59387
4290544	chr9:4290544:T:C	1.91884e-39	-2.75108	0.313413	9.13758e-34	-2.77731	-0.914972
4290897	chr9:4290897:C:T	1.18851e-39	-2.20666	-0.71003	2.2296e-33	-1.52228	-1.27799
4291344	chr9:4291344:A:G	5.8652e-39	-1.30393e-09	-1.32035	8.42279e-33	-1.30393e-09	-1.47115
4291747	chr9:4291747:C:G	1.10818e-39	-2.71611	-0.270557	7.15069e-34	-2.55861	-1.37885
4291759	chr9:4291759:C:A	4.35246e-39	-1.30393e-09	-1.61865	8.201e-33	-1.30393e-09	-1.49783
4291928	chr9:4291928:A:C	2.57318e-40	-2.75698	-1.68985	5.07275e-34	-2.77622	-1.50457
4292059	chr9:4292059:A:T	5.66049e-39	-1.30393e-09	-1.35588	8.35809e-33	-1.30393e-09	-1.47886
4292083	chr9:4292083:G:A	2.75873e-40	-2.69851	-1.6787	4.41808e-34	-2.72834	-1.69063
4292150	chr9:4292150:G:A	1.10792e-38	-1.30393e-09	-0.684317	1.3499e-32	-1.30393e-09	-0.999476
4292219	chr9:4292219:G:A	1.2193e-39	-2.52181	-0.369306	1.63448e-33	-2.02309	-1.08768
4292309	chr9:4292309:A:G	4.95933e-40	-2.1315	-1.6592	1.03584e-33	-1.97333	-1.59355
4292349	chr9:4292349:C:T	5.38864e-39	-1.30393e-09	-1.40509	8.01254e-33	-1.30393e-09	-1.52108
4292648	chr9:4292648:G:A	4.7314e-39	-1.30393e-09	-1.53517	7.29912e-33	-1.30393e-09	-1.61434
4292781	chr9:4292781:T:A	4.08995e-39	-1.30393e-09	-1.68085	6.76383e-33	-1.30393e-09	-1.6905
4292848	chr9:4292848:A:G	1.53166e-39	-2.66304	-7.1114e-10	3.19811e-33	-2.43953	-7.1114e-10
4293239	chr9:4293239:C:T	6.2268e-39	-0.181203	-1.07932	1.32241e-32	0.602258	-1.62231
4293393	chr9:4293393:A:C	5.50864e-39	-1.30393e-09	-1.38307	8.10498e-33	-1.30393e-09	-1.50961
4294128	chr9:4294128:T:G	5.95548e-39	-1.30393e-09	-1.30508	8.62857e-33	-1.30393e-09	-1.44701
4294504	chr9:4294504:T:C	8.60315e-39	-1.30393e-09	-0.937259	9.784e-33	-1.30393e-09	-1.32134
4294517	chr9:4294517:A:C	5.7172e-39	-1.30393e-09	-1.34591	8.36015e-33	-1.30393e-09	-1.47861
4294610	chr9:4294610:A:T	2.34933e-38	-1.30393e-09	0.0673267	5.0334e-32	-1.30393e-09	0.316589
4294674	chr9:4294674:C:T	9.02204e-40	-2.33187	-0.860428	1.53526e-33	-1.80848	-1.36491
4294861	chr9:4294861:T:C	5.40799e-39	-1.30393e-09	-1.40151	7.94102e-33	-1.30393e-09	-1.53005
4294951	chr9:4294951:G:A	4.49727e-40	-2.36083	-1.52767	8.73271e-34	-2.2824	-1.4552
4295203	chr9:4295203:T:C	5.23574e-39	-1.30393e-09	-1.43388	7.83047e-33	-1.30393e-09	-1.54407
4295281	chr9:4295281:T:C	1.2068e-39	-2.03266	-0.868754	2.5964e-33	-1.24426	-1.4037
4295521	chr9:4295521:A:T	4.31879e-39	-1.30393e-09	-1.62641	6.98723e-33	-1.30393e-09	-1.65801
4295880	chr9:4295880:T:G	7.28184e-39	-2.72885	1.62485	1.57401e-33	-2.49647	-0.651994
4296169	chr9:4296169:T:C	4.0918e-39	-1.30393e-09	-1.6804	6.76551e-33	-1.30393e-09	-1.69025
4296430	chr9:4296430:A:G	6.56493e-39	-2.59717	1.38952	1.47539e-33	-2.32024	-0.892934
4296486	chr9:4296486:C:T	7.42763e-40	-2.31535	-1.07141	1.38689e-33	-1.78659	-1.48844
4296740	chr9:4296740:A:C	4.07028e-39	-1.30393e-09	-1.68568	6.7671e-33	-1.30393e-09	-1.69002
4296760	chr9:4296760:A:T	2.49237e-38	-1.30393e-09	0.126434	5.36647e-32	-1.30393e-09	0.380663
4297036	chr9:4297036:A:C	4.61813e-40	-2.38766	-1.47432	8.57487e-34	-2.15614	-1.5997
4297603	chr9:4297603:T:C	7.54199e-40	-1.7209	-1.65058	2.43237e-33	-1.25813	-1.4551
4297892	chr9:4297892:T:C	2.26676e-39	-1.72691	-0.544126	7.45048e-33	-1.43298	-0.160836
4297895	chr9:4297895:G:C	7.70499e-39	-1.30393e-09	-1.04752	1.07606e-32	-1.30393e-09	-1.2262
4297991	chr9:4297991:G:A	4.02062e-39	-0.00728367	-1.69067	1.0728e-32	0.461065	-1.69029
4298365	chr9:4298365:A:C	4.04975e-39	-1.30393e-09	-1.69073	6.87522e-33	-1.30393e-09	-1.67417
4298541	chr9:4298541:A:G	5.13803e-39	-1.30393e-09	-1.45272	8.09431e-33	-1.30393e-09	-1.51093
4298810	chr9:4298810:G:A	7.57957e-39	-1.30393e-09	-1.06393	1.41602e-32	-1.30393e-09	-0.951656
4299257	chr9:4299257:A:G	2.8005e-40	-2.77727	-1.58491	6.9383e-34	-2.76394	-1.20367
4300003	chr9:4300003:G:A	2.64737e-39	-2.11582	-7.1114e-10	3.37478e-33	-2.38576	-7.1114e-10
4300238	chr9:4300238:ACACACACACT:GCACACACACT	5.02239e-39	-1.30393e-09	-1.47548	7.83466e-33	-1.30393e-09	-1.54353
4300430	chr9:4300430:T:C	3.85402e-40	-2.46392	-1.57893	4.20178e-34	-2.77871	-1.69046
4300501	chr9:4300501:G:A	7.1759e-40	-2.73335	-0.687898	5.22797e-34	-2.68753	-1.56312
4300611	chr9:4300611:A:T	8.61288e-39	-1.30393e-09	-0.936128	8.88735e-33	-1.30393e-09	-1.41746
4300684	chr9:4300684:A:T	1.63449e-39	-2.59805	-7.1114e-10	3.67095e-33	-2.30164	-7.1114e-10
4300794	chr9:4300794:T:C	2.447e-39	-2.19452	-7.1114e-10	3.07046e-33	-2.48026	-7.1114e-10
4300862	chr9:4300862:T:C	7.91045e-40	-2.68986	-0.633928	5.10737e-34	-2.73014	-1.54385
4300927	chr9:4300927:G:T	1.82819e-38	-1.30393e-09	-0.183475	1.50803e-32	-1.30393e-09	-0.888702
4300935	chr9:4300935:C:T	1.83343e-39	-2.63086	0.147662	8.51726e-34	-2.76498	-0.997601
4300981	chr9:4300981:C:G	7.24947e-39	-2.03355	0.925094	7.76168e-33	-2.38807	0.835173
4301079	chr9:4301079:A:G	2.489e-39	-2.1775	-7.1114e-10	3.11025e-33	-2.46739	-7.1114e-10
4301153	chr9:4301153:C:CATGG	4.22218e-39	-1.30393e-09	-1.64904	6.78073e-33	-1.30393e-09	-1.68801
4301156	chr9:4301156:AAC:A	4.25983e-39	-1.30393e-09	-1.64016	6.76882e-33	-1.30393e-09	-1.68976
4301167	chr9:4301167:G:A	5.06843e-39	-1.30393e-09	-1.46636	1.2179e-32	-1.30393e-09	-1.10238
4301274	chr9:4301274:G:C	5.29018e-39	-1.30393e-09	-1.42354	1.29367e-32	-1.30393e-09	-1.04202
4301293	chr9:4301293:T:C	7.40226e-40	-2.68588	-0.704307	4.97199e-34	-2.73272	-1.56813
4301299	chr9:4301299:G:C	5.32057e-39	-1.30393e-09	-1.41781	1.30567e-32	-1.30393e-09	-1.03279
4301546	chr9:4301546:C:G	2.19157e-38	-1.30393e-09	-0.00218606	2.37655e-32	-1.30393e-09	-0.433855
4301601	chr9:4301601:G:A	7.18205e-40	-2.70035	-0.720033	4.99412e-34	-2.72187	-1.57454
4301810	chr9:4301810:A:G	3.32229e-38	-1.30393e-09	0.413853	1.99408e-32	-1.30393e-09	-0.609323
4301986	chr9:4301986:TTTTTTC:T	2.06857e-39	-2.36253	-7.1114e-10	2.74593e-33	-2.59197	-7.1114e-10
4301988	chr9:4301988:TTTTC:T	1.08922e-38	-1.30393e-09	-0.701338	1.52339e-32	-1.30393e-09	-0.878565
4302024	chr9:4302024:C:T	5.99753e-39	-2.28424	0.9862	6.89844e-33	-2.5626	0.891809
4302237	chr9:4302237:A:G	8.59614e-39	-1.30393e-09	-0.938075	1.25504e-32	-1.30393e-09	-1.07234
4302544	chr9:4302544:G:C	4.95109e-39	-1.30393e-09	-1.48978	7.504e-33	-1.30393e-09	-1.58666
4302547	chr9:4302547:T:A	8.7882e-39	-1.30393e-09	-0.915978	8.98597e-33	-1.30393e-09	-1.40643
4302614	chr9:4302614:C:T	2.0603e-38	-2.40029	2.33634	1.40449e-32	-2.67908	1.71925
4303166	chr9:4303166:C:A	1.31348e-38	-1.30393e-09	-0.514125	1.5417e-32	-1.30393e-09	-0.866619
4303213	chr9:4303213:A:G	3.43776e-40	-2.64385	-1.5133	6.25572e-34	-2.38301	-1.68817
4303239	chr9:4303239:G:C	5.18163e-39	-1.30393e-09	-1.44427	7.85817e-33	-1.30393e-09	-1.54054
4303313	chr9:4303313:G:A	9.39014e-40	-2.7134	-0.438911	5.62995e-34	-2.70993	-1.46665
4303354	chr9:4303354:G:A	5.19759e-39	-1.30393e-09	-1.44119	8.04625e-33	-1.30393e-09	-1.51689
4303414	chr9:4303414:A:G	4.15965e-39	-1.30393e-09	-1.66396	6.81951e-33	-1.30393e-09	-1.6823
4303517	chr9:4303517:C:T	8.92589e-40	-2.7134	-0.489621	5.50883e-34	-2.70877	-1.48955
4303680	chr9:4303680:T:A	3.46562e-38	-1.30393e-09	0.456091	4.27552e-32	-1.30393e-09	0.1534
4303682	chr9:4303682:C:T	8.66245e-40	-2.6258	-0.607171	6.3174e-34	-2.73481	-1.32656
4303864	chr9:4303864:T:C	5.09293e-39	-1.30393e-09	-1.46153	7.91026e-33	-1.30393e-09	-1.53393
4303969	chr9:4303969:T:C	8.25695e-40	-2.72834	-0.552576	5.47239e-34	-2.69225	-1.51271
4304108	chr9:4304108:G:C	5.31546e-39	-1.30393e-09	-1.41877	8.17638e-33	-1.30393e-09	-1.50084
4304117	chr9:4304117:C:G	7.41512e-40	-1.85857	-1.52988	8.40535e-34	-2.51975	-1.25606
4304178	chr9:4304178:G:A	2.81505e-40	-2.77422	-1.58277	4.63816e-34	-2.68385	-1.68651
4304197	chr9:4304197:C:G	1.40232e-39	-1.22372	-1.52754	6.46875e-34	-2.35021	-1.68748
4304465	chr9:4304465:T:C	8.26264e-40	-1.66114	-1.61909	6.19086e-34	-2.39117	-1.69043
4304480	chr9:4304480:C:T	2.65595e-40	-2.75489	-1.66028	5.51376e-34	-2.74591	-1.45152
4304742	chr9:4304742:T:G	1.36423e-39	-2.7788	-7.1114e-10	2.27738e-33	-2.77906	-7.1114e-10
4304870	chr9:4304870:C:T	4.3152e-39	-1.30393e-09	-1.62724	6.92924e-33	-1.30393e-09	-1.66634
4304876	chr9:4304876:T:C	9.38337e-40	-2.3036	-0.849437	1.33524e-33	-2.07873	-1.23425
4305129	chr9:4305129:A:G	3.23798e-39	-2.60722	0.692783	2.34082e-33	-2.19957	-0.552022
4305320	chr9:4305320:G:A	1.07668e-39	-2.67157	-0.343928	1.11267e-33	-2.38397	-1.11136
4305348	chr9:4305348:T:C	5.6964e-40	-2.19285	-1.45929	1.19079e-33	-2.07279	-1.35469
4305501	chr9:4305501:G:C	1.05431e-38	-1.30393e-09	-0.733912	1.04941e-32	-1.30393e-09	-1.25128
4305502	chr9:4305502:C:T	4.95556e-38	-1.30393e-09	0.813708	5.95181e-32	-1.30393e-09	0.484189
4305589	chr9:4305589:G:A	3.75997e-38	-1.30393e-09	0.537609	4.61475e-32	-1.30393e-09	0.229752
4305850	chr9:4305850:G:C	1.0148e-38	-1.30393e-09	-0.77211	2.18111e-32	-1.30393e-09	-0.519673
4305959	chr9:4305959:G:A	1.39761e-39	-1.36328	-1.39135	1.58168e-33	-1.50472	-1.63889
4306158	chr9:4306158:C:T	1.05551e-37	-1.30393e-09	1.56981	1.27466e-31	-1.30393e-09	1.24576
4306300	chr9:4306300:AG:A	1.70039e-39	-0.968963	-1.58957	5.54434e-33	-0.297991	-1.59132
4306645	chr9:4306645:C:T	5.03107e-39	-1.30393e-09	-1.47375	7.63359e-33	-1.30393e-09	-1.56953
4307145	chr9:4307145:T:C	2.00279e-38	-1.30393e-09	-0.092262	2.50722e-32	-1.30393e-09	-0.38033
4307196	chr9:4307196:G:A	5.90434e-40	-2.17907	-1.43721	1.2422e-33	-2.05239	-1.33282
4307302	chr9:4307302:A:C	1.78331e-38	-1.30393e-09	-0.208333	2.24666e-32	-1.30393e-09	-0.49006
4307504	chr9:4307504:T:C	4.14267e-40	-2.38771	-1.58293	5.88493e-34	-2.46538	-1.66691
4307524	chr9:4307524:C:T	3.59259e-40	-2.70296	-1.41014	4.22778e-34	-2.77766	-1.68534
4307539	chr9:4307539:G:A	3.68091e-40	-2.69863	-1.39019	8.31544e-34	-2.77515	-1.01141
4307572	chr9:4307572:C:T	7.00559e-40	-1.80492	-1.64034	1.82505e-33	-1.43637	-1.56412
4307589	chr9:4307589:T:C	1.41077e-38	-0.679942	0.237277	1.61679e-32	-0.248839	-0.570224
4307649	chr9:4307649:T:G	5.82347e-40	-2.19882	-1.43126	7.61529e-34	-2.57455	-1.29997
4307733	chr9:4307733:A:G	1.32973e-39	-1.31562	-1.48879	3.36543e-33	-0.867948	-1.52059
4307760	chr9:4307760:G:A	4.20804e-40	-2.73111	-1.22386	4.41169e-34	-2.77894	-1.64147
4307920	chr9:4307920:T:C	2.15712e-39	-2.16355	-0.157062	1.58478e-33	-2.24293	-0.89871
4308010	chr9:4308010:C:A	2.54724e-40	-2.77361	-1.68335	4.2726e-34	-2.77735	-1.6751
4308270	chr9:4308270:G:C	4.36409e-40	-2.71064	-1.20792	4.87866e-34	-2.64316	-1.67665
4308429	chr9:4308429:C:G	7.8161e-39	-1.30393e-09	-1.0332	1.13544e-32	-1.30393e-09	-1.17249
4308576	chr9:4308576:C:T	3.28983e-39	-1.89855	-7.1114e-10	5.01849e-33	-1.98896	-7.1114e-10
4308582	chr9:4308582:A:G	3.8785e-40	-2.51337	-1.52315	4.57758e-34	-2.6938	-1.6897
4308786	chr9:4308786:C:G	2.7245e-38	-1.30393e-09	0.215484	3.6179e-32	-1.30393e-09	-0.0136115
4308788	chr9:4308788:C:T	6.17884e-39	-1.30393e-09	-1.26826	1.16938e-32	-1.30393e-09	-1.14303
4308974	chr9:4308974:A:G	2.92874e-39	-1.04533	-0.969485	5.58921e-33	-0.593934	-1.28732
4309006	chr9:4309006:C:T	1.19299e-39	-1.33132	-1.5816	2.3933e-33	-1.06337	-1.66605
4309100	chr9:4309100:A:T	5.87786e-39	-1.30393e-09	-1.3182	8.94727e-33	-1.30393e-09	-1.41074
4310414	chr9:4310414:G:A	4.09928e-39	-1.30393e-09	-1.67858	6.76474e-33	-1.30393e-09	-1.69037
4310693	chr9:4310693:A:C	4.10939e-39	-1.30393e-09	-1.67611	7.0643e-33	-1.30393e-09	-1.64704
4311101	chr9:4311101:T:A	3.34021e-40	-2.51309	-1.67285	4.9064e-34	-2.62704	-1.6871
4311172	chr9:4311172:G:A	1.14285e-38	-1.20774	0.554466	1.21173e-32	-0.809388	-0.298071
4311174	chr9:4311174:T:C	4.92833e-39	-0.816462	-0.677924	8.21473e-33	-0.144167	-1.352
4311450	chr9:4311450:T:C	4.62964e-39	-1.30393e-09	-1.55691	7.26253e-33	-1.30393e-09	-1.61936
4311574	chr9:4311574:A:G	2.94268e-40	-2.67504	-1.63761	4.46349e-34	-2.71928	-1.68946
4311777	chr9:4311777:T:C	3.3175e-40	-2.74812	-1.44464	4.5099e-34	-2.77863	-1.61977
4311864	chr9:4311864:T:C	1.14138e-39	-1.32689	-1.63027	4.61354e-33	-0.835152	-1.23794
4311892	chr9:4311892:C:T	5.61726e-40	-1.9787	-1.68743	8.60928e-34	-2.0637	-1.68813
4312053	chr9:4312053:T:C	1.38993e-39	-2.76013	-7.1114e-10	2.3634e-33	-2.74199	-7.1114e-10
4312061	chr9:4312061:C:T	4.43071e-39	-1.30393e-09	-1.60083	7.04063e-33	-1.30393e-09	-1.65039
4312066	chr9:4312066:T:G	4.05866e-39	-1.30393e-09	-1.68854	7.6779e-33	-1.30393e-09	-1.56375
4312079	chr9:4312079:C:T	5.57827e-39	-1.30393e-09	-1.37051	8.48411e-33	-1.30393e-09	-1.4639
4312093	chr9:4312093:T:C	2.01526e-39	-2.38864	-7.1114e-10	4.23616e-33	-2.15843	-7.1114e-10
4312257	chr9:4312257:CAGG:C	7.12967e-39	-1.30393e-09	-1.12512	1.04509e-32	-1.30393e-09	-1.2554
4312533	chr9:4312533:A:G	4.06557e-39	-1.30393e-09	-1.68683	6.76293e-33	-1.30393e-09	-1.69063
4312564	chr9:4312564:A:G	1.099e-39	-1.89895	-1.09603	1.05171e-33	-2.05134	-1.50033
4312917	chr9:4312917:C:T	1.85794e-39	-2.46992	-7.1114e-10	3.55436e-33	-2.33392	-7.1114e-10
4313237	chr9:4313237:C:A	4.59091e-39	-1.30393e-09	-1.56531	6.91328e-33	-1.30393e-09	-1.66865
4313241	chr9:4313241:A:G	3.41174e-40	-2.52173	-1.64302	4.99962e-34	-2.65437	-1.64095
4313333	chr9:4313333:C:T	4.70994e-40	-2.60535	-1.23695	6.42442e-34	-2.72436	-1.32021
4313611	chr9:4313611:G:A	1.52683e-39	-2.6662	-7.1114e-10	2.39517e-33	-2.72864	-7.1114e-10
4313617	chr9:4313617:A:G	6.90893e-40	-2.27797	-1.18119	1.14499e-33	-1.77831	-1.68839
4314068	chr9:4314068:G:C	1.03366e-39	-1.52986	-1.52641	1.90023e-33	-1.30501	-1.65511
4314288	chr9:4314288:T:C	4.12765e-40	-2.43879	-1.53547	4.39008e-34	-2.73472	-1.6906
4314409	chr9:4314409:G:A	3.2975e-40	-2.54863	-1.65018	4.87851e-34	-2.66978	-1.65005
4314427	chr9:4314427:A:G	6.87458e-40	-2.20883	-1.25531	1.22124e-33	-1.71358	-1.68865
4314701	chr9:4314701:C:T	4.77134e-40	-2.20058	-1.62876	4.84773e-34	-2.67094	-1.65523
4314875	chr9:4314875:C:T	5.50875e-39	-1.30393e-09	-1.38305	7.48587e-33	-1.30393e-09	-1.58907
4315234	chr9:4315234:A:G	4.65734e-39	-1.30393e-09	-1.55094	1.12064e-32	-1.30393e-09	-1.1856
4315239	chr9:4315239:G:A	4.66639e-39	-1.30393e-09	-1.549	1.12472e-32	-1.30393e-09	-1.18197
4315247	chr9:4315247:C:G	6.61477e-40	-2.56251	-0.940158	1.35374e-33	-2.48138	-0.817841
4315250	chr9:4315250:G:C	8.29157e-40	-1.58608	-1.69065	1.9101e-33	-1.3136	-1.64134
4315376	chr9:4315376:A:G	4.76994e-39	-1.30393e-09	-1.52705	1.17197e-32	-1.30393e-09	-1.14082
4315378	chr9:4315378:G:A	4.74467e-39	-1.30393e-09	-1.53236	1.16033e-32	-1.30393e-09	-1.1508
4315680	chr9:4315680:A:T	7.44908e-39	-1.30393e-09	-1.0813	9.98479e-33	-1.30393e-09	-1.30103
4315692	chr9:4315692:C:T	4.26434e-39	-1.30393e-09	-1.6391	6.79151e-33	-1.30393e-09	-1.68642
4315837	chr9:4315837:A:G	4.17341e-40	-2.38057	-1.58267	1.0088e-33	-1.96048	-1.63285
4315908	chr9:4315908:C:T	2.47789e-39	-0.56106	-1.62092	6.9425e-33	-0.0745681	-1.58986
4316020	chr9:4316020:A:T	1.08644e-39	-1.83767	-1.16881	1.99256e-33	-1.45305	-1.45962
4316617	chr9:4316617:C:G	8.75342e-39	-1.30393e-09	-0.919943	1.23505e-32	-1.30393e-09	-1.08839
4316681	chr9:4316681:C:T	4.36887e-39	-1.30393e-09	-1.61488	9.78554e-33	-1.30393e-09	-1.32119
4316733	chr9:4316733:A:G	4.21739e-40	-2.38118	-1.57157	1.10221e-33	-1.92168	-1.58309
4316734	chr9:4316734:G:T	4.16748e-39	-1.30393e-09	-1.66207	8.69949e-33	-1.30393e-09	-1.43883
4316769	chr9:4316769:T:A	4.74549e-40	-2.28092	-1.55386	1.2581e-33	-1.77472	-1.59777
4316920	chr9:4316920:T:C	1.25661e-39	-1.47864	-1.38232	2.48475e-33	-1.41978	-1.27214
4317266	chr9:4317266:C:G	5.18565e-40	-2.33583	-1.41024	1.05448e-33	-1.86298	-1.68607
4317466	chr9:4317466:G:A	4.09798e-39	-1.30393e-09	-1.67889	6.86785e-33	-1.30393e-09	-1.67524
4317643	chr9:4317643:G:A	4.71958e-39	-1.30393e-09	-1.53767	7.52937e-33	-1.30393e-09	-1.58328
4318918	chr9:4318918:C:T	1.38187e-39	-2.76595	-7.1114e-10	2.38171e-33	-2.73427	-7.1114e-10
4319212	chr9:4319212:C:T	4.18533e-39	-1.30393e-09	-1.6578	7.22591e-33	-1.30393e-09	-1.62442
4319411	chr9:4319411:T:C	7.26364e-39	-1.30393e-09	-1.10651	1.40072e-32	-1.30393e-09	-0.962516
4319562	chr9:4319562:C:G	5.7002e-39	-1.30393e-09	-1.34889	1.31479e-32	-1.30393e-09	-1.02583
4319850	chr9:4319850:T:G	4.54026e-39	-1.30393e-09	-1.5764	1.06289e-32	-1.30393e-09	-1.23851
4319892	chr9:4319892:G:C	7.44046e-39	-1.30393e-09	-1.08245	1.05313e-32	-1.30393e-09	-1.24774
4320004	chr9:4320004:TGTGTGTGTGTGTGTGTGTGTGC:T	4.90565e-39	-1.30393e-09	-1.499	6.92676e-33	-1.30393e-09	-1.6667
4320028	chr9:4320028:C:T	4.64724e-39	-1.30393e-09	-1.55311	7.16799e-33	-1.30393e-09	-1.63247
4320305	chr9:4320305:A:G	4.04992e-39	-1.30393e-09	-1.69069	6.85e-33	-1.30393e-09	-1.67784
4320721	chr9:4320721:G:A	4.19533e-39	-1.30393e-09	-1.65542	6.87613e-33	-1.30393e-09	-1.67403
4320766	chr9:4320766:T:C	7.90278e-40	-2.12481	-1.19995	5.83191e-34	-2.61307	-1.52826
4320991	chr9:4320991:G:A	4.88422e-39	-1.30393e-09	-1.50338	9.46611e-33	-1.30393e-09	-1.35437
4321089	chr9:4321089:T:C	1.0807e-39	-1.32439	-1.68739	1.32991e-33	-1.63462	-1.68235
4321121	chr9:4321121:C:CT	4.05847e-39	-1.30393e-09	-1.68858	7.08628e-33	-1.30393e-09	-1.64393
4321129	chr9:4321129:A:T	1.69919e-39	-1.67897	-0.880269	1.11496e-33	-2.09905	-1.39422
4321203	chr9:4321203:A:G	1.75414e-39	-2.28825	-0.239165	1.61789e-33	-2.11187	-1.0091
4321209	chr9:4321209:A:G	7.42591e-40	-1.82931	-1.55769	1.09602e-33	-1.82013	-1.69027
4321291	chr9:4321291:G:A	1.08227e-38	-0.707738	-7.1114e-10	2.09648e-32	-0.559246	-7.1114e-10
4321300	chr9:4321300:T:C	3.06218e-39	-1.77228	-0.197977	3.11101e-33	-1.59918	-0.867967
4321773	chr9:4321773:A:G	3.27717e-38	-2.38587	2.78605	8.53008e-33	-2.51979	1.06129
4321968	chr9:4321968:A:T	4.79097e-39	-1.30393e-09	-1.52266	6.77815e-33	-1.30393e-09	-1.68839
4322183	chr9:4322183:C:T	1.13212e-39	-1.42858	-1.53672	1.76126e-33	-1.39244	-1.64362
4322351	chr9:4322351:G:A	4.57706e-39	-1.30393e-09	-1.56833	6.76251e-33	-1.30393e-09	-1.6907
4322428	chr9:4322428:T:G	1.9222e-39	-1.21491	-1.22101	2.79916e-33	-1.09472	-1.47805
4322471	chr9:4322471:C:T	4.11731e-39	-1.30393e-09	-1.67419	7.02494e-33	-1.30393e-09	-1.65262
4322531	chr9:4322531:C:G	1.18199e-39	-1.94278	-0.979406	1.59307e-33	-1.55769	-1.57873
4322680	chr9:4322680:C:A	4.21016e-39	-1.30393e-09	-1.65189	6.8741e-33	-1.30393e-09	-1.67433
4322726	chr9:4322726:C:T	4.55194e-39	-1.30393e-09	-1.57383	6.76451e-33	-1.30393e-09	-1.6904
4322945	chr9:4322945:G:A	4.95243e-38	0.813076	-7.1114e-10	6.13194e-32	0.514005	-7.1114e-10
4322995	chr9:4322995:G:C	4.69951e-39	-1.30393e-09	-1.54193	6.76645e-33	-1.30393e-09	-1.69011
4322999	chr9:4322999:T:C	3.6482e-38	-1.30393e-09	0.507431	4.75856e-32	-1.30393e-09	0.260438
4323040	chr9:4323040:A:G	4.26177e-40	-2.29529	-1.64699	7.79178e-34	-2.31244	-1.53916
4323062	chr9:4323062:C:A	4.39538e-39	-1.30393e-09	-1.60883	6.8152e-33	-1.30393e-09	-1.68294
4323178	chr9:4323178:C:T	6.94297e-39	-1.30393e-09	-1.15166	9.65427e-33	-1.30393e-09	-1.33469
4323326	chr9:4323326:T:C	4.34775e-39	-1.61973	-7.1114e-10	5.80551e-33	-1.84328	-7.1114e-10
4323436	chr9:4323436:G:A	4.61483e-39	-1.30393e-09	-1.56011	6.76222e-33	-1.30393e-09	-1.69074
4323476	chr9:4323476:T:C	1.49993e-39	-1.97058	-0.713396	1.67626e-33	-1.62085	-1.46467
4323735	chr9:4323735:C:G	1.90191e-39	-2.44653	-7.1114e-10	3.17131e-33	-2.44795	-7.1114e-10
4324137	chr9:4324137:A:G	1.19423e-39	-2.5524	-0.359483	6.24214e-34	-2.77207	-1.30129
4324377	chr9:4324377:A:C	1.11564e-39	-1.91268	-1.06728	1.21538e-33	-2.19998	-1.20705
4324486	chr9:4324486:G:A	3.44276e-40	-2.69639	-1.4593	6.06496e-34	-2.62552	-1.47663
4324542	chr9:4324542:C:T	1.23479e-39	-2.75063	-0.127855	1.27943e-33	-2.52937	-0.826306
4324633	chr9:4324633:G:A	8.2481e-39	-1.30393e-09	-0.979405	1.11975e-32	-1.30393e-09	-1.1864
4324978	chr9:4324978:G:C	5.57413e-40	-2.36385	-1.30998	8.10047e-34	-2.17306	-1.63969
4325042	chr9:4325042:T:C	1.38157e-39	-1.6436	-1.12257	1.49221e-33	-1.62273	-1.5791
4325578	chr9:4325578:A:T	4.29016e-39	-1.30393e-09	-1.63306	6.93303e-33	-1.30393e-09	-1.66579
4325656	chr9:4325656:A:G	5.14401e-40	-2.06373	-1.69041	7.20452e-34	-2.2466	-1.68337
4325803	chr9:4325803:G:A	6.92171e-40	-1.78308	-1.67423	9.22381e-34	-1.99589	-1.687
4325893	chr9:4325893:C:T	7.0651e-39	-1.30393e-09	-1.13422	9.81026e-33	-1.30393e-09	-1.31866
4325954	chr9:4325954:G:C	4.14822e-39	-1.30393e-09	-1.66671	7.12842e-33	-1.30393e-09	-1.638
4326146	chr9:4326146:G:A	4.15616e-39	-1.30393e-09	-1.6648	6.76605e-33	-1.30393e-09	-1.69017
4326163	chr9:4326163:A:G	8.48772e-40	-2.76515	-0.488199	6.88191e-34	-2.56902	-1.40676
4326243	chr9:4326243:A:T	7.94862e-40	-2.14031	-1.17866	1.15574e-33	-1.80741	-1.64995
4326404	chr9:4326404:A:G	2.75243e-40	-2.77832	-1.60117	5.50378e-34	-2.52442	-1.67482
4326480	chr9:4326480:G:T	1.52261e-39	-2.0775	-0.591462	1.38687e-33	-2.29413	-0.980912
4326861	chr9:4326861:G:A	4.45829e-39	-1.30393e-09	-1.59462	8.18284e-33	-1.30393e-09	-1.50005
4326882	chr9:4326882:A:G	9.7157e-40	-1.97693	-1.1413	1.46674e-33	-1.6157	-1.60335
4327048	chr9:4327048:T:C	7.29955e-40	-1.89625	-1.50791	1.02263e-33	-2.0788	-1.50092
4327295	chr9:4327295:T:C	4.05471e-39	-1.30393e-09	-1.68951	6.77656e-33	-1.30393e-09	-1.68862
4327662	chr9:4327662:T:C	6.05673e-40	-2.05285	-1.53795	8.53733e-34	-2.14122	-1.619
4327720	chr9:4327720:A:T	4.63063e-40	-2.67508	-1.1842	4.58499e-34	-2.72884	-1.65305
4327804	chr9:4327804:C:G	6.55694e-39	-1.30393e-09	-1.20886	9.25417e-33	-1.30393e-09	-1.37702
4327841	chr9:4327841:T:C	1.36416e-39	-2.77885	-7.1114e-10	2.28692e-33	-2.77489	-7.1114e-10
4328033	chr9:4328033:G:A	4.09351e-39	-1.30393e-09	-1.67998	6.76478e-33	-1.30393e-09	-1.69036
4328194	chr9:4328194:C:G	8.18525e-40	-2.68738	-0.602256	5.68632e-34	-2.6977	-1.46892
4328197	chr9:4328197:A:T	4.12813e-39	-1.30393e-09	-1.67156	6.77946e-33	-1.30393e-09	-1.68819
4328563	chr9:4328563:A:T	7.75421e-40	-2.54771	-0.796027	1.22939e-33	-2.62314	-0.772439
4328756	chr9:4328756:CATA:C	3.57495e-40	-2.59707	-1.52095	6.21622e-34	-2.70281	-1.3747
4328814	chr9:4328814:C:G	1.61915e-39	-2.0497	-0.557788	3.18139e-33	-2.30994	-0.134827
4328818	chr9:4328818:T:A	3.52369e-40	-2.71565	-1.41682	4.29928e-34	-2.76541	-1.68082
4328842	chr9:4328842:A:T	4.05031e-39	-1.30393e-09	-1.69059	6.79798e-33	-1.30393e-09	-1.68547
4328940	chr9:4328940:A:G	3.64709e-40	-2.61101	-1.48703	1.4582e-33	-2.33459	-0.890293
4329033	chr9:4329033:G:T	6.7644e-40	-2.24849	-1.23181	1.10454e-33	-1.84959	-1.65307
4329064	chr9:4329064:T:C	7.10601e-40	-1.77323	-1.6578	1.07414e-33	-1.86879	-1.66177
4329108	chr9:4329108:C:T	4.69568e-39	-1.30393e-09	-1.54274	7.25592e-33	-1.30393e-09	-1.62027
4329170	chr9:4329170:T:C	1.61637e-39	-2.63888	0.0296793	1.60013e-33	-2.66462	-0.467388
4329209	chr9:4329209:A:G	7.81273e-40	-2.62629	-0.709931	1.71834e-33	-2.40696	-0.653772
4329229	chr9:4329229:C:T	3.08748e-37	-1.30393e-09	2.64314	2.74975e-31	-1.30393e-09	2.01459
4329330	chr9:4329330:T:C	3.4098e-40	-2.76232	-1.403	6.6947e-34	-2.77814	-1.22522
4329605	chr9:4329605:C:A	2.74839e-40	-2.72341	-1.65754	6.71502e-34	-2.6562	-1.34413
4329756	chr9:4329756:T:A	7.08257e-39	-1.30393e-09	-1.13175	9.18425e-33	-1.30393e-09	-1.3846
4329922	chr9:4329922:G:A	4.05034e-39	-1.30393e-09	-1.69059	6.89882e-33	-1.30393e-09	-1.67074
4329949	chr9:4329949:G:A	6.6921e-39	-1.30393e-09	-1.18846	7.6303e-33	-1.30393e-09	-1.56996
4329970	chr9:4329970:T:A	1.10703e-38	-1.30393e-09	-0.685124	1.49796e-32	-1.30393e-09	-0.895403
4329973	chr9:4329973:TTG:T	6.10205e-40	-2.01358	-1.56977	5.39805e-34	-2.5316	-1.68704
4330199	chr9:4330199:G:A	5.36536e-40	-2.14286	-1.56915	4.97746e-34	-2.61233	-1.68743
4330340	chr9:4330340:T:C	1.18835e-38	-1.30393e-09	-0.614239	1.61255e-32	-1.30393e-09	-0.821688
4330370	chr9:4330370:C:T	5.12048e-40	-2.17805	-1.58067	4.88331e-34	-2.62973	-1.68913
4330397	chr9:4330397:A:G	2.1326e-39	-2.33205	-7.1114e-10	2.94603e-33	-2.52163	-7.1114e-10
4331130	chr9:4331130:GCTGTAAGT:G	9.94382e-40	-2.02297	-1.07206	4.59094e-34	-2.69023	-1.69036
4331297	chr9:4331297:T:C	7.9e-40	-2.0605	-1.26461	4.55145e-34	-2.70159	-1.68764
4331322	chr9:4331322:CATCA:C	5.73276e-39	-1.30393e-09	-1.34319	8.43406e-33	-1.30393e-09	-1.46981
4331485	chr9:4331485:C:G	5.50737e-39	-1.30393e-09	-1.3833	7.01717e-33	-1.30393e-09	-1.65373
4331717	chr9:4331717:T:C	9.45324e-40	-2.05887	-1.08674	4.50361e-34	-2.70906	-1.69074
4332595	chr9:4332595:C:T	4.36398e-39	-1.30393e-09	-1.616	7.78089e-33	-1.30393e-09	-1.55042
4332596	chr9:4332596:C:T	7.43029e-39	-1.30393e-09	-1.08382	1.67387e-32	-1.30393e-09	-0.784366
4332643	chr9:4332643:T:C	4.05255e-39	-1.30393e-09	-1.69004	6.96471e-33	-1.30393e-09	-1.66124
4332667	chr9:4332667:T:G	3.92381e-40	-2.42596	-1.59895	5.5469e-34	-2.54006	-1.65138
4332755	chr9:4332755:T:C	6.02443e-40	-2.4006	-1.19555	6.81411e-34	-2.63475	-1.35093
4332757	chr9:4332757:A:G	6.0799e-40	-2.39144	-1.19555	6.85307e-34	-2.62905	-1.35093
4333030	chr9:4333030:C:T	1.60482e-39	-2.61637	-7.1114e-10	2.3648e-33	-2.7414	-7.1114e-10
4333638	chr9:4333638:T:C	4.7893e-39	-1.30393e-09	-1.523	8.85779e-33	-1.30393e-09	-1.42079
4333639	chr9:4333639:A:G	4.09692e-39	-1.30393e-09	-1.67915	6.76324e-33	-1.30393e-09	-1.69059
4334161	chr9:4334161:T:C	1.43837e-38	-1.64924	1.22595	3.33357e-33	-2.51852	0.120475
4334275	chr9:4334275:T:C	2.6924e-39	-2.09895	-7.1114e-10	3.24882e-33	-2.4238	-7.1114e-10
4334878	chr9:4334878:G:A	2.96348e-39	-2.00302	-7.1114e-10	3.6045e-33	-2.31991	-7.1114e-10
4335054	chr9:4335054:G:A	1.32446e-38	-1.30393e-09	-0.505795	1.30086e-32	-1.30393e-09	-1.03648
4335385	chr9:4335385:A:T	1.28817e-38	-1.30393e-09	-0.533576	2.75386e-32	-1.30393e-09	-0.286503
4335428	chr9:4335428:A:G	5.62281e-39	-1.30393e-09	-1.36256	8.34329e-33	-1.30393e-09	-1.48063
4335625	chr9:4335625:G:A	4.1026e-39	-1.30393e-09	-1.67777	6.76758e-33	-1.30393e-09	-1.68995
4335651	chr9:4335651:A:G	1.38082e-39	-2.74117	-0.0255358	1.43162e-33	-2.77543	-0.467849
4335668	chr9:4335668:G:A	3.13692e-39	-2.00926	0.0631181	3.67408e-33	-2.03008	-0.27071
4335779	chr9:4335779:T:C	1.49156e-39	-2.76312	0.0735513	1.57885e-33	-2.76246	-0.382932
4336245	chr9:4336245:G:A	8.21307e-40	-2.77752	-0.508728	6.15513e-34	-2.73427	-1.35312
4336257	chr9:4336257:A:T	2.24965e-39	-1.35757	-0.921048	1.5798e-33	-1.86513	-1.27966
4336680	chr9:4336680:GC:G	6.99235e-39	-1.30393e-09	-1.14457	9.53383e-33	-1.30393e-09	-1.34724
4336712	chr9:4336712:G:A	1.6151e-38	-1.30393e-09	-0.307405	3.19082e-32	-1.30393e-09	-0.139227
4337098	chr9:4337098:T:G	6.05981e-38	-1.30393e-09	1.01488	7.19842e-32	-1.30393e-09	0.674356
4337467	chr9:4337467:AT:A	5.15619e-39	-1.30393e-09	-1.44919	9.37341e-33	-1.30393e-09	-1.36421
4337486	chr9:4337486:A:G	5.27838e-39	-1.30393e-09	-1.42577	7.50585e-33	-1.30393e-09	-1.58641
4337905	chr9:4337905:A:G	4.052e-39	-1.30393e-09	-1.69018	7.08013e-33	-1.30393e-09	-1.6448
4338069	chr9:4338069:T:C	6.33078e-39	-1.30393e-09	-1.24396	8.93158e-33	-1.30393e-09	-1.4125
4338204	chr9:4338204:G:A	5.07137e-39	-1.30393e-09	-1.46578	9.90949e-33	-1.30393e-09	-1.3086
4338208	chr9:4338208:C:T	5.25265e-39	-1.30393e-09	-1.43065	7.50728e-33	-1.30393e-09	-1.58622
4338870	chr9:4338870:T:C	7.44981e-39	-2.70238	1.62118	4.54084e-33	-2.61032	0.521338
4339014	chr9:4339014:C:T	8.50133e-39	-1.30393e-09	-0.949165	1.11682e-32	-1.30393e-09	-1.18902
4339320	chr9:4339320:T:A	2.0035e-39	-1.68596	-0.708538	8.17983e-34	-2.31929	-1.48372
4339357	chr9:4339357:T:C	6.90429e-39	-1.30393e-09	-1.15724	9.36078e-33	-1.30393e-09	-1.36556
4339419	chr9:4339419:T:C	1.98245e-39	-2.40505	-7.1114e-10	3.52534e-33	-2.34211	-7.1114e-10
4339540	chr9:4339540:G:C	8.12474e-39	-1.30393e-09	-0.994474	1.07549e-32	-1.30393e-09	-1.22673
4339702	chr9:4339702:T:C	3.67755e-40	-2.64497	-1.44476	4.8359e-34	-2.76281	-1.5658
4340119	chr9:4340119:C:A	4.12152e-39	-1.30393e-09	-1.67316	7.29269e-33	-1.30393e-09	-1.61522
4340313	chr9:4340313:T:C	6.36829e-38	-1.30393e-09	1.06453	1.35144e-31	-1.30393e-09	1.30425
4340504	chr9:4340504:T:C	6.54129e-39	-1.30393e-09	-1.21125	9.04327e-33	-1.30393e-09	-1.40007
4340724	chr9:4340724:T:A	4.08817e-39	-1.30393e-09	-1.68129	7.54002e-33	-1.30393e-09	-1.58187
4340787	chr9:4340787:T:A	8.89587e-39	-1.30393e-09	-0.9038	1.15938e-32	-1.30393e-09	-1.15162
4340851	chr9:4340851:C:A	4.67903e-39	-1.30393e-09	-1.5463	1.05928e-32	-1.30393e-09	-1.24191
4341430	chr9:4341430:T:G	1.34392e-38	-1.30393e-09	-0.491215	2.84578e-32	-1.30393e-09	-0.253668
4341528	chr9:4341528:C:T	4.23681e-39	-1.30393e-09	-1.64558	6.76223e-33	-1.30393e-09	-1.69074
4341704	chr9:4341704:C:T	4.16174e-39	-1.30393e-09	-1.66346	7.42849e-33	-1.30393e-09	-1.59677
4341875	chr9:4341875:T:A	1.58717e-38	-1.30393e-09	-0.324851	3.42439e-32	-1.30393e-09	-0.068584
4341948	chr9:4341948:A:T	4.23407e-39	-1.30393e-09	-1.64622	6.76221e-33	-1.30393e-09	-1.69074
4341965	chr9:4341965:TTTGC:T	4.45277e-39	-1.30393e-09	-1.59586	6.83467e-33	-1.30393e-09	-1.68008
4341983	chr9:4341983:G:A	4.27413e-39	-1.30393e-09	-1.63681	6.76481e-33	-1.30393e-09	-1.69036
4342059	chr9:4342059:T:A	1.78284e-38	-1.30393e-09	-0.208597	3.88027e-32	-1.30393e-09	0.0563982
4342066	chr9:4342066:A:G	1.07086e-39	-2.65561	-0.365319	1.09819e-33	-2.77476	-0.733667
4342115	chr9:4342115:T:C	1.78262e-39	-2.5113	-7.1114e-10	3.98108e-33	-2.22054	-7.1114e-10
4342116	chr9:4342116:G:A	5.81486e-38	-1.30393e-09	0.973614	1.22636e-31	-1.30393e-09	1.20713
4342287	chr9:4342287:C:G	4.58715e-39	-1.30393e-09	-1.56613	6.90533e-33	-1.30393e-09	-1.6698
4342324	chr9:4342324:C:T	4.18e-39	-1.30393e-09	-1.65908	6.76949e-33	-1.30393e-09	-1.68967
4342341	chr9:4342341:C:G	4.47867e-39	-1.30393e-09	-1.59006	6.84926e-33	-1.30393e-09	-1.67795
4342378	chr9:4342378:T:C	4.06867e-39	-1.30393e-09	-1.68607	6.83461e-33	-1.30393e-09	-1.68009
4342393	chr9:4342393:G:A	6.00758e-39	-1.30393e-09	-1.29637	1.2437e-32	-1.30393e-09	-1.08141
4342561	chr9:4342561:T:C	5.72254e-39	-1.30393e-09	-1.34497	8.1006e-33	-1.30393e-09	-1.51015
4342676	chr9:4342676:A:G	4.76852e-39	-1.30393e-09	-1.52735	9.61347e-33	-1.30393e-09	-1.33893
4342689	chr9:4342689:G:C	3.39318e-38	-1.30393e-09	0.434964	4.31487e-32	-1.30393e-09	0.16256
4342845	chr9:4342845:G:T	5.41891e-39	-1.30393e-09	-1.39949	1.08136e-32	-1.30393e-09	-1.22129
4342995	chr9:4342995:C:A	2.75838e-39	-1.84644	-0.228299	1.44679e-33	-2.22874	-1.00401
4343250	chr9:4343250:G:A	8.19487e-40	-2.37637	-0.912098	7.76343e-34	-2.29266	-1.56259
4343351	chr9:4343351:A:G	4.08078e-39	-1.30393e-09	-1.6831	7.12567e-33	-1.30393e-09	-1.63839
4343876	chr9:4343876:G:T	4.06073e-39	-1.30393e-09	-1.68802	7.4062e-33	-1.30393e-09	-1.59977
4344121	chr9:4344121:A:G	3.47089e-40	-2.50595	-1.64161	4.55818e-34	-2.70552	-1.68224
4344270	chr9:4344270:A:G	7.65382e-38	-1.30393e-09	1.2484	1.71509e-31	-1.30393e-09	1.54255
4344302	chr9:4344302:G:A	4.42791e-39	-1.30393e-09	-1.60146	9.27942e-33	-1.30393e-09	-1.37429
4344448	chr9:4344448:T:G	2.54765e-38	-1.30393e-09	0.148368	3.3372e-32	-1.30393e-09	-0.0943735
4344549	chr9:4344549:C:T	2.59635e-38	-1.30393e-09	0.167304	5.3891e-32	-1.30393e-09	0.384872
4344768	chr9:4344768:A:C	5.29043e-39	-1.30393e-09	-1.42349	1.14058e-32	-1.30393e-09	-1.16797
4345050	chr9:4345050:C:T	6.90792e-39	-1.30393e-09	-1.15672	1.56967e-32	-1.30393e-09	-0.848639
4345121	chr9:4345121:C:T	5.92932e-39	-1.30393e-09	-1.30948	1.33503e-32	-1.30393e-09	-1.01056
4345138	chr9:4345138:A:G	4.52975e-40	-2.37434	-1.50697	1.07705e-33	-2.36359	-1.16428
4345659	chr9:4345659:T:G	1.29139e-39	-2.56539	-0.268272	1.65844e-33	-2.59653	-0.499681
4345789	chr9:4345789:C:A	7.60238e-39	-1.30393e-09	-1.06093	1.4469e-32	-1.30393e-09	-0.930086
4346419	chr9:4346419:T:C	9.60653e-39	-1.30393e-09	-0.826944	1.22732e-32	-1.30393e-09	-1.09467
4346516	chr9:4346516:T:G	5.76923e-39	-1.30393e-09	-1.33685	8.849e-33	-1.30393e-09	-1.42179
4346605	chr9:4346605:G:C	4.05783e-39	-1.30393e-09	-1.68874	7.49188e-33	-1.30393e-09	-1.58827
4347018	chr9:4347018:A:G	1.64918e-39	-2.74175	0.152638	9.60426e-34	-2.77819	-0.864282
4347082	chr9:4347082:G:T	8.2273e-39	-1.30393e-09	-0.98193	1.08138e-32	-1.30393e-09	-1.22127
4347263	chr9:4347263:T:C	1.03216e-38	-1.30393e-09	-0.755151	2.04992e-32	-1.30393e-09	-0.581708
4347409	chr9:4347409:C:T	8.19001e-39	-1.30393e-09	-0.986473	1.56882e-32	-1.30393e-09	-0.849181
4347422	chr9:4347422:G:T	1.2447e-39	-2.67074	-0.199752	1.55362e-33	-2.6994	-0.462106
4347497	chr9:4347497:A:G	4.19128e-39	-1.30393e-09	-1.65638	6.82327e-33	-1.30393e-09	-1.68175
4347764	chr9:4347764:T:C	1.59698e-39	-2.57584	-0.0454356	1.87961e-33	-2.6186	-0.352431
4347770	chr9:4347770:T:C	4.45595e-39	-1.30393e-09	-1.59515	7.12663e-33	-1.30393e-09	-1.63825
4347993	chr9:4347993:T:G	4.13279e-39	-1.30393e-09	-1.67044	7.1693e-33	-1.30393e-09	-1.63228
4348204	chr9:4348204:A:G	6.41979e-39	-1.30393e-09	-1.23	1.24903e-32	-1.30393e-09	-1.07714
4348236	chr9:4348236:AAG:A	5.19201e-39	-1.30393e-09	-1.44227	8.11601e-33	-1.30393e-09	-1.50825
4348343	chr9:4348343:GAGGTTATCT:G	5.64323e-40	-2.64402	-1.01749	5.33055e-34	-2.59864	-1.63258
4348781	chr9:4348781:AAC:A	8.50051e-39	-1.30393e-09	-0.949262	1.08751e-32	-1.30393e-09	-1.21562
4349139	chr9:4349139:C:G	1.94191e-39	-2.42572	-7.1114e-10	3.91951e-33	-2.23612	-7.1114e-10
4349184	chr9:4349184:A:G	1.64843e-38	-1.30393e-09	-0.28698	1.95666e-32	-1.30393e-09	-0.628266
4349598	chr9:4349598:C:T	1.67684e-38	-1.30393e-09	-0.269894	1.65281e-32	-1.30393e-09	-0.797026
4350278	chr9:4350278:G:A	9.78778e-39	-1.30393e-09	-0.808253	1.88732e-32	-1.30393e-09	-0.664348
4350387	chr9:4350387:A:G	2.82784e-39	-1.28978	-0.760096	2.34859e-33	-1.39331	-1.35497
4350771	chr9:4350771:TG:T	2.62438e-39	-2.68989	0.565342	2.9445e-33	-2.71958	0.197424
4350883	chr9:4350883:A:C	4.07183e-39	-1.30393e-09	-1.68529	7.0031e-33	-1.30393e-09	-1.65574
4351210	chr9:4351210:T:A	1.36091e-38	-1.30393e-09	-0.478645	1.3898e-32	-1.30393e-09	-0.970344
4351366	chr9:4351366:C:T	1.33122e-39	-2.73391	-0.0693791	1.74754e-33	-2.70184	-0.34204
4351511	chr9:4351511:ATCTTTC:ATC	7.18124e-39	-1.30393e-09	-1.11792	9.79234e-33	-1.30393e-09	-1.32049
4351676	chr9:4351676:A:T	3.11643e-38	-1.30393e-09	0.349887	3.38738e-32	-1.30393e-09	-0.0794492
4351729	chr9:4351729:T:C	5.13092e-40	-2.77907	-0.977619	6.98502e-34	-2.7229	-1.23801
4352034	chr9:4352034:T:C	1.20974e-38	-1.30393e-09	-0.596398	1.52192e-32	-1.30393e-09	-0.879533
4352193	chr9:4352193:A:C	3.58899e-38	-0.253437	0.744505	6.87637e-33	-1.2197	-0.454297
4352335	chr9:4352335:A:G	4.07464e-39	-1.30393e-09	-1.6846	7.57024e-33	-1.30393e-09	-1.57787
4352621	chr9:4352621:A:G	3.00674e-40	-2.77367	-1.51744	4.65004e-34	-2.75731	-1.61049
4353085	chr9:4353085:C:G	4.41638e-38	-1.30393e-09	0.698518	8.68478e-32	-1.30393e-09	0.862066
4353554	chr9:4353554:A:C	1.61885e-38	-1.30393e-09	-0.305086	3.78424e-32	-1.30393e-09	0.0313384
4353627	chr9:4353627:A:G	5.29037e-39	-1.30393e-09	-1.4235	9.44945e-33	-1.30393e-09	-1.35613
4354158	chr9:4354158:G:C	8.88589e-39	-1.30393e-09	-0.904922	1.12231e-32	-1.30393e-09	-1.18411
4354669	chr9:4354669:A:G	4.58067e-39	-1.30393e-09	-1.56754	7.00907e-33	-1.30393e-09	-1.65489
4354730	chr9:4354730:A:G	2.72964e-38	-1.30393e-09	0.217367	3.45213e-32	-1.30393e-09	-0.0605136
4354847	chr9:4354847:T:C	5.72272e-39	-1.30393e-09	-1.34494	1.0522e-32	-1.30393e-09	-1.24863
4355136	chr9:4355136:A:AAT	1.72011e-38	-1.30393e-09	-0.244412	1.92246e-32	-1.30393e-09	-0.645902
4355828	chr9:4355828:T:C	1.42263e-39	-2.73688	-7.1114e-10	2.29237e-33	-2.7725	-7.1114e-10
4356021	chr9:4356021:ATTAG:A	2.15329e-38	-1.30393e-09	-0.0198053	5.20658e-32	-1.30393e-09	0.350418
4356048	chr9:4356048:A:G	3.09594e-39	-1.48098	-0.478319	1.76009e-33	-1.93003	-1.1067
4356236	chr9:4356236:A:G	4.49674e-39	-1.30393e-09	-1.58603	6.91435e-33	-1.30393e-09	-1.66849
4356824	chr9:4356824:A:G	1.37914e-38	-1.30393e-09	-0.465342	1.85749e-32	-1.30393e-09	-0.680278
4356839	chr9:4356839:C:CA	9.83324e-39	-1.30393e-09	-0.803619	1.27016e-32	-1.30393e-09	-1.06036
4356857	chr9:4356857:A:C	7.9579e-39	-1.30393e-09	-1.01522	1.62278e-32	-1.30393e-09	-0.815368
4357536	chr9:4357536:C:T	1.71776e-39	-2.54837	-7.1114e-10	2.99494e-33	-2.50517	-7.1114e-10
4357900	chr9:4357900:G:C	4.47565e-40	-2.41634	-1.47698	1.02325e-33	-2.31991	-1.2592
4357991	chr9:4357991:T:C	4.12269e-39	-1.30393e-09	-1.67288	7.55919e-33	-1.30393e-09	-1.57933
4358088	chr9:4358088:C:A	4.05016e-39	-1.30393e-09	-1.69063	7.07847e-33	-1.30393e-09	-1.64503
4358333	chr9:4358333:AAG:A	4.79264e-40	-2.68711	-1.13778	5.87114e-34	-2.7388	-1.39582
4358459	chr9:4358459:T:C	1.18109e-38	-1.30393e-09	-0.620361	3.40132e-32	-1.30393e-09	-0.0753416
4358668	chr9:4358668:TGTACA:T	4.0982e-39	-1.30393e-09	-1.67884	7.14693e-33	-1.30393e-09	-1.63541
4359153	chr9:4359153:C:A	3.13406e-40	-2.63995	-1.60969	4.92753e-34	-2.67904	-1.6308
4359185	chr9:4359185:T:C	1.21256e-38	-1.30393e-09	-0.594071	1.63028e-32	-1.30393e-09	-0.810751
4359211	chr9:4359211:C:T	1.46911e-38	-1.30393e-09	-0.402146	1.96052e-32	-1.30393e-09	-0.626297
4359605	chr9:4359605:A:G	1.42112e-39	-2.73794	-7.1114e-10	2.30592e-33	-2.76661	-7.1114e-10
4359857	chr9:4359857:T:C	8.59921e-39	-1.30393e-09	-0.937718	1.03736e-32	-1.30393e-09	-1.26283
4359889	chr9:4359889:AATGTT:A	4.04994e-39	-1.30393e-09	-1.69069	7.05417e-33	-1.30393e-09	-1.64847
4360058	chr9:4360058:C:T	6.36655e-40	-2.5426	-0.998311	7.3349e-34	-2.64028	-1.27175
4360194	chr9:4360194:C:T	3.20371e-40	-2.71699	-1.51067	1.03742e-33	-2.64363	-0.921724
4360213	chr9:4360213:T:A	4.11898e-39	-1.30393e-09	-1.67378	6.78588e-33	-1.30393e-09	-1.68725
4360569	chr9:4360569:C:G	4.23614e-38	-1.30393e-09	0.65685	1.17835e-31	-1.30393e-09	1.16719
4361426	chr9:4361426:C:T	4.08168e-39	-1.30393e-09	-1.68288	6.84362e-33	-1.30393e-09	-1.67877
4362012	chr9:4362012:T:C	5.03019e-39	-1.30393e-09	-1.47393	7.9344e-33	-1.30393e-09	-1.53088
4362167	chr9:4362167:C:A	3.78268e-40	-2.77178	-1.28976	9.37118e-34	-2.7788	-0.888238
4362193	chr9:4362193:C:G	5.90672e-39	-1.30393e-09	-1.3133	9.10712e-33	-1.30393e-09	-1.39303
4362231	chr9:4362231:T:C	1.26861e-39	-2.62653	-0.224942	1.76405e-33	-2.68642	-0.348058
4362248	chr9:4362248:A:C	3.13376e-40	-2.77863	-1.4711	5.18543e-34	-2.77856	-1.48026
4362641	chr9:4362641:C:T	9.59183e-39	-1.30393e-09	-0.828476	2.76766e-32	-1.30393e-09	-0.281505
4362680	chr9:4362680:G:A	4.06101e-39	-1.30393e-09	-1.68796	6.88791e-33	-1.30393e-09	-1.67232
4362719	chr9:4362719:G:A	2.52656e-38	-1.30393e-09	0.140054	7.79558e-32	-1.30393e-09	0.754051
4362740	chr9:4362740:G:C	1.84134e-38	-1.30393e-09	-0.176309	3.78409e-32	-1.30393e-09	0.031299
4363254	chr9:4363254:C:T	9.5053e-39	-1.30393e-09	-0.837538	2.78366e-32	-1.30393e-09	-0.275741
4363362	chr9:4363362:G:A	2.7121e-38	-1.30393e-09	0.210921	2.66639e-32	-1.30393e-09	-0.31878
4363371	chr9:4363371:T:C	6.80482e-39	-1.30393e-09	-1.17176	1.74368e-32	-1.30393e-09	-0.74351
4363380	chr9:4363380:A:G	8.6981e-39	-1.30393e-09	-0.926282	1.99087e-32	-1.30393e-09	-0.610933
4363544	chr9:4363544:C:T	7.44698e-40	-2.60842	-0.775747	3.72321e-33	-2.52443	0.236924
4363742	chr9:4363742:AATTTC:A	8.87669e-39	-1.30393e-09	-0.905958	1.15293e-32	-1.30393e-09	-1.1572
4363869	chr9:4363869:C:T	2.13167e-39	-2.77061	0.438129	4.5224e-33	-2.7767	0.683647
4364005	chr9:4364005:G:A	5.16923e-38	-1.30393e-09	0.855921	6.61285e-32	-1.30393e-09	0.589509
4364108	chr9:4364108:C:T	1.33579e-39	-2.77858	-0.0212846	1.82362e-33	-2.77874	-0.222525
4364198	chr9:4364198:C:G	6.64615e-39	-1.30393e-09	-1.19535	1.67548e-32	-1.30393e-09	-0.783408
4364436	chr9:4364436:TTCAA:T	9.45855e-39	-1.30393e-09	-0.842468	1.21243e-32	-1.30393e-09	-1.10688
4364549	chr9:4364549:T:C	7.48584e-39	-1.30393e-09	-1.07637	1.07813e-32	-1.30393e-09	-1.22428
4364667	chr9:4364667:A:C	4.68122e-39	-1.30393e-09	-1.54583	1.01118e-32	-1.30393e-09	-1.28839
4364774	chr9:4364774:TTTTTTA:T	6.24708e-39	-1.30393e-09	-1.25727	1.55068e-32	-1.30393e-09	-0.860814
4365121	chr9:4365121:A:G	7.24322e-39	-1.30393e-09	-1.10932	1.0458e-32	-1.30393e-09	-1.25473
4365192	chr9:4365192:G:A	4.05144e-39	-1.30393e-09	-1.69031	6.84564e-33	-1.30393e-09	-1.67848
4365323	chr9:4365323:T:C	5.13946e-39	-1.30393e-09	-1.45244	1.15006e-32	-1.30393e-09	-1.15969
4365410	chr9:4365410:A:G	5.49294e-39	-1.30393e-09	-1.38592	1.26614e-32	-1.30393e-09	-1.06353
4365630	chr9:4365630:C:T	7.39973e-39	-1.30393e-09	-1.08794	1.01854e-32	-1.30393e-09	-1.28113
4365741	chr9:4365741:T:C	7.02816e-39	-1.30393e-09	-1.13946	9.79149e-33	-1.30393e-09	-1.32058
4365766	chr9:4365766:T:C	9.12925e-39	-1.30393e-09	-0.877904	1.17825e-32	-1.30393e-09	-1.13548
4365905	chr9:4365905:T:C	4.06375e-39	-1.30393e-09	-1.68728	6.89086e-33	-1.30393e-09	-1.6719
4366032	chr9:4366032:G:A	7.3783e-40	-2.7786	-0.614832	1.1111e-33	-2.77867	-0.718077
4366117	chr9:4366117:G:A	9.68307e-39	-1.30393e-09	-0.819008	1.2412e-32	-1.30393e-09	-1.08343
4366159	chr9:4366159:T:C	4.62201e-39	-1.30393e-09	-1.55856	1.00512e-32	-1.30393e-09	-1.2944
4367237	chr9:4367237:C:A	3.98129e-40	-2.32256	-1.68781	5.95403e-34	-2.45426	-1.66634
4367261	chr9:4367261:T:C	1.49853e-39	-2.6849	-7.1114e-10	2.46976e-33	-2.69797	-7.1114e-10
4367473	chr9:4367473:T:C	3.94927e-40	-2.36395	-1.65449	6.94621e-34	-2.31235	-1.65413
4367719	chr9:4367719:A:G	4.18782e-39	-1.30393e-09	-1.65721	6.76335e-33	-1.30393e-09	-1.69057
4367835	chr9:4367835:G:A	4.16806e-39	-1.30393e-09	-1.66194	6.76469e-33	-1.30393e-09	-1.69038
4367898	chr9:4367898:C:T	8.04664e-39	-1.30393e-09	-1.00413	1.06389e-32	-1.30393e-09	-1.23758
4368532	chr9:4368532:T:C	1.05261e-38	-1.30393e-09	-0.735531	2.46548e-32	-1.30393e-09	-0.397118
4368714	chr9:4368714:C:G	4.15315e-39	-1.30393e-09	-1.66552	7.1601e-33	-1.30393e-09	-1.63357
4368741	chr9:4368741:C:T	8.37696e-39	-0.963902	-7.1114e-10	7.95653e-33	-1.5281	-7.1114e-10
4368743	chr9:4368743:C:T	5.46206e-39	-1.30393e-09	-1.39156	7.89643e-33	-1.30393e-09	-1.53568
4368767	chr9:4368767:A:G	1.48627e-38	-1.30393e-09	-0.390534	3.9425e-32	-1.30393e-09	0.0723094
4368792	chr9:4368792:G:A	9.30291e-39	-1.30393e-09	-0.85906	2.13076e-32	-1.30393e-09	-0.54303
4368838	chr9:4368838:C:T	5.35439e-40	-2.69229	-1.02177	8.99042e-34	-2.69822	-1.01029
4368923	chr9:4368923:A:C	9.92908e-39	-1.30393e-09	-0.793919	2.27442e-32	-1.30393e-09	-0.477782
4369251	chr9:4369251:G:A	1.04781e-38	-1.30393e-09	-0.740099	2.44365e-32	-1.30393e-09	-0.406013
4369264	chr9:4369264:C:T	4.09869e-40	-2.73554	-1.24576	7.54106e-34	-2.72884	-1.15548
4369329	chr9:4369329:G:T	6.06092e-40	-2.5217	-1.06842	6.48009e-34	-2.37218	-1.66376
4369336	chr9:4369336:A:G	4.16265e-40	-2.75297	-1.21285	7.68801e-34	-2.74709	-1.11792
4369478	chr9:4369478:C:A	1.40715e-38	-1.30393e-09	-0.445233	3.4264e-32	-1.30393e-09	-0.0679954
4369901	chr9:4369901:A:G	4.76897e-39	-1.30393e-09	-1.52726	7.17548e-33	-1.30393e-09	-1.63142
4369914	chr9:4369914:T:G	4.18237e-39	-1.30393e-09	-1.65851	6.79669e-33	-1.30393e-09	-1.68565
4370145	chr9:4370145:T:C	7.12887e-40	-2.76605	-0.661767	2.04207e-33	-2.74427	-0.143864
4370365	chr9:4370365:G:C	5.64559e-40	-2.49884	-1.16226	6.63749e-34	-2.4658	-1.54614
4370402	chr9:4370402:T:A	5.62675e-39	-1.30393e-09	-1.36186	8.04745e-33	-1.30393e-09	-1.51674
4370642	chr9:4370642:C:T	5.71267e-39	-1.30393e-09	-1.3467	1.06734e-32	-1.30393e-09	-1.23434
4370697	chr9:4370697:TAATA:T	4.93558e-40	-2.13262	-1.66288	6.38773e-34	-2.38688	-1.66342
4370896	chr9:4370896:G:A	6.38068e-39	-1.30393e-09	-1.23611	1.23232e-32	-1.30393e-09	-1.09061
4370901	chr9:4370901:C:T	7.85007e-40	-2.7197	-0.611755	1.94213e-33	-2.69168	-0.246622
4371127	chr9:4371127:T:A	5.53529e-39	-1.30393e-09	-1.37824	1.03151e-32	-1.30393e-09	-1.26848
4371339	chr9:4371339:C:T	9.47746e-40	-2.77903	-0.364029	5.82502e-34	-2.7784	-1.36412
4371729	chr9:4371729:TAC:T	4.43625e-39	-1.30393e-09	-1.59958	7.02179e-33	-1.30393e-09	-1.65307
4371802	chr9:4371802:T:C	4.15473e-39	-1.30393e-09	-1.66514	6.76917e-33	-1.30393e-09	-1.68971
4371844	chr9:4371844:T:G	3.79349e-40	-2.41398	-1.6447	5.35995e-34	-2.58233	-1.64339
4371966	chr9:4371966:T:A	3.52751e-40	-2.67155	-1.45983	7.42328e-34	-2.63359	-1.26647
4371988	chr9:4371988:C:T	1.09561e-38	-1.30393e-09	-0.695493	1.2035e-32	-1.30393e-09	-1.11427
4372125	chr9:4372125:C:T	1.48614e-37	-1.30393e-09	1.91196	1.72812e-31	-1.30393e-09	1.55011
4372138	chr9:4372138:G:A	1.37255e-39	-2.77271	-7.1114e-10	2.30948e-33	-2.76507	-7.1114e-10
4372232	chr9:4372232:C:T	4.13039e-39	-1.30393e-09	-1.67102	7.34106e-33	-1.30393e-09	-1.60861
4372235	chr9:4372235:G:C	4.65699e-39	-1.30393e-09	-1.55102	6.99329e-33	-1.30393e-09	-1.65714
4372397	chr9:4372397:T:C	4.3093e-40	-2.24287	-1.68833	6.04169e-34	-2.41547	-1.69053
4372401	chr9:4372401:T:C	4.31918e-39	-1.30393e-09	-1.62632	7.54498e-33	-1.30393e-09	-1.58121
4372469	chr9:4372469:G:A	4.10171e-39	-1.30393e-09	-1.67798	7.23828e-33	-1.30393e-09	-1.62271
4373291	chr9:4373291:TA:T	2.78237e-40	-2.67947	-1.6892	8.0947e-34	-2.51656	-1.2969
4373314	chr9:4373314:G:C	4.75656e-40	-2.41701	-1.41543	7.92317e-34	-2.25841	-1.57648
4373425	chr9:4373425:T:A	1.45171e-39	-2.71664	-7.1114e-10	2.7904e-33	-2.57591	-7.1114e-10
4373432	chr9:4373432:G:T	6.57391e-39	-1.30393e-09	-1.20628	9.12477e-33	-1.30393e-09	-1.3911
4373643	chr9:4373643:A:T	4.12869e-39	-1.30393e-09	-1.67143	7.28619e-33	-1.30393e-09	-1.61611
4373672	chr9:4373672:T:C	1.38441e-39	-2.76411	-7.1114e-10	2.33889e-33	-2.75242	-7.1114e-10
4373709	chr9:4373709:C:T	4.3863e-39	-1.30393e-09	-1.6109	6.99125e-33	-1.30393e-09	-1.65743
4373738	chr9:4373738:G:A	3.86846e-40	-2.56523	-1.47389	6.13473e-34	-2.49931	-1.5914
4373832	chr9:4373832:T:C	4.54335e-39	-1.30393e-09	-1.57572	8.05276e-33	-1.30393e-09	-1.51608
4374278	chr9:4374278:T:C	5.56913e-40	-2.05871	-1.61602	1.5718e-33	-1.85799	-1.29188
4374288	chr9:4374288:C:T	7.60901e-39	-1.30393e-09	-1.06005	9.88807e-33	-1.30393e-09	-1.31076
4374498	chr9:4374498:T:G	5.1254e-39	-1.30393e-09	-1.45518	9.45316e-33	-1.30393e-09	-1.35574
4374602	chr9:4374602:CCT:C	4.16238e-39	-1.30393e-09	-1.6633	6.7638e-33	-1.30393e-09	-1.69051
4374734	chr9:4374734:T:TTA	4.36808e-39	-1.30393e-09	-1.61506	9.2059e-33	-1.30393e-09	-1.38225
4374764	chr9:4374764:C:T	8.82672e-40	-1.55681	-1.65738	1.62211e-33	-1.68243	-1.43594
4374804	chr9:4374804:C:A	4.14628e-39	-1.30393e-09	-1.66717	6.76366e-33	-1.30393e-09	-1.69053
4375045	chr9:4375045:A:C	1.07413e-39	-1.39227	-1.6256	3.05177e-33	-1.24089	-1.24548
4375687	chr9:4375687:C:T	4.39503e-39	-1.30393e-09	-1.60891	6.84556e-33	-1.30393e-09	-1.67849
4375715	chr9:4375715:A:G	1.74245e-38	-1.30393e-09	-0.231512	2.28777e-32	-1.30393e-09	-0.471929
4375980	chr9:4375980:A:T	4.33479e-39	-1.30393e-09	-1.62271	8.94317e-33	-1.30393e-09	-1.4112
4377926	chr9:4377926:C:G	1.38695e-38	-1.30393e-09	-0.459696	1.5745e-32	-1.30393e-09	-0.845568
4377949	chr9:4377949:A:G	2.19119e-39	-0.892978	-1.41197	2.5272e-33	-1.06607	-1.60891
4378255	chr9:4378255:A:T	7.74523e-40	-2.67818	-0.666714	3.93704e-33	-2.46488	0.233216
4378347	chr9:4378347:T:C	5.03485e-39	-1.30393e-09	-1.473	7.59367e-33	-1.30393e-09	-1.57478
4378485	chr9:4378485:G:A	5.13099e-39	-1.30393e-09	-1.45409	7.82507e-33	-1.30393e-09	-1.54476
4379019	chr9:4379019:C:T	1.3956e-38	-1.30393e-09	-0.453474	1.48358e-32	-1.30393e-09	-0.905049
4379180	chr9:4379180:A:T	7.17454e-38	-1.30393e-09	1.18374	7.55976e-32	-1.30393e-09	0.723333
4379195	chr9:4379195:C:T	7.87525e-39	-1.30393e-09	-1.02566	1.70168e-32	-1.30393e-09	-0.76789
4379506	chr9:4379506:T:A	4.71686e-39	-1.30393e-09	-1.53824	7.1822e-33	-1.30393e-09	-1.63049
4379739	chr9:4379739:G:A	4.12216e-39	-1.30393e-09	-1.67301	7.1077e-33	-1.30393e-09	-1.64091
4379979	chr9:4379979:CT:C	5.69572e-39	-1.30393e-09	-1.34967	7.42561e-33	-1.30393e-09	-1.59716
4380076	chr9:4380076:C:G	8.17205e-39	-1.30393e-09	-0.988667	1.56127e-32	-1.30393e-09	-0.854009
4380227	chr9:4380227:C:T	7.91064e-39	-1.30393e-09	-1.02118	1.15386e-32	-1.30393e-09	-1.15639
4380484	chr9:4380484:T:C	1.15089e-38	-2.77433	2.12806	7.07719e-33	-2.77695	1.13174
4380751	chr9:4380751:C:T	1.5389e-38	-1.30393e-09	-0.355735	2.13299e-32	-1.30393e-09	-0.541981
4380889	chr9:4380889:G:A	9.84314e-39	-1.30393e-09	-0.802612	2.30753e-32	-1.30393e-09	-0.463328
4380929	chr9:4380929:A:T	1.17161e-39	-2.10739	-0.823623	2.03613e-33	-2.19694	-0.694094
4381316	chr9:4381316:T:C	1.63975e-37	-1.30393e-09	2.01033	9.67874e-32	-1.30393e-09	0.970426
4381455	chr9:4381455:G:A	4.69964e-39	-1.30393e-09	-1.5419	6.79107e-33	-1.30393e-09	-1.68648
4381630	chr9:4381630:CTTCCTG:C	4.56245e-39	-1.30393e-09	-1.57153	6.76571e-33	-1.30393e-09	-1.69022
4381855	chr9:4381855:G:T	6.83593e-39	-0.167491	-0.999704	7.82555e-33	-0.759979	-0.784718
4382022	chr9:4382022:C:T	1.688e-38	-1.30393e-09	-0.263256	2.32691e-32	-1.30393e-09	-0.454965
4382051	chr9:4382051:T:C	4.09921e-39	-1.30393e-09	-1.67859	6.76324e-33	-1.30393e-09	-1.69059
4382091	chr9:4382091:T:C	6.27385e-39	-1.30393e-09	-1.253	1.25664e-32	-1.30393e-09	-1.07106
4382146	chr9:4382146:T:C	4.14772e-39	-1.30393e-09	-1.66683	6.76231e-33	-1.30393e-09	-1.69073
4382377	chr9:4382377:T:C	1.28716e-38	-1.30393e-09	-0.534362	3.17372e-32	-1.30393e-09	-0.144601
4382481	chr9:4382481:C:G	1.02208e-38	-1.30393e-09	-0.764966	9.90749e-33	-1.30393e-09	-1.3088
4383219	chr9:4383219:G:A	4.37021e-39	0.075933	-1.69051	3.52956e-33	-0.719253	-1.62167
4383319	chr9:4383319:T:C	8.09628e-38	-1.30393e-09	1.3046	5.37245e-32	-1.30393e-09	0.381778
4383695	chr9:4383695:T:C	1.39449e-39	-2.75686	-7.1114e-10	2.67372e-33	-2.61862	-7.1114e-10
4383989	chr9:4383989:C:T	5.70199e-39	-1.30393e-09	-1.34857	1.04585e-32	-1.30393e-09	-1.25468
4384038	chr9:4384038:T:G	6.91011e-39	-1.30393e-09	-1.1564	7.35969e-33	-1.30393e-09	-1.60607
4384148	chr9:4384148:T:C	3.80039e-38	-1.30393e-09	0.548302	1.99036e-32	-1.30393e-09	-0.611192
4384289	chr9:4384289:C:T	1.08911e-39	-1.45178	-1.55224	9.3625e-34	-2.04676	-1.6212
4384532	chr9:4384532:C:A	3.14088e-38	-1.30393e-09	0.357699	3.63684e-32	-1.30393e-09	-0.00839055
4384781	chr9:4384781:C:T	4.91243e-39	-0.17807	-1.31955	1.59795e-33	-1.44742	-1.68595
4384818	chr9:4384818:C:T	4.013e-39	-0.326169	-1.37368	1.45224e-33	-1.55165	-1.67734
4384932	chr9:4384932:A:C	4.20516e-39	-1.30393e-09	-1.65307	6.76236e-33	-1.30393e-09	-1.69072
4384936	chr9:4384936:AT:A	5.24715e-39	-1.30393e-09	-1.4317	1.21471e-32	-1.30393e-09	-1.105
4385225	chr9:4385225:C:T	5.9428e-39	-1.30393e-09	-1.30721	1.13626e-32	-1.30393e-09	-1.17176
4385386	chr9:4385386:A:G	4.69424e-39	-1.30393e-09	-1.54305	1.02832e-32	-1.30393e-09	-1.27158
4385435	chr9:4385435:C:T	2.47597e-37	-1.30393e-09	2.42242	1.63129e-31	-1.30393e-09	1.49245
4385534	chr9:4385534:G:A	9.28633e-39	-1.30393e-09	-0.860844	1.19342e-32	-1.30393e-09	-1.12268
4385545	chr9:4385545:A:T	8.23591e-40	-1.63378	-1.64968	9.2587e-34	-2.12879	-1.55032
4385981	chr9:4385981:T:C	8.60668e-40	-1.58822	-1.65121	9.57243e-34	-2.1006	-1.54519
4386123	chr9:4386123:A:G	1.51533e-38	-1.30393e-09	-0.371166	2.01822e-32	-1.30393e-09	-0.597289
4386423	chr9:4386423:A:G	4.69468e-39	-1.34028	-0.202678	3.77094e-33	-1.65411	-0.620655
4386804	chr9:4386804:T:TA	1.21207e-38	-1.30393e-09	-0.594473	1.6888e-32	-1.30393e-09	-0.775486
4387041	chr9:4387041:T:C	7.7418e-40	-2.57463	-0.770708	1.12169e-33	-2.16336	-1.32389
4387060	chr9:4387060:G:A	8.56926e-40	-1.57648	-1.66732	1.19531e-33	-2.00996	-1.41373
4387345	chr9:4387345:AGT:A	8.66854e-39	-1.30393e-09	-0.929687	1.6071e-32	-1.30393e-09	-0.825072
4387565	chr9:4387565:C:A	1.06165e-38	-1.30393e-09	-0.726975	1.4244e-32	-1.30393e-09	-0.945752
4387628	chr9:4387628:A:T	4.35962e-39	-1.30393e-09	-1.617	7.64535e-33	-1.30393e-09	-1.56799
4387881	chr9:4387881:T:C	6.29332e-40	-2.6262	-0.926289	9.3009e-34	-2.25723	-1.41733
4388117	chr9:4388117:C:G	7.13092e-40	-2.66206	-0.765475	9.58736e-34	-2.32488	-1.31935
4388136	chr9:4388136:T:C	1.93966e-38	-1.30393e-09	-0.124291	2.63159e-32	-1.30393e-09	-0.331918
4388162	chr9:4388162:C:T	4.13665e-40	-2.56716	-1.40492	8.66254e-34	-2.07997	-1.6657
4388165	chr9:4388165:A:C	6.743e-40	-2.62378	-0.859691	9.73457e-34	-2.25013	-1.37887
4388253	chr9:4388253:G:C	4.16679e-39	-1.30393e-09	-1.66224	6.76457e-33	-1.30393e-09	-1.69039
4388371	chr9:4388371:G:T	5.80428e-39	-1.30393e-09	-1.33079	8.68087e-33	-1.30393e-09	-1.44097
4388414	chr9:4388414:C:T	2.20869e-38	-1.30393e-09	0.00559505	2.97898e-32	-1.30393e-09	-0.207925
4388768	chr9:4388768:T:C	4.4852e-39	-1.30393e-09	-1.5886	6.87405e-33	-1.30393e-09	-1.67434
4388998	chr9:4388998:A:C	4.26008e-39	-1.30393e-09	-1.6401	6.78547e-33	-1.30393e-09	-1.68731
4389026	chr9:4389026:A:G	1.77442e-38	-1.30393e-09	-0.213329	3.69944e-32	-1.30393e-09	0.00867536
4389101	chr9:4389101:T:C	4.59866e-39	-1.30393e-09	-1.56362	6.98483e-33	-1.30393e-09	-1.65835
4389216	chr9:4389216:T:C	4.48239e-39	-1.30393e-09	-1.58923	8.24328e-33	-1.30393e-09	-1.49269
4389475	chr9:4389475:T:C	4.38527e-39	-1.30393e-09	-1.61114	8.40379e-33	-1.30393e-09	-1.47341
4389499	chr9:4389499:G:T	2.78844e-38	-1.30393e-09	0.238678	3.52405e-32	-1.30393e-09	-0.039894
4389667	chr9:4389667:C:T	8.8122e-38	-1.30393e-09	1.38933	7.27506e-32	-1.30393e-09	0.684946
4389740	chr9:4389740:C:T	4.85485e-39	-1.30393e-09	-1.50941	9.17291e-33	-1.30393e-09	-1.38584
4389861	chr9:4389861:C:A	5.01986e-39	-1.30393e-09	-1.47598	1.09517e-32	-1.30393e-09	-1.2086
4389941	chr9:4389941:G:C	7.82543e-40	-2.25236	-1.08224	1.65505e-33	-2.49224	-0.606018
4390101	chr9:4390101:G:A	1.46324e-38	-1.30393e-09	-0.406149	3.66574e-32	-1.30393e-09	-0.000475413
4390277	chr9:4390277:A:T	4.89583e-40	-2.73256	-1.07103	4.86881e-34	-2.76191	-1.55992
4390695	chr9:4390695:G:A	2.24501e-39	-2.28068	-7.1114e-10	4.00395e-33	-2.21481	-7.1114e-10
4390752	chr9:4390752:C:G	1.18704e-38	-1.22081	0.605472	9.52865e-33	-1.04732	-0.300465
4391082	chr9:4391082:G:A	6.35586e-38	-1.30393e-09	1.06258	1.3884e-31	-1.30393e-09	1.33123
4391084	chr9:4391084:C:G	4.35597e-39	-1.30393e-09	-1.61784	8.29143e-33	-1.30393e-09	-1.48687
4391147	chr9:4391147:C:T	5.64683e-39	-1.30393e-09	-1.35829	1.04081e-32	-1.30393e-09	-1.25951
4391399	chr9:4391399:C:G	4.24815e-40	-2.50596	-1.43953	7.45657e-34	-2.63803	-1.25755
4391665	chr9:4391665:A:C	1.19255e-38	-1.30393e-09	-0.610712	1.73055e-32	-1.30393e-09	-0.751068
4391801	chr9:4391801:A:G	6.79279e-40	-2.17317	-1.30294	1.40291e-33	-2.47717	-0.78637
4391910	chr9:4391910:A:T	6.2332e-39	-1.30393e-09	-1.2595	8.96385e-33	-1.30393e-09	-1.40889
4391948	chr9:4391948:T:C	2.64193e-37	-1.30393e-09	2.48729	1.72689e-31	-1.30393e-09	1.5494
4392452	chr9:4392452:G:C	6.46026e-39	-1.30393e-09	-1.22372	1.20775e-32	-1.30393e-09	-1.11074
4392715	chr9:4392715:G:A	8.92834e-40	-2.03607	-1.16667	1.88725e-33	-2.38941	-0.577566
4392998	chr9:4392998:C:T	4.07871e-39	-1.30393e-09	-1.68361	7.14486e-33	-1.30393e-09	-1.6357
4393129	chr9:4393129:T:C	7.76795e-39	-1.30393e-09	-1.03938	1.13741e-32	-1.30393e-09	-1.17075
4393290	chr9:4393290:T:C	4.2997e-39	-1.30393e-09	-1.63084	7.91519e-33	-1.30393e-09	-1.53331
4393348	chr9:4393348:C:T	2.28156e-39	-0.659304	-1.60523	2.26637e-33	-1.42187	-1.36204
4393367	chr9:4393367:A:T	1.50629e-39	-2.67974	-7.1114e-10	2.40081e-33	-2.72628	-7.1114e-10
4393481	chr9:4393481:C:T	4.2468e-39	-1.30393e-09	-1.64322	7.73931e-33	-1.30393e-09	-1.55578
4393908	chr9:4393908:C:T	4.20514e-39	-1.30393e-09	-1.65308	9.17875e-33	-1.30393e-09	-1.3852
4394213	chr9:4394213:T:A	9.47202e-39	-1.14614	0.305095	7.87738e-33	-1.01934	-0.518755
4394253	chr9:4394253:A:C	4.105e-39	-1.30393e-09	-1.67718	7.73041e-33	-1.30393e-09	-1.55693
4394310	chr9:4394310:T:A	4.78353e-39	-1.30393e-09	-1.52421	7.2849e-33	-1.30393e-09	-1.61629
4394501	chr9:4394501:G:A	4.17536e-39	-1.30393e-09	-1.66019	6.78383e-33	-1.30393e-09	-1.68755
4394545	chr9:4394545:T:C	3.2129e-39	-1.92221	-7.1114e-10	5.58545e-33	-1.88193	-7.1114e-10
4394612	chr9:4394612:C:G	9.79604e-40	-1.8272	-1.2828	2.0075e-33	-2.28201	-0.623186
4394724	chr9:4394724:G:A	7.35465e-40	-2.37224	-1.0244	1.53408e-33	-2.43328	-0.740878
4394821	chr9:4394821:T:C	4.90266e-39	-1.30393e-09	-1.49961	9.93378e-33	-1.30393e-09	-1.30615
4395025	chr9:4395025:C:T	4.16977e-39	-1.30393e-09	-1.66153	6.76375e-33	-1.30393e-09	-1.69051
4395225	chr9:4395225:C:T	1.7295e-39	-2.27134	-0.270213	1.58354e-33	-2.18504	-0.957386
4395814	chr9:4395814:A:G	1.29542e-39	-1.85702	-0.973534	3.12485e-33	-2.28171	-0.180994
4395816	chr9:4395816:C:T	3.20844e-40	-2.7533	-1.47289	4.63116e-34	-2.7136	-1.65827
4396585	chr9:4396585:T:C	1.20564e-39	-1.74521	-1.15717	2.18277e-33	-2.28031	-0.541188
4396727	chr9:4396727:C:T	2.18081e-39	-2.3256	0.0159047	1.78357e-33	-2.24349	-0.779983
4396872	chr9:4396872:G:C	1.56416e-39	-1.57121	-1.07083	2.75122e-33	-2.15434	-0.43571
4396959	chr9:4396959:T:C	7.66666e-40	-1.86436	-1.49073	1.21873e-33	-2.31586	-1.08842
4397026	chr9:4397026:T:TTTTC	1.96291e-39	-2.41496	-7.1114e-10	3.29571e-33	-2.40947	-7.1114e-10
4397094	chr9:4397094:T:C	9.68949e-40	-1.69002	-1.43091	1.85411e-33	-1.85851	-1.12618
4397112	chr9:4397112:A:G	6.79769e-40	-1.97289	-1.5025	1.27179e-33	-2.17491	-1.18676
4397236	chr9:4397236:G:A	2.8501e-39	-0.668961	-1.37307	4.03094e-33	-1.32084	-0.887252
4397265	chr9:4397265:T:C	7.97914e-40	-2.11116	-1.20398	1.28344e-33	-2.08324	-1.26931
4397272	chr9:4397272:G:A	1.09455e-39	-1.30983	-1.68922	1.1932e-33	-1.78173	-1.64372
4397326	chr9:4397326:T:C	2.54915e-40	-2.76615	-1.69007	4.52112e-34	-2.75187	-1.64404
4397437	chr9:4397437:A:G	3.87368e-40	-2.51832	-1.51945	7.29241e-34	-2.5885	-1.32935
4397484	chr9:4397484:C:T	1.6178e-38	-1.30393e-09	-0.305733	1.76715e-32	-1.30393e-09	-0.730135
4397910	chr9:4397910:G:C	4.1165e-39	-1.30393e-09	-1.67439	6.85582e-33	-1.30393e-09	-1.67699
4398299	chr9:4398299:G:A	6.06825e-40	-1.93648	-1.65243	9.84466e-34	-1.93206	-1.68569
4398398	chr9:4398398:T:C	4.79912e-39	-1.30393e-09	-1.52095	9.25847e-33	-1.30393e-09	-1.37655
4398425	chr9:4398425:A:G	8.14424e-39	-1.30393e-09	-0.992076	1.94601e-32	-1.30393e-09	-0.633726
4398601	chr9:4398601:A:C	5.72053e-39	-1.30393e-09	-1.34533	1.10714e-32	-1.30393e-09	-1.19773
4398825	chr9:4398825:A:C	8.6368e-39	-0.933356	-7.1114e-10	1.46491e-32	-0.917713	-7.1114e-10
4399032	chr9:4399032:A:G	8.07237e-39	-1.00094	-7.1114e-10	1.33307e-32	-1.01202	-7.1114e-10
4399159	chr9:4399159:T:C	7.32912e-39	-1.30393e-09	-1.09753	1.86623e-32	-1.30393e-09	-0.675586
4399253	chr9:4399253:T:C	2.56987e-38	0.157054	-7.1114e-10	4.30003e-32	0.159116	-7.1114e-10
4399365	chr9:4399365:A:T	4.74664e-39	-1.53195	-7.1114e-10	7.83255e-33	-1.5438	-7.1114e-10
4399491	chr9:4399491:T:C	1.24525e-38	-1.30393e-09	-0.567463	1.38579e-32	-1.30393e-09	-0.973232
4399741	chr9:4399741:T:G	5.73168e-40	-2.11949	-1.52647	8.76809e-34	-2.1144	-1.61916
4399854	chr9:4399854:G:C	5.12304e-39	-1.30393e-09	-1.45564	1.00832e-32	-1.30393e-09	-1.29122
4399882	chr9:4399882:T:C	7.0968e-39	-1.30393e-09	-1.12974	1.34775e-32	-1.30393e-09	-1.00107
4400067	chr9:4400067:C:T	9.23999e-39	-1.30393e-09	-0.865847	1.10026e-32	-1.30393e-09	-1.20396
4400156	chr9:4400156:G:A	9.52945e-39	-1.30393e-09	-0.835001	1.12574e-32	-1.30393e-09	-1.18107
4400167	chr9:4400167:A:G	1.37912e-39	-2.76794	-7.1114e-10	2.27982e-33	-2.77799	-7.1114e-10
4400290	chr9:4400290:G:A	4.07339e-39	-1.30393e-09	-1.68491	6.89862e-33	-1.30393e-09	-1.67077
4400359	chr9:4400359:TTTATGAAG:T	6.79082e-39	-1.30393e-09	-1.17382	1.28276e-32	-1.30393e-09	-1.05049
4400684	chr9:4400684:A:C	7.94273e-40	-1.74016	-1.57955	1.22646e-33	-1.73867	-1.65929
4400778	chr9:4400778:C:T	4.68629e-39	-1.30393e-09	-1.54475	7.17279e-33	-1.30393e-09	-1.6318
4400921	chr9:4400921:A:G	5.80269e-40	-1.97456	-1.65909	7.72598e-34	-2.38811	-1.47198
4400991	chr9:4400991:C:T	6.00304e-40	-1.94891	-1.6508	8.26855e-34	-2.41358	-1.37864
4401267	chr9:4401267:T:G	3.64635e-38	0.506926	-7.1114e-10	6.17706e-32	0.521336	-7.1114e-10
4401403	chr9:4401403:G:A	4.15526e-38	-1.30393e-09	0.637574	8.6304e-32	-1.30393e-09	0.855785
4401502	chr9:4401502:A:T	1.114e-38	-1.30393e-09	-0.678847	1.27385e-32	-1.30393e-09	-1.05746
4401669	chr9:4401669:G:A	1.31013e-38	-1.30393e-09	-0.516675	1.44338e-32	-1.30393e-09	-0.932522
4402006	chr9:4402006:G:T	9.3715e-39	-1.30393e-09	-0.851715	1.29632e-32	-1.30393e-09	-1.03998
4402097	chr9:4402097:C:G	4.4371e-39	-1.30393e-09	-1.59939	6.82318e-33	-1.30393e-09	-1.68176
4402119	chr9:4402119:T:C	1.08488e-39	-2.74817	-0.259752	7.6501e-34	-2.66723	-1.20273
4402128	chr9:4402128:C:G	4.17253e-39	-1.30393e-09	-1.66086	7.55333e-33	-1.30393e-09	-1.5801
4402499	chr9:4402499:C:G	3.86001e-39	-1.73872	-7.1114e-10	6.75237e-33	-1.6922	-7.1114e-10
4402509	chr9:4402509:G:A	9.01768e-39	-1.30393e-09	-0.890201	1.10198e-32	-1.30393e-09	-1.2024
4402815	chr9:4402815:G:A	2.69765e-39	-0.412188	-1.68482	3.32209e-33	-0.712353	-1.68914
4402949	chr9:4402949:C:A	7.24536e-40	-2.18164	-1.22998	8.23094e-34	-2.12545	-1.67132
4403059	chr9:4403059:C:T	2.54333e-39	-0.465334	-1.69058	3.44293e-33	-0.675171	-1.6906
4403072	chr9:4403072:G:C	1.58321e-39	-0.943663	-1.68627	2.22262e-33	-1.11729	-1.68611
4403112	chr9:4403112:T:C	4.07066e-39	-1.30393e-09	-1.68558	7.30854e-33	-1.30393e-09	-1.61305
4403259	chr9:4403259:A:G	3.16557e-39	-0.269594	-1.66746	3.56811e-33	-0.639315	-1.69074
4403337	chr9:4403337:A:T	2.70267e-39	-0.404776	-1.69037	3.61201e-33	-0.627387	-1.69044
4403438	chr9:4403438:G:A	2.4765e-39	-0.49266	-1.68988	3.32379e-33	-0.711032	-1.68995
4403574	chr9:4403574:G:C	5.39603e-39	-1.30393e-09	-1.40372	7.72251e-33	-1.30393e-09	-1.55795
4403584	chr9:4403584:G:A	3.65047e-39	-0.103846	-1.69069	4.84869e-33	-0.332894	-1.69049
4403820	chr9:4403820:A:C	4.07476e-39	-0.0839577	-1.60062	4.37847e-33	-0.462631	-1.66276
4404110	chr9:4404110:C:T	1.36423e-39	-2.7788	-7.1114e-10	2.27897e-33	-2.77837	-7.1114e-10
4404373	chr9:4404373:C:T	4.98995e-39	-1.30393e-09	-1.48196	7.01578e-33	-1.30393e-09	-1.65393
4404786	chr9:4404786:G:T	3.07853e-39	-0.280708	-1.68423	3.7586e-33	-0.588608	-1.68944
4404795	chr9:4404795:A:G	3.04941e-40	-2.75372	-1.5233	4.79915e-34	-2.64876	-1.68747
4405073	chr9:4405073:T:C	4.29785e-39	-1.30393e-09	-1.63127	7.53163e-33	-1.30393e-09	-1.58298
4405087	chr9:4405087:G:C	3.33804e-40	-2.63193	-1.55466	7.58116e-34	-2.47621	-1.4028
4405271	chr9:4405271:T:A	4.29937e-39	-1.30393e-09	-1.63092	7.53516e-33	-1.30393e-09	-1.58251
4405287	chr9:4405287:G:C	5.38159e-39	-1.30393e-09	-1.4064	7.64556e-33	-1.30393e-09	-1.56797
4405301	chr9:4405301:T:C	6.78706e-39	0.382437	-1.55681	7.10919e-33	-0.00581811	-1.63489
4405305	chr9:4405305:G:T	9.3431e-39	-1.30393e-09	-0.85475	9.943e-33	-1.30393e-09	-1.30522
4405315	chr9:4405315:T:C	5.08009e-39	-1.30393e-09	-1.46406	9.6612e-33	-1.30393e-09	-1.33397
4405431	chr9:4405431:G:C	6.0558e-39	-1.30393e-09	-1.28837	8.89984e-33	-1.30393e-09	-1.41606
4405500	chr9:4405500:T:C	5.85488e-39	0.24949	-1.5716	6.16805e-33	-0.138552	-1.64416
4405707	chr9:4405707:C:G	8.43746e-39	-1.30393e-09	-0.956706	1.78477e-32	-1.30393e-09	-0.720214
4405807	chr9:4405807:A:G	4.07041e-39	-1.30393e-09	-1.68564	7.16127e-33	-1.30393e-09	-1.6334
4405837	chr9:4405837:A:C	2.26825e-39	-0.748958	-1.52142	2.53638e-33	-1.05834	-1.61301
4405924	chr9:4405924:T:A	4.13216e-39	-1.30393e-09	-1.67059	7.55162e-33	-1.30393e-09	-1.58033
4405969	chr9:4405969:T:C	3.5334e-40	-2.59799	-1.53172	8.51958e-34	-2.40037	-1.36194
4406348	chr9:4406348:T:C	1.08169e-38	-1.30393e-09	-0.708278	1.10175e-32	-1.30393e-09	-1.20261
4406377	chr9:4406377:A:G	5.60501e-40	-2.3222	-1.34611	7.56248e-34	-2.33625	-1.54523
4406564	chr9:4406564:G:T	5.51765e-40	-2.04651	-1.63751	8.41825e-34	-2.11708	-1.65719
4407108	chr9:4407108:G:A	5.75092e-39	-1.30393e-09	-1.34003	8.67085e-33	-1.30393e-09	-1.44212
4407235	chr9:4407235:T:C	7.05615e-40	-2.33489	-1.10318	7.32701e-34	-2.30179	-1.61131
4407364	chr9:4407364:G:T	4.35699e-40	-2.63989	-1.2803	4.36491e-34	-2.7657	-1.66538
4407508	chr9:4407508:G:A	2.67228e-40	-2.74924	-1.6598	4.57105e-34	-2.76767	-1.61726
4407513	chr9:4407513:G:A	8.3639e-40	-2.24806	-1.01999	8.27786e-34	-2.21463	-1.57646
4408040	chr9:4408040:T:A	4.16913e-39	-1.30393e-09	-1.66168	6.81865e-33	-1.30393e-09	-1.68243
4408079	chr9:4408079:C:G	2.02697e-38	-1.30393e-09	-0.0802595	4.02046e-32	-1.30393e-09	0.0918903
4408248	chr9:4408248:C:A	6.98427e-40	-1.95978	-1.48854	1.87052e-33	-1.87207	-1.10381
4408397	chr9:4408397:T:C	2.66936e-40	-2.72045	-1.68968	4.98867e-34	-2.67016	-1.62734
4408412	chr9:4408412:G:C	1.14679e-38	-1.30393e-09	-0.649834	1.14756e-32	-1.30393e-09	-1.16187
4408452	chr9:4408452:G:A	4.26694e-39	-1.30393e-09	-1.63849	8.04383e-33	-1.30393e-09	-1.51719
4408589	chr9:4408589:C:T	5.59832e-40	-1.97877	-1.69073	7.17929e-34	-2.33296	-1.60051
4408614	chr9:4408614:G:C	4.89652e-40	-2.38006	-1.42339	8.36331e-34	-2.45442	-1.32641
4408689	chr9:4408689:C:T	4.72554e-40	-2.16682	-1.67217	5.77116e-34	-2.48978	-1.66202
4408774	chr9:4408774:T:C	7.59662e-39	-1.30393e-09	-1.06168	8.95069e-33	-1.30393e-09	-1.41036
4408779	chr9:4408779:T:C	3.1623e-40	-2.5556	-1.68507	5.48643e-34	-2.55259	-1.64981
4409127	chr9:4409127:T:C	4.29698e-39	-1.30393e-09	-1.63147	8.03016e-33	-1.30393e-09	-1.51889
4409286	chr9:4409286:T:C	4.12958e-39	-1.30393e-09	-1.67121	6.76359e-33	-1.30393e-09	-1.69054
4409491	chr9:4409491:A:G	4.05103e-39	-1.30393e-09	-1.69042	7.11525e-33	-1.30393e-09	-1.63985
4409894	chr9:4409894:T:G	4.28127e-39	-1.30393e-09	-1.63514	7.49254e-33	-1.30393e-09	-1.58818
4410003	chr9:4410003:C:G	5.1882e-39	-1.30393e-09	-1.443	8.35706e-33	-1.30393e-09	-1.47898
4410009	chr9:4410009:C:G	5.76294e-40	-2.35054	-1.28999	7.49842e-34	-2.54997	-1.34001
4410034	chr9:4410034:G:C	4.7981e-39	-1.30393e-09	-1.52117	8.40721e-33	-1.30393e-09	-1.473
4410153	chr9:4410153:C:T	4.08654e-39	-1.30393e-09	-1.68169	7.25656e-33	-1.30393e-09	-1.62018
4410292	chr9:4410292:CTTT:C	8.23116e-39	-1.30393e-09	-0.98146	1.17951e-32	-1.30393e-09	-1.1344
4410926	chr9:4410926:A:G	5.22158e-39	-1.30393e-09	-1.43659	8.19989e-33	-1.30393e-09	-1.49797
4410989	chr9:4410989:T:C	7.99636e-38	-1.30393e-09	1.29218	1.72537e-31	-1.30393e-09	1.54852
4411607	chr9:4411607:C:T	5.82148e-39	-1.30393e-09	-1.32783	7.58717e-33	-1.30393e-09	-1.57563
4411668	chr9:4411668:T:C	4.32042e-39	-1.30393e-09	-1.62603	6.9366e-33	-1.30393e-09	-1.66528
4411914	chr9:4411914:C:T	1.92046e-39	-0.786293	-1.65053	3.93566e-33	-0.54992	-1.68209
4411926	chr9:4411926:T:A	1.10599e-38	-1.30393e-09	-0.686059	2.45238e-32	-1.30393e-09	-0.402449
4412020	chr9:4412020:C:G	7.687e-39	-1.30393e-09	-1.04986	1.57618e-32	-1.30393e-09	-0.844504
4412058	chr9:4412058:C:T	4.55201e-40	-2.18867	-1.68774	5.98453e-34	-2.48613	-1.62937
4412152	chr9:4412152:A:G	4.30383e-40	-2.67732	-1.25514	6.13678e-34	-2.65848	-1.43189
4412705	chr9:4412705:C:G	9.25656e-39	-1.30393e-09	-0.864055	1.31436e-32	-1.30393e-09	-1.02616
4412949	chr9:4412949:C:T	5.36295e-40	-2.63146	-1.081	5.5911e-34	-2.73683	-1.44667
4413224	chr9:4413224:C:A	1.04018e-38	-0.747409	-7.1114e-10	1.74193e-32	-0.744512	-7.1114e-10
4413254	chr9:4413254:T:G	9.16923e-39	-1.30393e-09	-0.873535	1.07808e-32	-1.30393e-09	-1.22432
4413449	chr9:4413449:C:T	3.23312e-40	-2.5288	-1.68972	4.87724e-34	-2.70102	-1.61908
4413977	chr9:4413977:G:A	4.64121e-39	-1.30393e-09	-1.55441	8.09128e-33	-1.30393e-09	-1.5113
4413999	chr9:4413999:A:C	5.6454e-39	-1.30393e-09	-1.35855	1.08463e-32	-1.30393e-09	-1.21827
4414287	chr9:4414287:G:A	4.95421e-39	-1.30393e-09	-1.48915	8.73155e-33	-1.30393e-09	-1.43515
4414336	chr9:4414336:A:T	8.41143e-39	-1.30393e-09	-0.959796	1.20514e-32	-1.30393e-09	-1.11291
4414550	chr9:4414550:A:G	1.79033e-38	-1.30393e-09	-0.204401	1.87242e-32	-1.30393e-09	-0.672272
4415118	chr9:4415118:T:G	1.95278e-39	-2.42013	-7.1114e-10	2.95761e-33	-2.51771	-7.1114e-10
4415824	chr9:4415824:A:C	3.03746e-40	-2.69982	-1.58113	9.6849e-34	-2.52374	-1.11037
4415835	chr9:4415835:A:G	8.41227e-39	-1.30393e-09	-0.959696	2.10858e-32	-1.30393e-09	-0.553494
4415970	chr9:4415970:A:T	5.28606e-39	-1.30393e-09	-1.42431	9.72467e-33	-1.30393e-09	-1.32743
4416073	chr9:4416073:T:A	3.82794e-40	-2.40525	-1.6444	5.35192e-34	-2.53658	-1.69064
4416877	chr9:4416877:G:T	6.78231e-39	-1.30393e-09	-1.17507	9.03782e-33	-1.30393e-09	-1.40067
4417020	chr9:4417020:C:T	1.4834e-38	-1.30393e-09	-0.392467	4.78118e-32	-1.30393e-09	0.265182
4417373	chr9:4417373:T:C	4.06422e-40	-2.46544	-1.52431	1.01423e-33	-1.96358	-1.62438
4417406	chr9:4417406:A:G	5.29316e-40	-2.4583	-1.26725	9.5925e-34	-1.95608	-1.68762
4417436	chr9:4417436:T:C	7.68131e-39	-1.30393e-09	-1.0506	1.91221e-32	-1.30393e-09	-0.651248
4417561	chr9:4417561:C:T	6.1432e-39	-1.27404	-7.1114e-10	8.08956e-33	-1.51152	-7.1114e-10
4417696	chr9:4417696:T:C	8.14899e-39	-1.30393e-09	-0.991493	2.05129e-32	-1.30393e-09	-0.581038
4417765	chr9:4417765:G:A	1.07353e-39	-2.775	-0.243436	8.45402e-34	-2.73982	-1.03022
4418022	chr9:4418022:C:G	3.24604e-40	-2.57581	-1.63872	4.83196e-34	-2.6521	-1.67733
4418568	chr9:4418568:A:G	7.66982e-39	-1.30393e-09	-1.05209	7.82683e-33	-1.30393e-09	-1.54453
4418719	chr9:4418719:C:T	9.25529e-39	-1.30393e-09	-0.864192	2.34593e-32	-1.30393e-09	-0.446822
4418821	chr9:4418821:G:C	2.14629e-39	-2.32564	-7.1114e-10	3.68211e-33	-2.29861	-7.1114e-10
4418837	chr9:4418837:G:A	5.65439e-40	-2.64569	-1.01385	6.9251e-34	-2.3053	-1.66422
4419106	chr9:4419106:C:T	2.50144e-38	-1.30393e-09	0.130063	1.89877e-32	-1.30393e-09	-0.658298
4419154	chr9:4419154:T:C	2.54691e-40	-2.76671	-1.69039	4.54667e-34	-2.71372	-1.67656
4419174	chr9:4419174:A:T	4.76796e-39	-1.30393e-09	-1.52747	7.21695e-33	-1.30393e-09	-1.62566
4419269	chr9:4419269:A:G	3.07558e-40	-2.77617	-1.49231	5.2045e-34	-2.76592	-1.48923
4419366	chr9:4419366:C:T	2.7914e-38	-1.30393e-09	0.239742	3.21786e-32	-1.30393e-09	-0.130788
4419456	chr9:4419456:G:A	7.36663e-39	-1.30393e-09	-1.09243	9.71379e-33	-1.30393e-09	-1.32854
4419474	chr9:4419474:G:A	6.44769e-39	-1.30393e-09	-1.22567	1.43265e-32	-1.30393e-09	-0.939981
4419609	chr9:4419609:A:G	5.72267e-39	-1.30393e-09	-1.34495	8.52177e-33	-1.30393e-09	-1.45947
4419627	chr9:4419627:AAAATTAGCCGGGCGTGGTGGTCCACGCCT:A	5.51614e-39	-1.30393e-09	-1.38171	7.60908e-33	-1.30393e-09	-1.57275
4420028	chr9:4420028:G:C	7.06899e-39	-1.30393e-09	-1.13367	1.03216e-32	-1.30393e-09	-1.26786
4420171	chr9:4420171:T:A	2.69929e-40	-2.77692	-1.62206	4.37435e-34	-2.77449	-1.65442
4420402	chr9:4420402:T:C	1.24581e-39	-2.48552	-0.384083	1.3651e-33	-2.2296	-1.06127
4420610	chr9:4420610:C:T	5.44621e-39	-1.30393e-09	-1.39447	8.18044e-33	-1.30393e-09	-1.50034
4420767	chr9:4420767:A:G	2.90171e-39	-2.60665	0.58256	3.1376e-33	-2.71044	0.251812
4420910	chr9:4420910:A:C	5.3878e-40	-2.42817	-1.27966	5.63205e-34	-2.7014	-1.4748
4421123	chr9:4421123:C:T	2.69187e-40	-2.76888	-1.63286	4.66114e-34	-2.71823	-1.64719
4421126	chr9:4421126:G:A	2.74159e-40	-2.73368	-1.64975	4.92913e-34	-2.64757	-1.66194
4421671	chr9:4421671:G:A	4.04979e-39	-1.30393e-09	-1.69072	6.84388e-33	-1.30393e-09	-1.67874
4421891	chr9:4421891:G:A	1.63461e-39	-2.59798	-7.1114e-10	2.78687e-33	-2.57717	-7.1114e-10
4422062	chr9:4422062:T:C	8.97281e-39	-1.30393e-09	-0.895188	2.18077e-32	-1.30393e-09	-0.519828
4422101	chr9:4422101:C:T	4.39096e-39	-1.30393e-09	-1.60984	7.02773e-33	-1.30393e-09	-1.65223
4422257	chr9:4422257:C:T	5.24901e-39	-1.30393e-09	-1.43135	1.10223e-32	-1.30393e-09	-1.20217
4422445	chr9:4422445:C:T	4.05544e-39	-1.30393e-09	-1.68933	6.82695e-33	-1.30393e-09	-1.68121
4422720	chr9:4422720:G:C	2.39552e-39	-2.21579	-7.1114e-10	3.29119e-33	-2.41084	-7.1114e-10
4423007	chr9:4423007:T:G	1.55724e-39	-2.09817	-0.548304	2.14132e-33	-1.99878	-0.84189
4423218	chr9:4423218:G:C	6.12955e-39	-1.30393e-09	-1.27627	1.33776e-32	-1.30393e-09	-1.00851
4423262	chr9:4423262:G:A	5.62553e-40	-2.77684	-0.887822	6.33197e-34	-2.77846	-1.28061
4423758	chr9:4423758:A:G	7.42695e-39	-1.30393e-09	-1.08427	1.05425e-32	-1.30393e-09	-1.24667
4423776	chr9:4423776:T:C	3.7276e-40	-2.71578	-1.36043	4.97264e-34	-2.7768	-1.52392
4423789	chr9:4423789:G:A	4.36085e-40	-2.76475	-1.15455	5.40479e-34	-2.77495	-1.44244
4423822	chr9:4423822:A:C	3.65513e-40	-2.76934	-1.3265	5.134e-34	-2.74958	-1.51921
4424012	chr9:4424012:T:A	3.39286e-40	-2.77212	-1.39818	4.87906e-34	-2.75266	-1.56707
4424089	chr9:4424089:A:G	2.63201e-38	-1.30393e-09	0.180946	6.39584e-32	-1.30393e-09	0.556142
4424488	chr9:4424488:G:A	4.05087e-39	-1.30393e-09	-1.69046	6.7778e-33	-1.30393e-09	-1.68844
4425033	chr9:4425033:T:G	6.26002e-40	-2.76613	-0.791657	9.43116e-34	-2.68511	-0.975547
4425070	chr9:4425070:T:C	7.01527e-39	-1.30393e-09	-1.1413	1.017e-32	-1.30393e-09	-1.28265
4425189	chr9:4425189:T:A	5.28096e-40	-2.29705	-1.43082	6.19952e-34	-2.44325	-1.63695
4425437	chr9:4425437:G:T	2.79604e-40	-2.76797	-1.5958	4.54883e-34	-2.74066	-1.64915
4425913	chr9:4425913:C:A	6.2853e-39	-1.30393e-09	-1.25117	1.44405e-32	-1.30393e-09	-0.932056
4426053	chr9:4426053:T:C	5.04987e-39	-1.30393e-09	-1.47003	1.08841e-32	-1.30393e-09	-1.21479
4426366	chr9:4426366:A:C	1.883e-39	-2.45652	-7.1114e-10	3.77181e-33	-2.27454	-7.1114e-10
4426368	chr9:4426368:T:C	5.13085e-39	-1.30393e-09	-1.45412	1.1138e-32	-1.30393e-09	-1.19173
4426569	chr9:4426569:T:C	3.17473e-40	-2.55574	-1.68101	7.08205e-34	-2.29789	-1.64922
4426594	chr9:4426594:C:G	7.44335e-40	-2.43793	-0.946723	7.48872e-34	-2.70973	-1.18154
4426631	chr9:4426631:C:A	1.86528e-38	-2.1699	2.00651	7.2593e-33	-1.52438	-0.0954255
4426694	chr9:4426694:T:C	5.05282e-39	-1.30393e-09	-1.46944	1.08942e-32	-1.30393e-09	-1.21386
4426992	chr9:4426992:T:A	4.33791e-39	-1.30393e-09	-1.62199	6.96195e-33	-1.30393e-09	-1.66163
4427245	chr9:4427245:A:G	5.41209e-38	-1.30393e-09	0.901833	6.32323e-32	-1.30393e-09	0.544725
4427594	chr9:4427594:C:T	2.06357e-39	-2.36495	-7.1114e-10	4.08198e-33	-2.19551	-7.1114e-10
4427675	chr9:4427675:A:G	1.08415e-38	-2.42938	1.72338	7.52093e-33	-1.96602	0.381614
4427754	chr9:4427754:A:G	7.66792e-39	-1.30393e-09	-1.05234	1.95535e-32	-1.30393e-09	-0.628935
4427781	chr9:4427781:T:C	5.37936e-39	-1.30393e-09	-1.40682	1.15229e-32	-1.30393e-09	-1.15775
4427866	chr9:4427866:G:A	5.46714e-39	-1.30393e-09	-1.39063	1.16281e-32	-1.30393e-09	-1.14867
4427916	chr9:4427916:T:A	4.2446e-39	-1.30393e-09	-1.64374	6.81044e-33	-1.30393e-09	-1.68363
4428135	chr9:4428135:A:G	8.60709e-40	-1.85815	-1.38124	2.68394e-33	-1.29927	-1.31553
4428323	chr9:4428323:A:G	4.7359e-40	-2.51433	-1.32247	1.26487e-33	-2.23641	-1.13072
4428695	chr9:4428695:T:C	2.5729e-38	-1.30393e-09	0.158232	6.32868e-32	-1.30393e-09	0.545585
4428704	chr9:4428704:G:C	4.07213e-39	-1.30393e-09	-1.68522	6.86134e-33	-1.30393e-09	-1.67619
4428738	chr9:4428738:C:T	2.92925e-38	-1.30393e-09	0.287946	3.6132e-32	-1.30393e-09	-0.0149115
4428911	chr9:4428911:C:T	4.58743e-40	-2.185	-1.68365	1.38948e-33	-1.74156	-1.5316
4429113	chr9:4429113:G:A	5.20195e-40	-2.06816	-1.67478	1.47365e-33	-1.56816	-1.64619
4429166	chr9:4429166:T:C	5.61278e-40	-1.98929	-1.67763	1.60137e-33	-1.48685	-1.64438
4429242	chr9:4429242:T:C	2.59346e-38	-1.30393e-09	0.166192	6.36713e-32	-1.30393e-09	0.551642
4429368	chr9:4429368:T:C	4.65541e-40	-2.16329	-1.69065	8.9086e-34	-2.03481	-1.68285
4429762	chr9:4429762:T:C	4.93117e-40	-2.20132	-1.59508	1.50675e-33	-1.67619	-1.51595
4430264	chr9:4430264:C:G	4.93023e-39	-1.30393e-09	-1.494	7.54883e-33	-1.30393e-09	-1.5807
4430378	chr9:4430378:G:A	1.47342e-39	-2.7018	-7.1114e-10	2.34973e-33	-2.74779	-7.1114e-10
4430463	chr9:4430463:C:T	3.91149e-39	-1.72547	-7.1114e-10	5.27306e-33	-1.93948	-7.1114e-10
4430661	chr9:4430661:T:C	1.44466e-38	-0.418927	-7.1114e-10	2.06111e-32	-0.57626	-7.1114e-10
4430662	chr9:4430662:A:T	4.2147e-39	-1.30393e-09	-1.65081	8.42324e-33	-1.30393e-09	-1.4711
4430695	chr9:4430695:A:G	5.07538e-40	-2.07843	-1.68914	3.07281e-33	-1.10578	-1.37372
4430843	chr9:4430843:G:C	5.44502e-39	-1.30393e-09	-1.39469	8.14594e-33	-1.30393e-09	-1.50457
4430975	chr9:4430975:T:C	3.07285e-40	-2.68701	-1.58235	4.22616e-34	-2.77764	-1.68574
4430989	chr9:4430989:C:G	4.05039e-39	-1.30393e-09	-1.69058	6.77727e-33	-1.30393e-09	-1.68852
4431320	chr9:4431320:C:T	2.97899e-39	-2.71998	0.722176	3.04272e-33	-2.57069	0.0813483
4431419	chr9:4431419:G:C	7.25022e-39	-1.30393e-09	-1.10836	1.39171e-32	-1.30393e-09	-0.968972
4431484	chr9:4431484:T:A	1.67494e-38	-1.30393e-09	-0.271024	2.37492e-32	-1.30393e-09	-0.434542
4431945	chr9:4431945:T:C	5.41293e-39	-1.30393e-09	-1.4006	6.95909e-33	-1.30393e-09	-1.66204
4432142	chr9:4432142:G:A	5.44944e-39	-1.30393e-09	-1.39388	1.14644e-32	-1.30393e-09	-1.16284
4432686	chr9:4432686:G:T	4.39463e-39	-1.30393e-09	-1.609	6.76526e-33	-1.30393e-09	-1.69029
4432831	chr9:4432831:C:T	6.11791e-39	-1.30393e-09	-1.27817	9.36347e-33	-1.30393e-09	-1.36528
4432832	chr9:4432832:A:G	6.07738e-39	-1.30393e-09	-1.28481	9.30836e-33	-1.30393e-09	-1.37118
4432891	chr9:4432891:T:A	6.08259e-39	-1.30393e-09	-1.28396	9.31709e-33	-1.30393e-09	-1.37024
4432944	chr9:4432944:A:G	6.13656e-39	-1.30393e-09	-1.27512	9.38486e-33	-1.30393e-09	-1.36299
4433585	chr9:4433585:A:G	4.76804e-40	-2.45747	-1.37256	6.22472e-34	-2.41599	-1.66016
4434012	chr9:4434012:A:C	6.15175e-40	-2.65064	-0.924597	1.16974e-33	-2.68948	-0.755825
4434331	chr9:4434331:A:G	4.34014e-39	-1.30393e-09	-1.62148	6.98292e-33	-1.30393e-09	-1.65862
4434498	chr9:4434498:C:T	4.58324e-39	-1.30393e-09	-1.56698	7.33646e-33	-1.30393e-09	-1.60923
4435261	chr9:4435261:T:G	1.84579e-39	-2.47648	-7.1114e-10	2.93364e-33	-2.52585	-7.1114e-10
4435300	chr9:4435300:G:A	1.1709e-38	-1.30393e-09	-0.629032	1.67686e-32	-1.30393e-09	-0.782586
4435731	chr9:4435731:T:C	5.14992e-39	-2.758	1.3076	1.68429e-32	-2.76994	1.99178
4435760	chr9:4435760:T:C	3.21724e-38	-1.30393e-09	0.381722	3.98528e-32	-1.30393e-09	0.0831012
4435776	chr9:4435776:T:C	3.7517e-40	-2.59063	-1.47914	4.23201e-34	-2.77334	-1.68866
4435880	chr9:4435880:T:C	1.25987e-38	-0.555797	-7.1114e-10	1.17339e-32	-1.13961	-7.1114e-10
4436035	chr9:4436035:A:G	6.75457e-39	-1.30393e-09	-1.17917	9.72783e-33	-1.30393e-09	-1.3271
4436318	chr9:4436318:G:T	5.28865e-40	-2.66359	-1.06281	1.48414e-33	-2.76191	-0.445347
4436378	chr9:4436378:T:TA	6.70729e-39	-1.30393e-09	-1.18619	9.11296e-33	-1.30393e-09	-1.39239
4436517	chr9:4436517:C:A	2.97145e-40	-2.6198	-1.68312	4.90609e-34	-2.63573	-1.67846
4436553	chr9:4436553:C:A	2.90038e-38	-1.30393e-09	0.27804	3.57861e-32	-1.30393e-09	-0.0245325
4436915	chr9:4436915:G:C	5.6584e-40	-2.62811	-1.03072	1.51237e-33	-2.73865	-0.449762
4437444	chr9:4437444:C:G	4.0861e-39	-1.30393e-09	-1.6818	7.0672e-33	-1.30393e-09	-1.64663
4437790	chr9:4437790:G:A	5.28763e-40	-2.6974	-1.0292	1.77694e-33	-2.74256	-0.284644
4438021	chr9:4438021:T:C	8.59656e-39	-2.61313	1.6751	4.10953e-33	-2.40576	0.216976
4438056	chr9:4438056:A:G	5.02512e-39	-1.30393e-09	-1.47494	7.63766e-33	-1.30393e-09	-1.569
4438240	chr9:4438240:T:C	3.3195e-40	-2.57932	-1.61284	6.65452e-34	-2.50046	-1.50892
4438435	chr9:4438435:G:A	2.55215e-40	-2.76561	-1.68942	5.86407e-34	-2.66501	-1.47082
4438582	chr9:4438582:A:G	1.0687e-38	-1.30393e-09	-0.720358	1.44362e-32	-1.30393e-09	-0.932349
4438770	chr9:4438770:C:G	2.47443e-39	-2.52212	0.338743	2.87665e-33	-2.35811	-0.18735
4438921	chr9:4438921:G:C	1.86432e-38	-1.30393e-09	-0.163905	2.39991e-32	-1.30393e-09	-0.424074
4439143	chr9:4439143:C:G	3.00145e-40	-2.75439	-1.53848	4.81081e-34	-2.75861	-1.5752
4439180	chr9:4439180:T:C	5.08042e-39	-1.30393e-09	-1.46399	7.86657e-33	-1.30393e-09	-1.53947
4439266	chr9:4439266:G:A	4.5481e-40	-2.70793	-1.16933	1.44255e-33	-2.74892	-0.486757
4439368	chr9:4439368:A:C	1.68582e-38	-1.30393e-09	-0.264547	2.18996e-32	-1.30393e-09	-0.515625
4439395	chr9:4439395:G:A	3.11656e-40	-2.71055	-1.54469	8.56184e-34	-2.77729	-0.980066
4439876	chr9:4439876:T:C	3.66633e-40	-2.41248	-1.68031	6.89155e-34	-2.28417	-1.69021
4439985	chr9:4439985:C:G	5.59526e-39	-1.30393e-09	-1.36747	7.8459e-33	-1.30393e-09	-1.5421
4440335	chr9:4440335:T:G	2.83623e-38	-1.30393e-09	0.255674	3.46189e-32	-1.30393e-09	-0.0576899
4440459	chr9:4440459:G:A	7.87473e-39	-1.30393e-09	-1.02573	1.12815e-32	-1.30393e-09	-1.17892
4440502	chr9:4440502:A:C	1.60106e-38	-2.65088	2.33474	4.64241e-33	-2.44602	0.379164
4440673	chr9:4440673:A:G	8.0276e-39	-1.30393e-09	-1.0065	1.15861e-32	-1.30393e-09	-1.15229
4440711	chr9:4440711:T:C	5.60349e-39	-1.30393e-09	-1.366	1.07002e-32	-1.30393e-09	-1.23183
4441054	chr9:4441054:A:G	7.30875e-39	-2.64595	1.54564	2.41094e-32	-2.58116	2.16167
4441426	chr9:4441426:G:A	3.12601e-40	-2.72369	-1.52853	8.81383e-34	-2.7788	-0.949555
4441460	chr9:4441460:T:C	3.90699e-40	-2.47863	-1.55058	6.12598e-34	-2.40147	-1.69067
4441616	chr9:4441616:C:CT	4.76081e-39	-1.30393e-09	-1.52897	7.51339e-33	-1.30393e-09	-1.5854
4441676	chr9:4441676:G:A	5.07781e-39	-1.30393e-09	-1.46451	7.70826e-33	-1.30393e-09	-1.5598
4441982	chr9:4441982:A:G	1.07873e-38	-1.30393e-09	-0.711022	1.49466e-32	-1.30393e-09	-0.897609
4441987	chr9:4441987:C:T	5.22398e-39	-1.30393e-09	-1.43613	7.86497e-33	-1.30393e-09	-1.53967
4442050	chr9:4442050:G:C	5.23399e-39	-1.30393e-09	-1.43421	7.8766e-33	-1.30393e-09	-1.5382
4442291	chr9:4442291:G:T	1.76317e-38	-1.30393e-09	-0.219689	2.22179e-32	-1.30393e-09	-0.501193
4442476	chr9:4442476:C:G	9.87568e-39	-2.69042	1.89111	4.29146e-33	-2.52065	0.375187
4443086	chr9:4443086:T:C	3.42478e-39	-2.5098	0.651453	1.12352e-32	-2.57071	1.38767
4443107	chr9:4443107:T:C	1.88776e-38	-1.30393e-09	-0.151413	2.38875e-32	-1.30393e-09	-0.428737
4443361	chr9:4443361:C:T	3.02367e-39	-2.51099	0.528074	9.7035e-33	-2.57008	1.24047
4443402	chr9:4443402:A:G	9.24e-39	-1.30393e-09	-0.865846	1.95988e-32	-1.30393e-09	-0.626625
4443404	chr9:4443404:C:G	6.58154e-40	-2.75242	-0.75528	1.91008e-33	-2.77897	-0.175979
4443408	chr9:4443408:G:C	2.14297e-38	-1.30393e-09	-0.0246086	2.74997e-32	-1.30393e-09	-0.287914
4443421	chr9:4443421:A:C	4.4215e-40	-2.24691	-1.65858	7.86779e-34	-2.28763	-1.55427
4443471	chr9:4443471:G:A	1.68724e-38	-1.30393e-09	-0.263708	2.19234e-32	-1.30393e-09	-0.514537
4443744	chr9:4443744:A:G	3.23357e-40	-2.56528	-1.65311	4.98006e-34	-2.61626	-1.68297
4444589	chr9:4444589:A:G	4.05619e-39	-1.30393e-09	-1.68914	6.77576e-33	-1.30393e-09	-1.68874
4444979	chr9:4444979:T:C	6.00571e-39	-1.30393e-09	-1.29668	1.29301e-32	-1.30393e-09	-1.04254
4445123	chr9:4445123:G:T	4.46999e-39	-1.30393e-09	-1.592	7.20009e-33	-1.30393e-09	-1.628
4445442	chr9:4445442:C:A	5.88045e-40	-2.23828	-1.38206	8.26079e-34	-2.14454	-1.64862
4445750	chr9:4445750:A:T	1.92091e-38	-1.30393e-09	-0.134002	2.47596e-32	-1.30393e-09	-0.392877
4446047	chr9:4446047:T:C	4.88534e-38	-1.30393e-09	0.799436	5.72346e-32	-1.30393e-09	0.445068
4446179	chr9:4446179:T:C	2.29497e-38	-1.30393e-09	0.0439159	2.86275e-32	-1.30393e-09	-0.247725
4446238	chr9:4446238:C:T	3.47205e-40	-2.76374	-1.38349	1.1665e-33	-2.77388	-0.674199
4446307	chr9:4446307:G:A	3.50433e-40	-2.4625	-1.67548	6.45362e-34	-2.3495	-1.69053
4446365	chr9:4446365:A:G	4.41399e-40	-2.77323	-1.13397	1.42895e-33	-2.779	-0.466151
4446674	chr9:4446674:TA:T	1.04193e-38	-1.30393e-09	-0.745732	1.49533e-32	-1.30393e-09	-0.897156
4446722	chr9:4446722:C:T	3.93006e-40	-2.34457	-1.67875	7.78481e-34	-2.20803	-1.64447
4446725	chr9:4446725:G:C	6.6297e-39	-2.71474	1.51691	2.87807e-33	-2.55254	0.00757435
4447200	chr9:4447200:A:G	3.43283e-40	-2.73783	-1.42075	8.2605e-34	-2.76125	-1.03194
4447405	chr9:4447405:A:G	6.72944e-40	-2.77843	-0.707054	1.7594e-33	-2.766	-0.271124
4447561	chr9:4447561:C:A	1.36558e-39	-2.77781	-7.1114e-10	2.27954e-33	-2.77812	-7.1114e-10
4447601	chr9:4447601:C:T	3.15195e-40	-2.71824	-1.52571	4.81267e-34	-2.77665	-1.55678
4447608	chr9:4447608:G:C	2.17714e-38	-1.30393e-09	-0.00879071	2.75008e-32	-1.30393e-09	-0.287876
4447622	chr9:4447622:C:T	6.84369e-40	-2.77792	-0.690726	1.80476e-33	-2.76891	-0.242752
4447696	chr9:4447696:G:A	4.05143e-39	-1.30393e-09	-1.69032	6.85379e-33	-1.30393e-09	-1.67729
4447788	chr9:4447788:A:G	5.95798e-40	-2.774	-0.833236	1.3682e-33	-2.77595	-0.512643
4447950	chr9:4447950:A:G	4.43623e-39	-1.30393e-09	-1.59958	8.51037e-33	-1.30393e-09	-1.46081
4447993	chr9:4447993:C:T	3.32838e-40	-2.75648	-1.43301	1.02656e-33	-2.7777	-0.798183
4448044	chr9:4448044:A:G	6.43181e-40	-2.77822	-0.752501	1.54114e-33	-2.75468	-0.414888
4448088	chr9:4448088:T:A	4.85473e-40	-2.77844	-1.03358	5.19459e-34	-2.77823	-1.47883
4448344	chr9:4448344:A:G	6.16989e-39	-1.30393e-09	-1.26971	8.49893e-33	-1.30393e-09	-1.46215
4448351	chr9:4448351:C:T	4.34054e-40	-2.42286	-1.50111	7.95542e-34	-2.14217	-1.68865
4448607	chr9:4448607:T:A	2.20585e-38	-1.30393e-09	0.00431143	2.79906e-32	-1.30393e-09	-0.270223
4448981	chr9:4448981:C:A	6.29424e-40	-2.74067	-0.811666	5.57387e-34	-2.7742	-1.41238
4449071	chr9:4449071:G:A	1.36403e-39	-2.77894	-7.1114e-10	2.27742e-33	-2.77905	-7.1114e-10
4449172	chr9:4449172:A:G	3.58487e-40	-2.75935	-1.3559	8.62179e-34	-2.77242	-0.97796
4449501	chr9:4449501:T:C	5.58567e-39	-1.30393e-09	-1.36918	8.00156e-33	-1.30393e-09	-1.52245
4449538	chr9:4449538:G:A	4.06445e-39	-1.30393e-09	-1.68711	7.14459e-33	-1.30393e-09	-1.63574
4449639	chr9:4449639:T:C	3.86289e-40	-2.76518	-1.27538	1.13507e-33	-2.77854	-0.696855
4449728	chr9:4449728:T:A	8.30817e-40	-2.77263	-0.5021	2.30664e-33	-2.73222	-0.0340728
4449964	chr9:4449964:T:C	4.22541e-40	-2.7615	-1.18936	1.27191e-33	-2.77744	-0.584135
4450117	chr9:4450117:G:A	4.51519e-39	-1.30393e-09	-1.58194	8.12303e-33	-1.30393e-09	-1.50739
4450200	chr9:4450200:T:C	1.33552e-38	-1.30393e-09	-0.497483	1.65862e-32	-1.30393e-09	-0.793519
4450345	chr9:4450345:A:G	4.37872e-39	-1.30393e-09	-1.61263	7.93252e-33	-1.30393e-09	-1.53112
4450366	chr9:4450366:G:A	4.79185e-39	-1.30393e-09	-1.52247	6.96129e-33	-1.30393e-09	-1.66173
4450495	chr9:4450495:C:G	3.641e-40	-2.77319	-1.32653	1.00173e-33	-2.77886	-0.821504
4451047	chr9:4451047:T:G	3.79375e-40	-2.7555	-1.30312	1.09008e-33	-2.77456	-0.741281
4451273	chr9:4451273:G:C	4.63448e-40	-2.32394	-1.53451	9.58117e-34	-1.95423	-1.69065
4451574	chr9:4451574:C:T	4.78262e-39	-1.30393e-09	-1.5244	6.96151e-33	-1.30393e-09	-1.6617
4451637	chr9:4451637:C:T	4.88512e-39	-1.30393e-09	-1.50319	7.02425e-33	-1.30393e-09	-1.65272
4451785	chr9:4451785:T:C	1.85649e-38	-1.30393e-09	-0.168117	2.43784e-32	-1.30393e-09	-0.408396
4451879	chr9:4451879:T:C	8.0961e-39	-2.68973	1.69173	3.41182e-33	-2.51122	0.136378
4452363	chr9:4452363:G:C	4.37962e-39	-1.30393e-09	-1.61243	7.79525e-33	-1.30393e-09	-1.54858
4452398	chr9:4452398:T:C	3.20996e-38	-1.30393e-09	0.379455	3.89654e-32	-1.30393e-09	0.0605831
4452490	chr9:4452490:T:A	4.07258e-39	-1.30393e-09	-1.68511	6.89697e-33	-1.30393e-09	-1.67101
4452809	chr9:4452809:C:A	1.097e-37	-1.30393e-09	1.60836	1.08795e-31	-1.30393e-09	1.08737
4452832	chr9:4452832:C:CA	4.10338e-39	-1.30393e-09	-1.67758	6.88693e-33	-1.30393e-09	-1.67247
4452839	chr9:4452839:G:C	1.34995e-38	-1.30393e-09	-0.486734	1.81829e-32	-1.30393e-09	-0.701609
4452874	chr9:4452874:G:C	9.61461e-39	-2.76089	1.93478	3.56107e-33	-2.65215	0.320119
4452914	chr9:4452914:C:A	2.95709e-40	-2.62201	-1.68576	6.24824e-34	-2.72058	-1.3518
4453395	chr9:4453395:C:T	4.19217e-39	-1.30393e-09	-1.65617	7.41045e-33	-1.30393e-09	-1.5992
4453908	chr9:4453908:G:A	4.1294e-39	-1.30393e-09	-1.67126	6.8443e-33	-1.30393e-09	-1.67868
4454007	chr9:4454007:GAA:G	4.11424e-39	-1.30393e-09	-1.67493	6.86625e-33	-1.30393e-09	-1.67547
4454049	chr9:4454049:T:C	4.14503e-39	-1.30393e-09	-1.66748	7.7191e-33	-1.30393e-09	-1.55839
4454153	chr9:4454153:A:T	1.5918e-39	-2.62452	-7.1114e-10	2.47419e-33	-2.69618	-7.1114e-10
4454272	chr9:4454272:T:C	4.11262e-39	-1.30393e-09	-1.67533	7.13037e-33	-1.30393e-09	-1.63773
4454289	chr9:4454289:G:C	8.19861e-38	-1.30393e-09	1.31716	8.39042e-32	-1.30393e-09	0.827584
4454339	chr9:4454339:C:G	5.30048e-40	-2.76811	-0.956062	1.2911e-33	-2.77715	-0.569441
4454401	chr9:4454401:C:G	4.51742e-39	-1.30393e-09	-1.58145	8.77745e-33	-1.30393e-09	-1.42991
4454423	chr9:4454423:A:G	1.86881e-38	-1.30393e-09	-0.161503	2.06966e-32	-1.30393e-09	-0.572123
4454585	chr9:4454585:A:G	1.6193e-39	-2.6074	-7.1114e-10	2.80328e-33	-2.5713	-7.1114e-10
4454821	chr9:4454821:T:A	6.9358e-39	-1.30393e-09	-1.15269	9.9518e-33	-1.30393e-09	-1.30434
4454997	chr9:4454997:G:C	1.32557e-38	-1.30393e-09	-0.504959	1.79681e-32	-1.30393e-09	-0.713494
4455202	chr9:4455202:C:T	4.12653e-39	-1.30393e-09	-1.67195	7.0435e-33	-1.30393e-09	-1.64999
4455318	chr9:4455318:T:C	1.39531e-39	-2.75627	-7.1114e-10	2.348e-33	-2.74853	-7.1114e-10
4455538	chr9:4455538:A:G	1.31133e-39	-2.39311	-0.425237	6.43005e-34	-2.52986	-1.51384
4455552	chr9:4455552:C:T	4.11329e-39	-1.30393e-09	-1.67516	6.86282e-33	-1.30393e-09	-1.67597
4455607	chr9:4455607:G:A	6.18052e-39	-1.30393e-09	-1.26798	8.20613e-33	-1.30393e-09	-1.49721
4455635	chr9:4455635:C:T	4.14589e-39	-1.30393e-09	-1.66727	7.08939e-33	-1.30393e-09	-1.64349
4455696	chr9:4455696:G:C	2.46913e-38	-1.30393e-09	0.117065	3.10354e-32	-1.30393e-09	-0.166963
4455794	chr9:4455794:G:T	4.93762e-40	-2.76772	-1.02737	8.57283e-34	-2.77883	-0.977244
4456037	chr9:4456037:G:A	8.7984e-40	-2.30628	-0.911126	3.77236e-33	-2.46561	0.191223
4456373	chr9:4456373:G:A	2.97555e-40	-2.72694	-1.57461	6.88784e-34	-2.7591	-1.21582
4456435	chr9:4456435:G:A	4.07497e-39	-1.30393e-09	-1.68452	6.93807e-33	-1.30393e-09	-1.66507
4456590	chr9:4456590:G:A	4.22813e-39	-1.30393e-09	-1.64763	7.53903e-33	-1.30393e-09	-1.582
4456642	chr9:4456642:A:G	2.18789e-38	-1.30393e-09	-0.00386502	2.39007e-32	-1.30393e-09	-0.428182
4456732	chr9:4456732:C:T	4.07497e-39	-1.30393e-09	-1.68452	6.93807e-33	-1.30393e-09	-1.66507
4456870	chr9:4456870:A:C	1.04971e-38	-1.30393e-09	-0.738292	1.45016e-32	-1.30393e-09	-0.927833
4456927	chr9:4456927:A:C	4.13401e-39	-1.30393e-09	-1.67014	7.06159e-33	-1.30393e-09	-1.64742
4457100	chr9:4457100:A:C	6.44112e-39	-1.30393e-09	-1.22668	8.51809e-33	-1.30393e-09	-1.4599
4457324	chr9:4457324:G:A	2.9427e-38	-2.74515	3.03768	6.59453e-33	-2.60822	0.892373
4457901	chr9:4457901:C:G	4.13748e-40	-2.40767	-1.56421	9.58435e-34	-2.52545	-1.11909
4458123	chr9:4458123:T:C	4.41921e-39	-1.30393e-09	-1.60343	7.09625e-33	-1.30393e-09	-1.64252
4458272	chr9:4458272:G:A	2.21031e-38	-1.30393e-09	0.00632972	2.80432e-32	-1.30393e-09	-0.268346
4458297	chr9:4458297:T:C	3.02107e-40	-2.59874	-1.68762	5.69456e-34	-2.48432	-1.68084
4458583	chr9:4458583:C:T	2.85871e-40	-2.77905	-1.56255	6.31434e-34	-2.77403	-1.28782
4458859	chr9:4458859:C:A	7.30393e-39	-1.30393e-09	-1.10097	9.85598e-33	-1.30393e-09	-1.31401
4458866	chr9:4458866:T:C	4.08506e-39	-1.30393e-09	-1.68205	6.87056e-33	-1.30393e-09	-1.67485
4459274	chr9:4459274:G:A	3.34643e-40	-2.7642	-1.41988	7.33338e-34	-2.77895	-1.13329
4459620	chr9:4459620:C:G	7.2705e-40	-1.82272	-1.58543	1.48546e-33	-2.34232	-0.864043
4459677	chr9:4459677:G:A	4.36451e-39	-1.30393e-09	-1.61588	6.77908e-33	-1.30393e-09	-1.68825
4460023	chr9:4460023:T:C	2.62213e-40	-2.7475	-1.68049	4.30071e-34	-2.77223	-1.67366
4460041	chr9:4460041:TC:T	4.06307e-39	-1.30393e-09	-1.68745	7.30383e-33	-1.30393e-09	-1.61369
4460478	chr9:4460478:G:C	5.04974e-39	-1.30393e-09	-1.47005	1.0382e-32	-1.30393e-09	-1.26202
4460502	chr9:4460502:T:C	5.75358e-39	-1.30393e-09	-1.33957	8.32526e-33	-1.30393e-09	-1.4828
4460705	chr9:4460705:G:A	4.98293e-39	-1.30393e-09	-1.48337	7.49714e-33	-1.30393e-09	-1.58757
4460857	chr9:4460857:C:T	5.36023e-39	-1.30393e-09	-1.41038	7.89432e-33	-1.30393e-09	-1.53595
4460883	chr9:4460883:T:A	5.1838e-39	-1.30393e-09	-1.44385	7.73192e-33	-1.30393e-09	-1.55673
4461283	chr9:4461283:T:C	4.47514e-39	-1.30393e-09	-1.59085	6.86015e-33	-1.30393e-09	-1.67636
4461536	chr9:4461536:C:T	4.12559e-40	-2.29059	-1.68417	6.45719e-34	-2.37497	-1.66451
4461635	chr9:4461635:T:C	6.06496e-39	-1.30393e-09	-1.28686	9.06029e-33	-1.30393e-09	-1.39819
4461699	chr9:4461699:A:C	6.51004e-40	-2.65392	-0.86471	1.07856e-33	-2.24823	-1.27823
4461826	chr9:4461826:A:G	4.87704e-39	-1.30393e-09	-1.50485	1.09703e-32	-1.30393e-09	-1.2069
4461989	chr9:4461989:A:G	1.57291e-39	-2.31303	-0.323436	1.3264e-33	-1.97901	-1.34062
4462265	chr9:4462265:A:G	3.20174e-40	-2.58596	-1.64232	4.74291e-34	-2.73642	-1.6116
4462510	chr9:4462510:A:T	4.05407e-39	-1.30393e-09	-1.68966	7.20953e-33	-1.30393e-09	-1.62669
4462520	chr9:4462520:G:T	6.10626e-39	-1.30393e-09	-1.28007	9.08983e-33	-1.30393e-09	-1.39493
4463090	chr9:4463090:G:A	5.92103e-39	-1.30393e-09	-1.31088	8.88657e-33	-1.30393e-09	-1.41755
4463197	chr9:4463197:T:C	5.25812e-39	-1.30393e-09	-1.42961	7.40295e-33	-1.30393e-09	-1.60021
4463404	chr9:4463404:C:G	1.01409e-38	-1.30393e-09	-0.772806	2.3811e-32	-1.30393e-09	-0.431942
4463414	chr9:4463414:T:C	4.94924e-40	-2.46016	-1.33258	4.66299e-34	-2.67479	-1.69023
4463843	chr9:4463843:G:T	9.96165e-39	-1.30393e-09	-0.790644	2.17816e-32	-1.30393e-09	-0.521026
4463883	chr9:4463883:T:C	4.88709e-39	-1.30393e-09	-1.50279	9.98065e-33	-1.30393e-09	-1.30144
4464045	chr9:4464045:T:C	7.35571e-39	-1.30393e-09	-1.09391	9.88964e-33	-1.30393e-09	-1.3106
4464166	chr9:4464166:G:C	3.89655e-40	-2.34304	-1.68884	8.72194e-34	-2.17472	-1.56412
4464266	chr9:4464266:T:C	4.79961e-39	-1.30393e-09	-1.52085	7.13213e-33	-1.30393e-09	-1.63748
4464520	chr9:4464520:G:A	3.6605e-40	-2.61864	-1.47574	4.41359e-34	-2.76345	-1.65654
4464598	chr9:4464598:T:C	5.19665e-39	-1.30393e-09	-1.44137	7.66764e-33	-1.30393e-09	-1.56508
4464740	chr9:4464740:G:C	4.78928e-39	-1.30393e-09	-1.52301	7.18029e-33	-1.30393e-09	-1.63075
4464818	chr9:4464818:T:C	7.26786e-39	-1.30393e-09	-1.10593	9.34869e-33	-1.30393e-09	-1.36685
4464844	chr9:4464844:G:T	3.97054e-40	-2.75623	-1.25684	9.23626e-34	-2.77367	-0.907869
4464970	chr9:4464970:G:A	2.73906e-40	-2.69745	-1.68691	4.53633e-34	-2.77685	-1.6157
4465501	chr9:4465501:ATCATGCCATTGCAC:A	4.74355e-39	-1.30393e-09	-1.5326	7.43908e-33	-1.30393e-09	-1.59534
4465556	chr9:4465556:T:A	2.61061e-40	-2.76093	-1.67145	4.22103e-34	-2.77386	-1.69074
4465571	chr9:4465571:A:G	4.12387e-39	-1.30393e-09	-1.6726	6.772e-33	-1.30393e-09	-1.6893
4465833	chr9:4465833:T:C	9.90573e-39	-1.30393e-09	-0.796274	1.00782e-32	-1.30393e-09	-1.29172
4465966	chr9:4465966:T:C	4.09236e-39	-1.30393e-09	-1.68026	7.00056e-33	-1.30393e-09	-1.6561
4466534	chr9:4466534:T:TA	9.85966e-39	-1.30393e-09	-0.800935	1.41126e-32	-1.30393e-09	-0.955021
4466627	chr9:4466627:A:G	7.70224e-40	-2.60587	-0.744592	4.83107e-34	-2.76412	-1.56549
4466657	chr9:4466657:T:G	3.41918e-38	-1.30393e-09	0.442599	4.1555e-32	-1.30393e-09	0.124927
4466829	chr9:4466829:G:C	4.27937e-39	-1.30393e-09	-1.63558	7.55911e-33	-1.30393e-09	-1.57934
4466999	chr9:4466999:C:T	4.55207e-39	-1.30393e-09	-1.57381	7.21487e-33	-1.30393e-09	-1.62595
4467024	chr9:4467024:T:A	4.35434e-39	-1.30393e-09	-1.61821	6.98302e-33	-1.30393e-09	-1.65861
4467053	chr9:4467053:T:C	1.04827e-38	-1.30393e-09	-0.73966	1.33404e-32	-1.30393e-09	-1.01129
4467093	chr9:4467093:T:C	9.63026e-38	-1.30393e-09	1.47811	9.9914e-32	-1.30393e-09	1.00222
4467254	chr9:4467254:G:A	4.38734e-39	-1.30393e-09	-1.61066	7.01852e-33	-1.30393e-09	-1.65354
4467422	chr9:4467422:G:A	8.16333e-39	-1.30393e-09	-0.989735	1.16427e-32	-1.30393e-09	-1.14742
4467702	chr9:4467702:A:G	1.13919e-39	-2.6537	-0.30537	1.54427e-33	-2.64231	-0.525229
4467783	chr9:4467783:C:T	2.20409e-39	-2.29907	-7.1114e-10	6.35138e-33	-1.75342	-7.1114e-10
4467903	chr9:4467903:C:T	1.17291e-38	-1.30393e-09	-0.627312	1.47743e-32	-1.30393e-09	-0.909201
4468095	chr9:4468095:G:A	2.65161e-40	-2.74432	-1.67249	4.19998e-34	-2.77886	-1.69074
4468727	chr9:4468727:A:G	4.21494e-39	-1.30393e-09	-1.65075	6.77712e-33	-1.30393e-09	-1.68854
4469434	chr9:4469434:G:A	1.09543e-39	-2.50263	-0.495609	5.5439e-34	-2.72752	-1.46446
4469671	chr9:4469671:C:T	4.20895e-39	-1.30393e-09	-1.65217	6.76693e-33	-1.30393e-09	-1.69004
4469703	chr9:4469703:A:C	2.70102e-40	-2.70876	-1.68958	4.60122e-34	-2.74689	-1.63147
4469766	chr9:4469766:A:G	2.59619e-40	-2.74998	-1.68795	4.23082e-34	-2.77829	-1.68399
4469876	chr9:4469876:A:G	3.44947e-40	-2.72008	-1.43368	4.59615e-34	-2.68915	-1.6903
4469927	chr9:4469927:C:T	4.10948e-39	-1.30393e-09	-1.67609	6.77587e-33	-1.30393e-09	-1.68872
4469972	chr9:4469972:C:T	2.72774e-40	-2.70409	-1.68441	5.48174e-34	-2.77857	-1.42469
4470038	chr9:4470038:G:C	2.79019e-40	-2.67805	-1.68781	5.3667e-34	-2.77483	-1.44964
4470094	chr9:4470094:A:G	4.59681e-39	-1.30393e-09	-1.56402	7.26374e-33	-1.30393e-09	-1.6192
4470183	chr9:4470183:G:C	9.40957e-39	-1.30393e-09	-0.847661	1.28933e-32	-1.30393e-09	-1.04538
4470373	chr9:4470373:A:G	2.7441e-40	-2.70176	-1.68076	5.59786e-34	-2.77855	-1.40374
4470844	chr9:4470844:T:C	5.16204e-39	-1.30393e-09	-1.44805	7.95844e-33	-1.30393e-09	-1.52786
4470967	chr9:4470967:A:T	9.20965e-39	-1.30393e-09	-0.869136	1.26525e-32	-1.30393e-09	-1.06424
4471084	chr9:4471084:C:T	4.61538e-39	-1.30393e-09	-1.55999	8.9077e-33	-1.30393e-09	-1.41518
4471282	chr9:4471282:G:C	1.17195e-38	-1.30393e-09	-0.62813	1.4961e-32	-1.30393e-09	-0.896644
4471370	chr9:4471370:A:T	5.10978e-39	-1.30393e-09	-1.45823	7.95368e-33	-1.30393e-09	-1.52846
4471497	chr9:4471497:A:C	5.08954e-39	-1.30393e-09	-1.4622	7.58873e-33	-1.30393e-09	-1.57543
4471856	chr9:4471856:G:A	3.49344e-40	-2.53074	-1.61034	4.53726e-34	-2.73272	-1.65963
4471901	chr9:4471901:G:A	4.38907e-40	-2.55731	-1.35554	4.33353e-34	-2.74932	-1.68898
4472109	chr9:4472109:A:C	4.31791e-39	-1.30393e-09	-1.62662	7.99151e-33	-1.30393e-09	-1.52371
4472111	chr9:4472111:G:T	9.382e-39	-1.30393e-09	-0.850594	1.28596e-32	-1.30393e-09	-1.048
4472190	chr9:4472190:A:T	1.12137e-39	-2.30674	-0.668099	6.42278e-34	-2.41824	-1.62658
4472317	chr9:4472317:T:C	9.81063e-39	-1.30393e-09	-0.805921	1.3176e-32	-1.30393e-09	-1.0237
4472325	chr9:4472325:C:G	1.05e-38	-1.30393e-09	-0.738011	2.35654e-32	-1.30393e-09	-0.442314
4472538	chr9:4472538:A:C	1.46103e-39	-1.99085	-0.719397	6.5041e-34	-2.46126	-1.57099
4472544	chr9:4472544:G:A	7.30107e-39	-1.30393e-09	-1.10137	1.05074e-32	-1.30393e-09	-1.25002
4472700	chr9:4472700:C:T	1.02247e-39	-2.20257	-0.864599	6.42141e-34	-2.5629	-1.48214
4472719	chr9:4472719:C:T	9.89525e-40	-2.18334	-0.91658	6.22649e-34	-2.55729	-1.51857
4472727	chr9:4472727:G:A	6.13685e-40	-2.26161	-1.31605	4.93702e-34	-2.64233	-1.66558
4472806	chr9:4472806:A:G	4.22386e-39	-1.30393e-09	-1.64864	7.74764e-33	-1.30393e-09	-1.5547
4473193	chr9:4473193:T:C	4.1309e-39	-1.30393e-09	-1.67089	6.76671e-33	-1.30393e-09	-1.69008
4473504	chr9:4473504:G:A	5.25933e-39	-1.30393e-09	-1.42938	8.14015e-33	-1.30393e-09	-1.50528
4473829	chr9:4473829:A:G	1.40514e-39	-2.74925	-7.1114e-10	2.36558e-33	-2.74107	-7.1114e-10
4473913	chr9:4473913:T:C	4.0574e-39	-1.30393e-09	-1.68884	6.851e-33	-1.30393e-09	-1.6777
4474022	chr9:4474022:CT:C	1.3906e-39	-2.32566	-0.433997	5.87547e-34	-2.68373	-1.45016
4474080	chr9:4474080:G:C	6.66605e-39	-1.30393e-09	-1.19236	9.94098e-33	-1.30393e-09	-1.30543
4474334	chr9:4474334:C:T	2.04313e-39	-2.3749	-7.1114e-10	3.53117e-33	-2.34046	-7.1114e-10
4474620	chr9:4474620:C:G	8.24917e-40	-2.11598	-1.16588	5.34944e-34	-2.56093	-1.66676
4474705	chr9:4474705:T:C	5.33778e-39	-1.30393e-09	-1.41458	8.25541e-33	-1.30393e-09	-1.49122
4474832	chr9:4474832:G:A	8.08335e-40	-2.51481	-0.787358	1.96724e-33	-2.47525	-0.450207
4475139	chr9:4475139:G:A	4.29496e-40	-2.28756	-1.64696	6.51877e-34	-2.51604	-1.51395
4475533	chr9:4475533:A:G	2.74921e-40	-2.69033	-1.69033	4.29143e-34	-2.77755	-1.67051
4475560	chr9:4475560:C:T	4.12632e-39	-1.30393e-09	-1.672	7.38632e-33	-1.30393e-09	-1.60246
4475809	chr9:4475809:T:C	1.47157e-39	-2.70306	-7.1114e-10	2.54133e-33	-2.6694	-7.1114e-10
4475984	chr9:4475984:A:G	1.64238e-38	-1.30393e-09	-0.290653	2.09931e-32	-1.30393e-09	-0.557899
4475998	chr9:4475998:C:T	1.11718e-38	-1.30393e-09	-0.675993	1.54816e-32	-1.30393e-09	-0.862437
4476067	chr9:4476067:G:A	5.37771e-39	-1.30393e-09	-1.40713	8.29711e-33	-1.30393e-09	-1.48618
4476360	chr9:4476360:T:G	2.4588e-38	0.112872	-7.1114e-10	2.59612e-32	-0.345489	-7.1114e-10
4476493	chr9:4476493:C:G	4.93057e-40	-2.67441	-1.12211	1.10057e-33	-2.64893	-0.857327
4477233	chr9:4477233:A:G	5.9053e-39	-1.30393e-09	-1.31354	9.25748e-33	-1.30393e-09	-1.37666
4477455	chr9:4477455:C:T	6.83201e-39	-1.30393e-09	-1.16777	1.43253e-32	-1.30393e-09	-0.940062
4477797	chr9:4477797:G:A	5.86823e-39	-1.30393e-09	-1.31983	1.20348e-32	-1.30393e-09	-1.11429
4477984	chr9:4477984:A:G	7.53118e-39	-1.30393e-09	-1.07034	1.00935e-32	-1.30393e-09	-1.2902
4478013	chr9:4478013:A:C	1.28641e-38	-1.30393e-09	-0.534948	1.49178e-32	-1.30393e-09	-0.899538
4478150	chr9:4478150:T:C	8.88629e-39	-1.30393e-09	-0.904878	1.22418e-32	-1.30393e-09	-1.09723
4478331	chr9:4478331:G:A	3.0458e-38	-1.30393e-09	0.326962	4.55679e-32	-1.30393e-09	0.217113
4478343	chr9:4478343:C:G	7.1521e-39	-1.30393e-09	-1.12198	9.71026e-33	-1.30393e-09	-1.32891
4478519	chr9:4478519:G:A	7.35362e-39	-1.30393e-09	-1.09419	1.56535e-32	-1.30393e-09	-0.851395
4478862	chr9:4478862:T:C	4.08057e-39	-1.30393e-09	-1.68315	7.1792e-33	-1.30393e-09	-1.6309
4478898	chr9:4478898:A:G	1.02774e-38	-1.30393e-09	-0.759444	1.40946e-32	-1.30393e-09	-0.956301
4479036	chr9:4479036:C:T	4.26258e-40	-2.34909	-1.593	8.26272e-34	-2.65829	-1.13463
4479058	chr9:4479058:T:A	7.41138e-40	-2.46438	-0.924573	1.84434e-33	-2.32724	-0.662729
4479342	chr9:4479342:T:A	8.16906e-39	-1.30393e-09	-0.989033	1.14374e-32	-1.30393e-09	-1.1652
4479603	chr9:4479603:AC:A	7.62378e-40	-2.77157	-0.589136	1.13389e-33	-2.77312	-0.70332
4479742	chr9:4479742:G:C	7.97343e-39	-1.30393e-09	-1.01327	1.74423e-32	-1.30393e-09	-0.743192
4479861	chr9:4479861:C:T	6.40218e-38	-1.30393e-09	1.06984	5.97937e-32	-1.30393e-09	0.488809
4479919	chr9:4479919:T:C	6.40392e-39	-1.30393e-09	-1.23248	1.32557e-32	-1.30393e-09	-1.01766
4480350	chr9:4480350:A:C	1.39201e-39	-2.75353	-0.00510669	1.90403e-33	-2.75274	-0.205376
4480469	chr9:4480469:A:C	1.46426e-38	-1.30393e-09	-0.405451	2.04837e-32	-1.30393e-09	-0.582464
4480503	chr9:4480503:G:C	1.1955e-38	-1.30393e-09	-0.608238	1.49821e-32	-1.30393e-09	-0.895235
4480602	chr9:4480602:C:T	4.52864e-39	-1.30393e-09	-1.57896	6.80216e-33	-1.30393e-09	-1.68485
4480762	chr9:4480762:T:C	7.12133e-39	-1.30393e-09	-1.12629	1.00066e-32	-1.30393e-09	-1.29884
4480818	chr9:4480818:A:C	6.4118e-39	-1.30393e-09	-1.23125	1.34121e-32	-1.30393e-09	-1.00594
4481042	chr9:4481042:G:A	3.70784e-39	-1.77558	-0.00335548	3.08625e-33	-2.21651	-0.258625
4481061	chr9:4481061:G:A	4.11433e-39	-1.30393e-09	-1.67491	6.78196e-33	-1.30393e-09	-1.68783
4481668	chr9:4481668:T:C	3.54785e-40	-2.75921	-1.36643	8.55972e-34	-2.71916	-1.03844
4481822	chr9:4481822:T:C	1.44787e-38	-1.30393e-09	-0.416706	1.85263e-32	-1.30393e-09	-0.682898
4481964	chr9:4481964:C:T	1.04257e-39	-1.83494	-1.21275	6.3259e-34	-2.42509	-1.63493
4482491	chr9:4482491:C:T	2.95392e-40	-2.6213	-1.68754	4.38621e-34	-2.7404	-1.68581
4482583	chr9:4482583:A:T	2.92247e-40	-2.63694	-1.6826	4.36868e-34	-2.74987	-1.68035
4483183	chr9:4483183:A:G	5.00504e-39	-1.30393e-09	-1.47894	9.93174e-33	-1.30393e-09	-1.30636
4483189	chr9:4483189:T:C	1.27768e-39	-1.3196	-1.52474	1.12197e-33	-1.89565	-1.59136
4483219	chr9:4483219:A:AG	1.83026e-39	-1.57521	-0.909722	7.95874e-34	-2.18585	-1.64456
4483401	chr9:4483401:C:G	8.188e-39	-1.30393e-09	-0.986717	1.10151e-32	-1.30393e-09	-1.20282
4483775	chr9:4483775:A:G	4.28976e-39	-1.30393e-09	-1.63316	6.80078e-33	-1.30393e-09	-1.68505
4483849	chr9:4483849:G:A	4.70967e-39	-1.30393e-09	-1.53977	1.02636e-32	-1.30393e-09	-1.27349
4483912	chr9:4483912:G:A	7.39729e-39	0.209466	-1.29774	1.09278e-32	-0.226089	-0.984696
4484009	chr9:4484009:A:G	1.15489e-38	-1.30393e-09	-0.6428	1.15483e-32	-1.30393e-09	-1.15555
4484105	chr9:4484105:C:T	7.39059e-38	-1.30393e-09	1.2134	1.73162e-31	-1.30393e-09	1.55214
4484117	chr9:4484117:A:T	1.99461e-39	-2.39894	-7.1114e-10	3.41317e-33	-2.37445	-7.1114e-10
4484174	chr9:4484174:G:T	1.0043e-39	-1.45063	-1.63446	1.15106e-33	-1.83519	-1.62622
4484286	chr9:4484286:A:G	2.0617e-38	-1.30393e-09	-0.0632731	2.17062e-32	-1.30393e-09	-0.524494
4484341	chr9:4484341:G:A	1.61503e-39	-1.95933	-0.6507	1.7281e-33	-2.19599	-0.85908
4484777	chr9:4484777:C:T	1.36386e-39	-2.77907	-7.1114e-10	2.2898e-33	-2.77363	-7.1114e-10
4485050	chr9:4485050:C:T	3.95322e-40	-2.72606	-1.29138	4.89616e-34	-2.64124	-1.67498
4485084	chr9:4485084:G:A	8.13788e-39	-1.30393e-09	-0.992858	1.11899e-32	-1.30393e-09	-1.18708
4485100	chr9:4485100:T:C	3.88597e-40	-2.71248	-1.32212	5.74074e-34	-2.77844	-1.37865
4485117	chr9:4485117:C:T	2.86787e-38	-1.30393e-09	0.266766	7.97474e-32	-1.30393e-09	0.776773
4485306	chr9:4485306:C:T	8.37886e-40	-2.44167	-0.824587	6.93657e-34	-2.40443	-1.56344
4485557	chr9:4485557:G:A	6.19111e-39	-1.30393e-09	-1.26627	9.13999e-33	-1.30393e-09	-1.38943
4485607	chr9:4485607:C:G	2.30392e-39	-2.25478	-7.1114e-10	3.06978e-33	-2.48048	-7.1114e-10
4485812	chr9:4485812:C:T	4.34822e-39	-1.32675	-0.292869	4.65456e-33	-0.887862	-1.17638
4486085	chr9:4486085:T:G	4.40899e-39	-1.30393e-09	-1.60574	6.76495e-33	-1.30393e-09	-1.69034
4486385	chr9:4486385:CAA:C	5.24105e-39	-1.30393e-09	-1.43286	1.0613e-32	-1.30393e-09	-1.24001
4486545	chr9:4486545:G:T	9.91775e-38	-1.30393e-09	1.50752	7.49422e-32	-1.30393e-09	0.714626
4486683	chr9:4486683:G:C	3.0155e-37	-1.30393e-09	2.61955	1.3723e-31	-1.30393e-09	1.31957
4487020	chr9:4487020:G:A	1.24755e-38	-1.30393e-09	-0.56562	1.51616e-32	-1.30393e-09	-0.883322
4487374	chr9:4487374:G:A	3.15335e-39	-2.7577	0.816778	1.53174e-33	-2.56472	-0.610971
4487464	chr9:4487464:C:A	9.78404e-39	-1.30393e-09	-0.808635	1.24595e-32	-1.30393e-09	-1.07961
4487577	chr9:4487577:T:C	4.65303e-39	-1.30393e-09	-1.55187	7.00749e-33	-1.30393e-09	-1.65511
4487754	chr9:4487754:T:C	1.22393e-38	-1.30393e-09	-0.584737	1.48898e-32	-1.30393e-09	-0.901416
4487820	chr9:4487820:A:G	1.1859e-38	-1.30393e-09	-0.6163	1.44436e-32	-1.30393e-09	-0.931837
4487912	chr9:4487912:A:G	1.26145e-38	-1.30393e-09	-0.554538	1.51758e-32	-1.30393e-09	-0.882388
4488173	chr9:4488173:C:T	3.15278e-40	-2.64205	-1.60163	5.5389e-34	-2.52493	-1.66795
4488353	chr9:4488353:C:T	1.21716e-38	-1.30393e-09	-0.590284	1.48036e-32	-1.30393e-09	-0.907218
4488675	chr9:4488675:A:C	5.43769e-40	-2.61299	-1.08563	9.698e-34	-2.63443	-0.998329
4488795	chr9:4488795:G:A	4.51987e-40	-2.75654	-1.12695	9.98873e-34	-2.59933	-1.00388
4488858	chr9:4488858:T:G	1.17099e-38	-1.30393e-09	-0.628956	1.43176e-32	-1.30393e-09	-0.940603
4488880	chr9:4488880:T:C	2.57245e-38	-1.30393e-09	0.158058	2.76914e-32	-1.30393e-09	-0.28097
4488885	chr9:4488885:T:G	1.49419e-39	-2.68781	-7.1114e-10	2.45804e-33	-2.70273	-7.1114e-10
4489090	chr9:4489090:A:G	1.24184e-39	-2.64018	-0.232615	1.83079e-33	-2.6008	-0.396547
4489125	chr9:4489125:C:T	3.42958e-38	-2.2723	2.71794	5.23166e-33	-2.10945	0.162085
4489178	chr9:4489178:A:T	5.255e-39	-1.30393e-09	-1.43021	1.06268e-32	-1.30393e-09	-1.23872
4489244	chr9:4489244:T:C	1.36905e-36	-1.30393e-09	4.13249	8.25369e-31	-1.30393e-09	3.11374
4489494	chr9:4489494:T:G	5.7841e-40	-2.47902	-1.15784	1.34418e-33	-2.17649	-1.12981
4489533	chr9:4489533:G:C	5.57893e-38	-1.30393e-09	0.932195	7.54486e-32	-1.30393e-09	0.72136
4490959	chr9:4490959:A:T	6.41719e-39	-1.30393e-09	-1.23041	9.13813e-33	-1.30393e-09	-1.38964
4491455	chr9:4491455:C:T	9.9959e-39	-1.30393e-09	-0.787212	2.32123e-32	-1.30393e-09	-0.457409
4491998	chr9:4491998:T:A	7.46388e-39	-1.30393e-09	-1.07931	1.02439e-32	-1.30393e-09	-1.27541
4492575	chr9:4492575:G:C	5.57834e-39	-1.30393e-09	-1.3705	1.09134e-32	-1.30393e-09	-1.2121
4492631	chr9:4492631:T:C	8.64606e-39	-0.932283	-7.1114e-10	1.98806e-32	-0.612347	-7.1114e-10
4493141	chr9:4493141:A:G	2.882e-39	-2.04486	0.0139626	1.14402e-33	-2.19982	-1.26772
4494061	chr9:4494061:G:A	1.0835e-38	-1.30393e-09	-0.706605	2.57465e-32	-1.30393e-09	-0.353793
4494294	chr9:4494294:ATATTACT:A	5.61937e-40	-2.52317	-1.14259	5.4617e-34	-2.51883	-1.68808
4495254	chr9:4495254:C:T	1.20094e-39	-1.85495	-1.05133	1.10083e-33	-1.82841	-1.67762
4495328	chr9:4495328:C:A	7.8925e-40	-2.77455	-0.551512	1.19058e-33	-2.70975	-0.717901
4496224	chr9:4496224:G:A	9.31647e-39	-1.30393e-09	-0.857603	2.24157e-32	-1.30393e-09	-0.492328
4496333	chr9:4496333:G:A	5.89027e-40	-1.94435	-1.67432	7.1923e-34	-2.36213	-1.56954
4496347	chr9:4496347:C:T	5.70183e-40	-1.96332	-1.68786	7.9986e-34	-2.26995	-1.55546
4496473	chr9:4496473:G:A	1.07661e-38	-1.30393e-09	-0.712988	2.22497e-32	-1.30393e-09	-0.499762
4496578	chr9:4496578:A:G	4.33302e-40	-2.77873	-1.14698	9.15005e-34	-2.77728	-0.913641
4496673	chr9:4496673:C:T	6.46411e-40	-2.22867	-1.29703	6.42084e-34	-2.64912	-1.39601
4496776	chr9:4496776:G:A	1.30465e-38	-1.75353	1.23267	2.72069e-33	-2.23297	-0.368236
4496904	chr9:4496904:A:G	7.3253e-40	-2.35788	-1.04276	7.08983e-34	-2.3215	-1.62451
4497022	chr9:4497022:C:T	3.55303e-40	-2.75117	-1.373	6.40275e-34	-2.73441	-1.31354
4497072	chr9:4497072:G:T	4.08811e-39	-1.30393e-09	-1.6813	7.25215e-33	-1.30393e-09	-1.62079
4497324	chr9:4497324:C:A	1.44054e-39	-2.72437	-7.1114e-10	2.47034e-33	-2.69773	-7.1114e-10
4497363	chr9:4497363:A:C	6.55215e-39	-1.30393e-09	-1.20959	8.51395e-33	-1.30393e-09	-1.46038
4497653	chr9:4497653:T:C	6.31281e-39	-1.30393e-09	-1.24681	8.43485e-33	-1.30393e-09	-1.46972
4497835	chr9:4497835:A:G	4.17456e-39	-1.30393e-09	-1.66038	7.99487e-33	-1.30393e-09	-1.52329
4497999	chr9:4497999:T:C	6.51458e-39	-1.30393e-09	-1.21534	8.03811e-33	-1.30393e-09	-1.5179
4498044	chr9:4498044:C:T	4.02056e-39	-1.69797	-7.1114e-10	6.74089e-33	-1.6939	-7.1114e-10
4498188	chr9:4498188:C:T	3.30965e-39	-1.89254	-7.1114e-10	5.66477e-33	-1.86783	-7.1114e-10
4498234	chr9:4498234:T:A	4.35784e-39	-1.30393e-09	-1.61741	6.8379e-33	-1.30393e-09	-1.67961
4498317	chr9:4498317:T:C	4.05076e-39	-1.69048	-7.1114e-10	6.97884e-33	-1.65921	-7.1114e-10
4498460	chr9:4498460:C:T	3.65301e-39	-1.79384	-7.1114e-10	6.29537e-33	-1.76228	-7.1114e-10
4498532	chr9:4498532:T:C	4.38703e-39	-1.30393e-09	-1.61073	8.1419e-33	-1.30393e-09	-1.50507
4498586	chr9:4498586:C:T	3.04942e-39	-1.97443	-7.1114e-10	5.25819e-33	-1.9423	-7.1114e-10
4498730	chr9:4498730:TGA:T	2.25429e-39	-2.61233	0.33578	1.26251e-33	-2.58714	-0.781852
4498745	chr9:4498745:A:G	3.13226e-39	-1.94763	-7.1114e-10	5.44105e-33	-1.90812	-7.1114e-10
4498782	chr9:4498782:A:G	2.9013e-39	-2.02423	-7.1114e-10	4.97782e-33	-1.9971	-7.1114e-10
4499018	chr9:4499018:TAA:T	4.12392e-39	-1.30393e-09	-1.67258	6.92472e-33	-1.30393e-09	-1.66699
4499246	chr9:4499246:T:C	4.05085e-39	-1.30393e-09	-1.69046	7.57177e-33	-1.30393e-09	-1.57766
4499361	chr9:4499361:C:T	3.24848e-40	-2.68237	-1.53142	7.00482e-34	-2.76483	-1.19325
4499415	chr9:4499415:G:A	2.8116e-39	-2.05563	-7.1114e-10	4.80027e-33	-2.03342	-7.1114e-10
4499426	chr9:4499426:A:C	4.13947e-39	-1.30393e-09	-1.66882	7.05436e-33	-1.30393e-09	-1.64845
4500348	chr9:4500348:A:C	3.28982e-39	-1.89856	-7.1114e-10	5.66342e-33	-1.86806	-7.1114e-10
4500468	chr9:4500468:T:C	3.06473e-40	-2.63261	-1.63941	1.17485e-33	-2.08187	-1.35908
4500760	chr9:4500760:A:C	4.24727e-39	-1.30393e-09	-1.64311	6.77662e-33	-1.30393e-09	-1.68861
4501055	chr9:4501055:G:A	8.84178e-39	-1.30393e-09	-0.9099	1.28408e-32	-1.30393e-09	-1.04946
4501064	chr9:4501064:T:G	3.01407e-39	-1.98609	-7.1114e-10	5.13358e-33	-1.96629	-7.1114e-10
4501200	chr9:4501200:T:C	3.67362e-40	-2.50855	-1.58224	6.28215e-34	-2.43374	-1.63322
4501352	chr9:4501352:G:A	3.55179e-39	-1.82194	-7.1114e-10	6.09408e-33	-1.79477	-7.1114e-10
4501473	chr9:4501473:T:G	4.14958e-39	-1.30393e-09	-1.66638	8.93105e-33	-1.30393e-09	-1.41256
4501492	chr9:4501492:A:G	2.82443e-39	-1.24931	-0.801768	8.47025e-33	-0.870781	-0.59475
4501739	chr9:4501739:G:A	5.31488e-39	-1.30393e-09	-1.41888	6.99957e-33	-1.30393e-09	-1.65624
4501821	chr9:4501821:G:A	5.81264e-39	-1.30393e-09	-1.32935	7.25417e-33	-1.30393e-09	-1.62051
4502055	chr9:4502055:T:G	5.73763e-39	-1.30393e-09	-1.34234	1.30133e-32	-1.30393e-09	-1.03612
4502208	chr9:4502208:G:A	4.09779e-39	-1.30393e-09	-1.67894	6.98487e-33	-1.30393e-09	-1.65835
4502629	chr9:4502629:T:C	2.87354e-38	-1.30393e-09	0.268744	4.08127e-32	-1.30393e-09	0.106903
4502832	chr9:4502832:T:C	5.45964e-39	-1.30393e-09	-1.39201	1.29768e-32	-1.30393e-09	-1.03893
4502848	chr9:4502848:C:G	2.30978e-39	-1.03623	-1.21601	5.23785e-33	-1.31377	-0.632412
4503253	chr9:4503253:G:A	9.29577e-39	-1.30393e-09	-0.859828	1.29216e-32	-1.30393e-09	-1.04319
4503422	chr9:4503422:C:G	4.0729e-39	-1.30393e-09	-1.68503	7.38519e-33	-1.30393e-09	-1.60261
4503448	chr9:4503448:A:C	4.12089e-39	-1.30393e-09	-1.67332	7.15912e-33	-1.30393e-09	-1.6337
4503503	chr9:4503503:G:A	4.6551e-39	-1.30393e-09	-1.55142	1.02784e-32	-1.30393e-09	-1.27205
4504129	chr9:4504129:C:T	4.56839e-39	-1.30393e-09	-1.57023	6.95958e-33	-1.30393e-09	-1.66197
4504446	chr9:4504446:G:A	4.05016e-39	-1.30393e-09	-1.69063	6.83142e-33	-1.30393e-09	-1.68056
4504448	chr9:4504448:G:A	4.48492e-40	-2.3729	-1.51836	1.24117e-33	-2.70911	-0.67693
4504707	chr9:4504707:TTG:T	1.73161e-35	-1.30393e-09	6.67	1.29523e-29	-1.30393e-09	5.86694
4505100	chr9:4505100:G:T	9.49692e-40	-2.47317	-0.667831	5.28036e-34	-2.77498	-1.4657
4505161	chr9:4505161:C:G	1.45135e-39	-2.71689	-7.1114e-10	2.41289e-33	-2.72127	-7.1114e-10
4505250	chr9:4505250:T:C	4.3175e-39	-1.62671	-7.1114e-10	7.30313e-33	-1.61379	-7.1114e-10
4505369	chr9:4505369:T:C	5.3672e-39	-1.30393e-09	-1.40908	7.45431e-33	-1.30393e-09	-1.5933
4505435	chr9:4505435:A:G	5.08992e-39	-1.30393e-09	-1.46213	7.78015e-33	-1.30393e-09	-1.55052
4505483	chr9:4505483:G:C	6.98293e-39	-1.30393e-09	-1.14592	2.1153e-32	-1.30393e-09	-0.550307
4505544	chr9:4505544:A:C	1.52769e-39	-2.5886	-0.0770248	2.05051e-33	-2.59829	-0.285709
4505689	chr9:4505689:C:T	4.78671e-39	-1.30393e-09	-1.52354	9.58676e-33	-1.30393e-09	-1.34171
4506146	chr9:4506146:G:A	1.81746e-35	-1.30393e-09	6.71839	1.36065e-29	-1.30393e-09	5.91621
4506357	chr9:4506357:C:T	3.47351e-39	-2.73599	0.891769	1.08556e-33	-2.72882	-0.79117
4506655	chr9:4506655:G:A	3.03665e-39	-2.28688	0.308249	8.08816e-34	-2.71328	-1.101
4506802	chr9:4506802:T:C	8.41615e-39	-1.30393e-09	-0.959235	1.99803e-32	-1.30393e-09	-0.607343
4506931	chr9:4506931:A:G	4.10564e-39	-1.30393e-09	-1.67703	7.29381e-33	-1.30393e-09	-1.61507
4507889	chr9:4507889:A:C	5.70205e-39	-1.34856	-7.1114e-10	9.446e-33	-1.3565	-7.1114e-10
4507966	chr9:4507966:C:T	6.87716e-39	-1.30393e-09	-1.16118	1.33868e-32	-1.30393e-09	-1.00782
4508459	chr9:4508459:A:G	7.49809e-39	-1.30393e-09	-1.07474	2.04134e-32	-1.30393e-09	-0.5859
4508597	chr9:4508597:C:G	7.85696e-40	-2.05029	-1.28029	1.01785e-33	-2.04653	-1.53787
4508692	chr9:4508692:C:G	2.42177e-35	-1.30393e-09	7.00545	1.77284e-29	-1.30393e-09	6.18083
4508874	chr9:4508874:T:C	4.84797e-39	-1.30393e-09	-1.51083	7.53488e-33	-1.30393e-09	-1.58255
4509326	chr9:4509326:G:A	4.1821e-39	-1.30393e-09	-1.65857	7.13052e-33	-1.30393e-09	-1.63771
4509487	chr9:4509487:G:A	5.59435e-39	-1.30393e-09	-1.36763	8.62016e-33	-1.30393e-09	-1.44799
4509590	chr9:4509590:T:C	2.99782e-40	-2.77563	-1.51846	4.3203e-34	-2.75535	-1.686
4509735	chr9:4509735:T:C	3.18474e-40	-2.61635	-1.61726	5.26473e-34	-2.76143	-1.48221
4509967	chr9:4509967:G:A	6.43997e-39	-1.22686	-7.1114e-10	8.20506e-33	-1.49734	-7.1114e-10
4510451	chr9:4510451:T:G	4.93769e-39	-1.30393e-09	-1.49249	6.85341e-33	-1.30393e-09	-1.67735
4510509	chr9:4510509:A:G	1.0453e-38	-1.89942	1.15693	1.50209e-32	-2.24893	1.35629
4510617	chr9:4510617:C:G	5.75153e-40	-2.7679	-0.874609	3.40495e-33	-2.42399	0.0471317
4510684	chr9:4510684:C:T	4.43822e-39	-1.30393e-09	-1.59913	7.13078e-33	-1.30393e-09	-1.63767
4510926	chr9:4510926:G:C	1.19541e-38	-1.75226	1.14395	1.66871e-32	-2.13809	1.35063
4511377	chr9:4511377:A:G	4.70278e-39	-1.30393e-09	-1.54123	6.77352e-33	-1.30393e-09	-1.68907
4511378	chr9:4511378:A:G	7.68345e-40	-2.77769	-0.575216	5.94265e-34	-2.73132	-1.3912
4511412	chr9:4511412:A:G	9.71356e-39	-1.30393e-09	-0.815864	1.98048e-32	-1.30393e-09	-0.616169
4511451	chr9:4511451:C:A	1.16449e-35	-1.30393e-09	6.27324	1.09843e-29	-1.30393e-09	5.70213
4512200	chr9:4512200:C:T	3.86878e-40	-2.58968	-1.44936	1.07561e-33	-2.17615	-1.35305
4512205	chr9:4512205:C:G	4.14214e-39	-1.30393e-09	-1.66817	7.18705e-33	-1.30393e-09	-1.62981
4512416	chr9:4512416:G:A	1.13204e-38	-1.30393e-09	-0.662781	2.32678e-32	-1.30393e-09	-0.455022
4512477	chr9:4512477:A:T	1.11228e-38	-1.30393e-09	-0.680388	1.49148e-32	-1.30393e-09	-0.899734
4512584	chr9:4512584:AAG:A	5.30269e-39	-1.30393e-09	-1.42117	7.53645e-33	-1.30393e-09	-1.58234
4512778	chr9:4512778:A:T	1.0744e-38	-1.74673	1.03169	1.60158e-32	-2.12402	1.29551
4512783	chr9:4512783:G:C	4.06911e-39	-1.30393e-09	-1.68596	6.77209e-33	-1.30393e-09	-1.68928
4513158	chr9:4513158:G:C	3.75044e-40	-2.39196	-1.67814	9.58074e-34	-1.98572	-1.6592
4513455	chr9:4513455:A:G	3.43127e-40	-2.55132	-1.60773	5.44843e-34	-2.74098	-1.46837
4513751	chr9:4513751:G:A	1.23725e-38	-1.72122	1.14731	1.74595e-32	-2.09991	1.3577
4514061	chr9:4514061:A:G	1.51601e-37	-1.30393e-09	1.93186	8.50823e-32	-1.30393e-09	0.841528
4514172	chr9:4514172:T:G	7.27767e-39	-1.10458	-7.1114e-10	1.24917e-32	-1.07703	-7.1114e-10
4514720	chr9:4514720:A:G	7.81218e-39	-1.0337	-7.1114e-10	1.32062e-32	-1.02141	-7.1114e-10
4514760	chr9:4514760:A:C	4.05701e-39	-1.30393e-09	-1.68894	6.88694e-33	-1.30393e-09	-1.67246
4514762	chr9:4514762:A:G	4.04988e-39	-1.30393e-09	-1.6907	6.82928e-33	-1.30393e-09	-1.68087
4514788	chr9:4514788:C:T	3.02734e-40	-2.64674	-1.63754	5.02093e-34	-2.77341	-1.51765
4514860	chr9:4514860:G:A	2.81353e-38	-1.30393e-09	0.247638	3.97235e-32	-1.30393e-09	0.0798517
4514963	chr9:4514963:G:C	3.83839e-39	-2.66105	0.916721	1.16588e-33	-2.73993	-0.708679
4515339	chr9:4515339:T:C	9.56734e-40	-2.68234	-0.451282	2.00178e-33	-2.67052	-0.237529
4515470	chr9:4515470:T:C	2.43635e-39	-1.56019	-0.638693	1.03867e-33	-2.17344	-1.39071
4515663	chr9:4515663:T:C	4.08277e-39	-1.30393e-09	-1.68261	6.76222e-33	-1.30393e-09	-1.69074
4515687	chr9:4515687:C:T	2.41185e-39	-1.81908	-0.389911	3.44478e-33	-2.17081	-0.194417
4515747	chr9:4515747:C:G	3.53651e-38	-1.30393e-09	0.476339	3.36337e-32	-1.30393e-09	-0.0865613
4515982	chr9:4515982:C:T	2.93176e-40	-2.75434	-1.56203	1.02471e-33	-2.56972	-1.00796
4516255	chr9:4516255:G:A	2.69467e-39	-1.79645	-0.301663	3.83496e-33	-2.15056	-0.107372
4516598	chr9:4516598:A:G	3.53127e-40	-2.46062	-1.66969	4.75744e-34	-2.65963	-1.68534
4516797	chr9:4516797:C:A	7.08531e-39	-1.13136	-7.1114e-10	1.21351e-32	-1.10599	-7.1114e-10
4517214	chr9:4517214:C:T	1.31701e-38	-1.30393e-09	-0.511442	1.61354e-32	-1.30393e-09	-0.821078
4517252	chr9:4517252:C:T	3.88402e-38	-1.30393e-09	0.570069	3.96644e-32	-1.30393e-09	0.0783628
4517439	chr9:4517439:T:A	7.98191e-39	-1.30393e-09	-1.01221	1.12476e-32	-1.30393e-09	-1.18194
4517656	chr9:4517656:A:G	4.20586e-39	-1.30393e-09	-1.65291	6.81809e-33	-1.30393e-09	-1.68251
4517766	chr9:4517766:C:T	4.54681e-39	-1.57496	-7.1114e-10	8.10446e-33	-1.50968	-7.1114e-10
4517779	chr9:4517779:C:T	4.18331e-39	-1.30393e-09	-1.65829	7.51232e-33	-1.30393e-09	-1.58555
4517846	chr9:4517846:C:T	5.60485e-39	-1.36576	-7.1114e-10	9.60291e-33	-1.34002	-7.1114e-10
4517894	chr9:4517894:A:G	3.43804e-39	-2.7157	0.861215	1.02383e-33	-2.77395	-0.804589
4517903	chr9:4517903:T:G	2.2061e-38	-1.799	1.80343	1.95717e-33	-2.33095	-0.599643
4518359	chr9:4518359:T:C	1.01133e-38	-1.30393e-09	-0.775536	1.29715e-32	-1.30393e-09	-1.03934
4518484	chr9:4518484:A:G	1.19015e-38	-2.76957	2.15685	2.89993e-32	-2.77561	2.54079
4518755	chr9:4518755:C:T	3.1345e-38	-1.30393e-09	0.355667	3.27086e-32	-1.30393e-09	-0.114452
4518848	chr9:4518848:T:C	2.84461e-40	-2.77641	-1.57013	7.36974e-34	-2.73619	-1.17111
4519853	chr9:4519853:C:A	8.09728e-39	-0.997859	-7.1114e-10	1.39322e-32	-0.96789	-7.1114e-10
4519911	chr9:4519911:A:T	7.98827e-40	-2.46994	-0.844062	7.60226e-34	-2.72451	-1.15172
4519960	chr9:4519960:A:T	2.84913e-40	-2.71387	-1.63109	4.65448e-34	-2.76181	-1.60504
4519969	chr9:4519969:G:A	6.62912e-39	-1.30393e-09	-1.19791	1.29344e-32	-1.30393e-09	-1.0422
4521052	chr9:4521052:C:T	6.37648e-39	-1.23677	-7.1114e-10	1.09485e-32	-1.20889	-7.1114e-10
4521329	chr9:4521329:A:C	5.8079e-39	-1.33017	-7.1114e-10	9.94156e-33	-1.30537	-7.1114e-10
4521803	chr9:4521803:GGAGA:G	8.57749e-39	-1.30393e-09	-0.940246	1.72426e-32	-1.30393e-09	-0.754707
4521856	chr9:4521856:A:G	7.60598e-39	-1.30393e-09	-1.06045	2.24935e-32	-1.30393e-09	-0.488865
4522012	chr9:4522012:A:G	4.23791e-39	-1.30393e-09	-1.64532	6.85166e-33	-1.30393e-09	-1.6776
4522461	chr9:4522461:A:G	7.94601e-40	-1.63322	-1.68608	1.22304e-33	-1.71354	-1.68721
4522714	chr9:4522714:A:C	1.04205e-38	-1.30393e-09	-0.745609	2.13545e-32	-1.30393e-09	-0.540828
4522767	chr9:4522767:C:G	5.2923e-39	-1.42313	-7.1114e-10	8.81257e-33	-1.42591	-7.1114e-10
4522860	chr9:4522860:A:G	4.95957e-39	-1.30393e-09	-1.48807	7.25204e-33	-1.30393e-09	-1.62081
4523287	chr9:4523287:T:A	2.97624e-39	-0.350857	-1.64787	7.36582e-33	0.0844531	-1.68969
4523322	chr9:4523322:A:C	9.07917e-40	-1.50442	-1.68157	9.40814e-34	-1.9951	-1.668
4523947	chr9:4523947:T:C	4.94898e-39	-1.30393e-09	-1.49021	7.66941e-33	-1.30393e-09	-1.56485
4524152	chr9:4524152:G:A	6.34048e-40	-2.77212	-0.772895	5.87653e-34	-2.77607	-1.35764
4524549	chr9:4524549:T:C	1.01479e-39	-1.43116	-1.64355	1.04307e-33	-1.94211	-1.61781
4525344	chr9:4525344:C:T	6.51439e-39	-0.322162	-0.893211	9.30146e-33	-0.357511	-1.01441
4525758	chr9:4525758:A:G	6.06613e-39	-1.30393e-09	-1.28667	1.63547e-32	-1.30393e-09	-0.807574
4526287	chr9:4526287:G:A	7.42757e-39	-1.30393e-09	-1.08419	1.99429e-32	-1.30393e-09	-0.609219
4526333	chr9:4526333:GTATTAA:G	1.37339e-39	-2.77211	-7.1114e-10	2.40067e-33	-2.72634	-7.1114e-10
4526346	chr9:4526346:T:C	2.80245e-39	-2.68313	0.624237	8.59532e-34	-2.50351	-1.24994
4526468	chr9:4526468:G:A	4.174e-39	-1.30393e-09	-1.66051	7.20128e-33	-1.30393e-09	-1.62783
4526525	chr9:4526525:T:C	2.71019e-40	-2.70625	-1.68871	6.51012e-34	-2.58472	-1.4466
4526564	chr9:4526564:T:C	4.69992e-39	-1.30393e-09	-1.54184	7.31915e-33	-1.30393e-09	-1.6116
4526642	chr9:4526642:T:C	9.13182e-38	-0.489044	1.91401	6.34841e-33	-1.40112	-0.352765
4526695	chr9:4526695:C:G	1.10731e-38	-0.449007	-0.235863	1.17545e-32	-0.221642	-0.916214
4526737	chr9:4526737:A:G	3.18775e-38	-1.30393e-09	0.372514	3.46102e-32	-1.30393e-09	-0.0579419
4526788	chr9:4526788:G:A	1.75474e-39	-2.74776	0.2207	6.57012e-34	-2.62656	-1.39558
4526854	chr9:4526854:A:G	7.43774e-39	-1.30393e-09	-1.08282	1.99877e-32	-1.30393e-09	-0.606975
4526861	chr9:4526861:A:G	1.05436e-37	-1.78034	3.34905	1.98845e-32	-1.75159	1.13944
4526958	chr9:4526958:T:G	1.0638e-37	-0.613155	2.19079	6.61738e-33	-1.50353	-0.20886
4527024	chr9:4527024:A:C	6.14059e-40	-2.75782	-0.819232	6.14545e-34	-2.67616	-1.4128
4527304	chr9:4527304:G:T	2.66991e-39	-0.947893	-1.15945	3.62922e-33	-0.971044	-1.34203
4527535	chr9:4527535:G:T	7.40796e-39	-1.30393e-09	-1.08683	1.98771e-32	-1.30393e-09	-0.612524
4527624	chr9:4527624:T:C	6.37293e-39	-1.23733	-7.1114e-10	1.07216e-32	-1.22983	-7.1114e-10
4527710	chr9:4527710:G:A	7.54227e-39	-1.30393e-09	-1.06886	2.04247e-32	-1.30393e-09	-0.585347
4527766	chr9:4527766:G:T	6.25657e-39	-1.25576	-7.1114e-10	1.03948e-32	-1.26079	-7.1114e-10
4527928	chr9:4527928:C:T	1.39853e-38	-0.774724	0.32334	1.14653e-32	-0.989041	-0.173726
4528150	chr9:4528150:C:G	2.05076e-39	-1.16339	-1.20778	2.90705e-33	-1.11286	-1.42209
4528335	chr9:4528335:G:T	2.32601e-39	-2.24523	-7.1114e-10	3.14916e-33	-2.45495	-7.1114e-10
4528344	chr9:4528344:A:G	1.28484e-38	-1.30393e-09	-0.536168	1.67649e-32	-1.30393e-09	-0.782803
4528603	chr9:4528603:G:C	6.00455e-39	-1.29687	-7.1114e-10	1.00585e-32	-1.29368	-7.1114e-10
4528816	chr9:4528816:T:A	4.94555e-39	-2.75022	1.25932	1.08839e-33	-2.71666	-0.800732
4528820	chr9:4528820:A:G	5.89379e-39	-1.30393e-09	-1.31549	8.84884e-33	-1.30393e-09	-1.4218
4529074	chr9:4529074:G:A	6.67383e-39	-1.30393e-09	-1.19119	1.72694e-32	-1.30393e-09	-0.753156
4529275	chr9:4529275:T:C	9.13288e-39	-1.30393e-09	-0.877506	2.69217e-32	-1.30393e-09	-0.30916
4529608	chr9:4529608:C:G	8.47207e-40	-1.57322	-1.68198	6.75225e-34	-2.48392	-1.51089
4529627	chr9:4529627:A:G	6.20604e-39	-1.30393e-09	-1.26386	8.81476e-33	-1.30393e-09	-1.42566
4529671	chr9:4529671:T:C	6.21821e-39	-2.75476	1.49285	1.26991e-33	-2.72785	-0.635291
4529753	chr9:4529753:T:C	7.56172e-39	-1.30393e-09	-1.06629	2.1004e-32	-1.30393e-09	-0.557379
4529783	chr9:4529783:T:C	7.37629e-39	-1.30393e-09	-1.09112	2.02967e-32	-1.30393e-09	-0.591634
4529790	chr9:4529790:A:G	6.71257e-39	-2.75206	1.56666	1.33178e-33	-2.72519	-0.59039
4529921	chr9:4529921:A:G	6.81836e-39	-1.30393e-09	-1.16977	1.02136e-32	-1.30393e-09	-1.27837
4530105	chr9:4530105:T:G	8.19306e-39	-1.30393e-09	-0.9861	2.33383e-32	-1.30393e-09	-0.451993
4530488	chr9:4530488:T:C	5.01286e-39	-1.30393e-09	-1.47738	6.88297e-33	-1.30393e-09	-1.67304
4530688	chr9:4530688:G:A	7.02437e-39	-1.30393e-09	-1.14	1.84899e-32	-1.30393e-09	-0.684868
4530787	chr9:4530787:G:C	6.73631e-39	-1.30393e-09	-1.18188	1.74714e-32	-1.30393e-09	-0.741527
4530915	chr9:4530915:C:T	4.15004e-39	-1.30393e-09	-1.66627	6.78391e-33	-1.30393e-09	-1.68754
4531243	chr9:4531243:C:T	6.74291e-39	-1.1809	-7.1114e-10	1.12323e-32	-1.1833	-7.1114e-10
4531251	chr9:4531251:G:A	1.77839e-39	-0.829652	-1.68402	5.32595e-33	-0.360013	-1.56949
4531287	chr9:4531287:C:G	3.66536e-39	-1.79046	-7.1114e-10	5.84291e-33	-1.83686	-7.1114e-10
4531495	chr9:4531495:A:G	1.00419e-38	-1.30393e-09	-0.782625	1.3801e-32	-1.30393e-09	-0.977349
4531519	chr9:4531519:A:T	6.3236e-39	-1.30393e-09	-1.2451	1.68196e-32	-1.30393e-09	-0.779548
4531922	chr9:4531922:C:T	7.27175e-38	-0.937489	2.13468	4.45059e-32	-1.07178	1.26532
4531931	chr9:4531931:T:C	7.63816e-39	-1.30393e-09	-1.05623	1.50039e-32	-1.30393e-09	-0.893779
4531945	chr9:4531945:G:C	5.0746e-39	-1.30393e-09	-1.46514	7.81414e-33	-1.30393e-09	-1.54616
4531963	chr9:4531963:A:C	5.57683e-39	0.00651747	-1.37728	1.19995e-32	0.244413	-1.36164
4532001	chr9:4532001:C:T	8.73207e-38	-1.30393e-09	1.3802	7.10384e-32	-1.30393e-09	0.661129
4532002	chr9:4532002:G:A	4.92934e-39	-1.30393e-09	-1.49418	1.06145e-32	-1.30393e-09	-1.23987
4532017	chr9:4532017:A:C	5.20111e-39	-1.30393e-09	-1.44051	7.97434e-33	-1.30393e-09	-1.52586
4532046	chr9:4532046:C:A	5.47498e-39	-1.30393e-09	-1.3892	1.32552e-32	-1.30393e-09	-1.0177
4532115	chr9:4532115:G:A	1.57657e-38	-1.30393e-09	-0.331552	3.96235e-32	-1.30393e-09	0.0773305
4532200	chr9:4532200:G:C	1.66804e-38	-1.30393e-09	-0.275155	4.24222e-32	-1.30393e-09	0.145581
4532290	chr9:4532290:A:T	4.23587e-39	-0.233091	-1.41271	8.89378e-33	-0.0178123	-1.39893
4532405	chr9:4532405:A:G	5.08213e-39	-1.30393e-09	-1.46366	7.82685e-33	-1.30393e-09	-1.54453
4532615	chr9:4532615:A:T	1.15006e-38	-1.30393e-09	-0.646987	2.85756e-32	-1.30393e-09	-0.249537
4532837	chr9:4532837:G:T	1.25123e-39	-2.77333	-0.0919379	6.61923e-34	-2.7611	-1.2536
4532894	chr9:4532894:G:C	5.1118e-39	-1.30393e-09	-1.45784	7.86356e-33	-1.30393e-09	-1.53985
4533080	chr9:4533080:G:C	1.63565e-38	-1.30393e-09	-0.294764	1.98576e-32	-1.30393e-09	-0.613504
4533121	chr9:4533121:A:G	7.18776e-39	-0.347591	-0.769417	2.34908e-32	-0.0308432	-0.414639
4533187	chr9:4533187:T:C	2.34315e-38	-1.30393e-09	0.0646922	2.77732e-32	-1.30393e-09	-0.278021
4533244	chr9:4533244:C:G	6.10157e-39	-0.522603	-0.758237	1.99277e-32	-0.208095	-0.401886
4533341	chr9:4533341:T:C	1.07181e-38	-1.30393e-09	-0.717456	1.46043e-32	-1.30393e-09	-0.920776
4533380	chr9:4533380:A:C	7.93882e-40	-2.61829	-0.701913	6.47694e-34	-2.42797	-1.60846
4533544	chr9:4533544:G:A	6.03404e-38	-1.30393e-09	1.01061	1.8741e-31	-1.30393e-09	1.63121
4533770	chr9:4533770:A:T	1.04142e-37	-0.77181	2.32818	1.73841e-31	-0.264588	1.82064
4533783	chr9:4533783:T:A	6.73133e-39	-1.30393e-09	-1.18261	1.79216e-32	-1.30393e-09	-0.716083
4533857	chr9:4533857:G:A	3.40161e-39	-1.9362	0.0710649	2.28779e-33	-2.48532	-0.289187
4533859	chr9:4533859:C:G	4.10219e-39	-1.30393e-09	-1.67787	7.03241e-33	-1.30393e-09	-1.65156
4533929	chr9:4533929:G:A	1.55711e-39	-2.64656	-7.1114e-10	3.06957e-33	-2.48055	-7.1114e-10
4534242	chr9:4534242:A:C	1.09656e-39	-2.76364	-0.233573	6.2496e-34	-2.74509	-1.32707
4534266	chr9:4534266:C:A	4.45334e-40	-2.31035	-1.58796	1.3357e-33	-1.85469	-1.45794
4534301	chr9:4534301:G:C	3.63494e-39	-2.76245	0.963652	1.77465e-33	-2.7507	-0.277788
4534705	chr9:4534705:C:CATTTT	8.77546e-39	-0.357312	-0.560116	3.02812e-32	-0.0212714	-0.170292
4534717	chr9:4534717:A:T	9.589e-39	-0.276321	-0.55245	3.32456e-32	0.0630199	-0.161188
4534852	chr9:4534852:A:C	1.50238e-38	-1.30393e-09	-0.37975	1.94445e-32	-1.30393e-09	-0.634528
4534879	chr9:4534879:C:A	8.7902e-39	-0.377579	-0.538171	3.06004e-32	-0.0350917	-0.145986
4535119	chr9:4535119:T:C	1.95601e-38	-1.30393e-09	-0.115895	2.47493e-32	-1.30393e-09	-0.393296
4535505	chr9:4535505:T:C	6.84064e-39	-1.30393e-09	-1.16651	1.7858e-32	-1.30393e-09	-0.71964
4535553	chr9:4535553:A:G	6.132e-39	-1.30393e-09	-1.27587	1.53332e-32	-1.30393e-09	-0.87207
4535670	chr9:4535670:G:T	4.36708e-39	-0.245353	-1.36994	9.68542e-33	0.00769626	-1.33917
4535979	chr9:4535979:C:G	1.00944e-39	-2.67161	-0.408386	6.4708e-34	-2.53394	-1.50344
4536014	chr9:4536014:C:G	7.90087e-39	-1.30393e-09	-1.02241	2.21272e-32	-1.30393e-09	-0.505282
4536294	chr9:4536294:A:G	1.03345e-38	-1.30393e-09	-0.753898	2.11722e-32	-1.30393e-09	-0.549402
4536332	chr9:4536332:T:C	4.06358e-39	-1.30393e-09	-1.68732	7.00755e-33	-1.30393e-09	-1.6551
4536351	chr9:4536351:A:AG	7.83869e-38	-1.30393e-09	1.27227	1.04952e-31	-1.30393e-09	1.05142
4536379	chr9:4536379:G:A	3.19343e-40	-2.76723	-1.46365	5.43178e-34	-2.75393	-1.45848
4536625	chr9:4536625:G:T	6.61686e-39	-1.30393e-09	-1.19977	1.74797e-32	-1.30393e-09	-0.741052
4536936	chr9:4536936:T:C	7.66352e-39	-1.30393e-09	-1.05292	2.11156e-32	-1.30393e-09	-0.552077
4537749	chr9:4537749:G:A	2.54303e-37	-1.30393e-09	2.44914	2.86437e-31	-1.30393e-09	2.05543
4537936	chr9:4537936:A:C	1.17356e-36	-0.134988	4.1134	9.27889e-31	0.0342728	3.19655
4538022	chr9:4538022:T:C	2.07902e-39	-2.35749	-7.1114e-10	5.1011e-33	-1.97263	-7.1114e-10
4538034	chr9:4538034:C:T	5.15382e-39	-1.02089	-0.428762	1.32673e-32	-0.799676	-0.217116
4538041	chr9:4538041:C:T	2.53398e-38	-1.30393e-09	0.142988	3.00213e-32	-1.30393e-09	-0.200184
4538242	chr9:4538242:T:C	5.0606e-39	-1.30393e-09	-1.4679	7.80069e-33	-1.30393e-09	-1.54788
4538551	chr9:4538551:A:C	7.92827e-39	-0.161928	-0.857024	9.88048e-33	0.0494081	-1.36094
4538630	chr9:4538630:G:A	2.06683e-39	-2.36337	-7.1114e-10	3.90501e-33	-2.23983	-7.1114e-10
4538735	chr9:4538735:G:A	2.24948e-39	-2.7788	0.500116	8.95004e-34	-2.77079	-0.942224
4539161	chr9:4539161:T:C	1.61702e-39	-2.22834	-0.380459	4.23156e-33	-2.04903	-0.110489
4539377	chr9:4539377:C:A	2.63737e-38	-2.77907	2.96205	2.49252e-32	-2.77784	2.39163
4539506	chr9:4539506:A:AT	7.27096e-39	-1.30393e-09	-1.1055	1.94895e-32	-1.30393e-09	-0.632213
4539983	chr9:4539983:G:A	5.0885e-39	-1.4624	-7.1114e-10	6.64144e-33	-1.70876	-7.1114e-10
4540464	chr9:4540464:T:C	3.70363e-38	-1.30393e-09	0.522511	4.17617e-32	-1.30393e-09	0.129889
4540538	chr9:4540538:G:A	5.44726e-39	-1.30393e-09	-1.39427	7.43234e-33	-1.30393e-09	-1.59625
4540588	chr9:4540588:A:G	7.79848e-38	0.354718	0.912409	1.25362e-31	0.7558	0.473315
4540618	chr9:4540618:T:C	1.0711e-37	0.575478	1.00899	1.53175e-31	0.933194	0.496299
4540954	chr9:4540954:A:G	1.14105e-38	-1.30393e-09	-0.654857	1.54063e-32	-1.30393e-09	-0.867314
4540997	chr9:4540997:C:T	3.46713e-38	-1.30393e-09	0.456524	3.94368e-32	-1.30393e-09	0.0726081
4541206	chr9:4541206:G:C	5.17037e-39	-1.30393e-09	-1.44644	7.9259e-33	-1.30393e-09	-1.53195
4541377	chr9:4541377:C:G	5.88138e-38	0.137337	0.847652	8.67762e-32	0.459381	0.40186
4541549	chr9:4541549:T:C	6.69756e-38	0.209	0.905942	9.90615e-32	0.541991	0.451659
4542024	chr9:4542024:C:A	5.69794e-39	-1.34928	-7.1114e-10	9.61951e-33	-1.3383	-7.1114e-10
4542097	chr9:4542097:C:CATCTCTGAAT	4.69409e-38	-0.136442	0.895945	6.72228e-32	0.166254	0.439667
4542261	chr9:4542261:G:C	5.8504e-38	0.0629843	0.916724	8.47522e-32	0.379738	0.457903
4542606	chr9:4542606:T:C	1.84791e-38	-1.30393e-09	-0.172749	2.17384e-32	-1.30393e-09	-0.523012
4542890	chr9:4542890:A:G	9.16531e-40	-2.69977	-0.476774	6.27912e-34	-2.49144	-1.57601
4543372	chr9:4543372:C:T	7.33017e-40	-1.8809	-1.51907	1.28548e-33	-1.81504	-1.53591
4543874	chr9:4543874:G:A	1.446e-38	-1.30393e-09	-0.418003	1.86789e-32	-1.30393e-09	-0.674698
4544322	chr9:4544322:G:A	4.75697e-39	-1.30393e-09	-1.52978	9.22131e-33	-1.30393e-09	-1.38057
4544624	chr9:4544624:T:A	3.5625e-38	-1.30393e-09	0.48366	4.34349e-32	-1.30393e-09	0.169171
4544670	chr9:4544670:C:G	4.42012e-39	-1.30393e-09	-1.60322	8.05096e-33	-1.30393e-09	-1.5163
4544721	chr9:4544721:A:T	3.33189e-40	-2.70703	-1.4814	5.81826e-34	-2.55615	-1.58753
4545090	chr9:4545090:G:A	1.47211e-38	-1.30393e-09	-0.400104	1.95114e-32	-1.30393e-09	-0.631093
4545300	chr9:4545300:T:A	8.78151e-39	-1.30393e-09	-0.916739	2.0618e-32	-1.30393e-09	-0.575926
4545499	chr9:4545499:C:T	1.95658e-39	-1.36619	-1.052	1.60064e-33	-1.69921	-1.43247
4545685	chr9:4545685:A:G	9.196e-39	-1.14798	0.277361	6.70389e-33	-1.47338	-0.226021
4545867	chr9:4545867:G:GCA	4.50094e-39	-1.35582	-0.229279	3.58122e-33	-1.65729	-0.669095
4545973	chr9:4545973:G:A	1.01679e-39	-1.93791	-1.13483	8.43543e-34	-2.17077	-1.60147
4545998	chr9:4545998:T:C	5.11446e-39	-1.01987	-0.437444	4.35757e-33	-1.32394	-0.806232
4546206	chr9:4546206:G:A	4.1128e-39	-1.30393e-09	-1.67528	6.78883e-33	-1.30393e-09	-1.68681
4546246	chr9:4546246:T:C	4.11046e-39	-1.30393e-09	-1.67585	7.18349e-33	-1.30393e-09	-1.63031
4546309	chr9:4546309:T:C	4.8364e-38	-1.30393e-09	0.789368	5.16219e-32	-1.30393e-09	0.341856
4546609	chr9:4546609:C:T	4.78445e-39	-1.30393e-09	-1.52402	7.45628e-33	-1.30393e-09	-1.59303
4546837	chr9:4546837:A:G	4.16945e-39	-2.75895	1.09735	9.68359e-34	-2.76615	-0.868095
4546903	chr9:4546903:G:A	5.59513e-39	-1.36749	-7.1114e-10	9.43099e-33	-1.35809	-7.1114e-10
4546944	chr9:4546944:A:G	7.88335e-40	-2.69897	-0.628245	1.45945e-33	-2.66661	-0.55743
4547089	chr9:4547089:A:T	4.05644e-39	-1.30393e-09	-1.68908	6.87191e-33	-1.30393e-09	-1.67465
4547225	chr9:4547225:G:C	4.19669e-39	-1.30393e-09	-1.65509	8.15071e-33	-1.30393e-09	-1.50399
4547288	chr9:4547288:A:G	3.94989e-39	-2.59536	0.879655	3.64618e-33	-2.55464	0.246228
4547320	chr9:4547320:A:G	5.31016e-39	-1.30393e-09	-1.41977	8.06599e-33	-1.30393e-09	-1.51443
4547442	chr9:4547442:G:C	8.19401e-39	-1.30393e-09	-0.985984	1.63889e-32	-1.30393e-09	-0.805487
4547884	chr9:4547884:T:G	6.67874e-40	-2.76286	-0.730179	5.53482e-34	-2.77207	-1.42154
4547926	chr9:4547926:T:G	7.75177e-39	-1.30393e-09	-1.04147	1.75556e-32	-1.30393e-09	-0.736721
4548081	chr9:4548081:T:A	1.58755e-38	-1.30393e-09	-0.324611	2.03846e-32	-1.30393e-09	-0.587313
4548122	chr9:4548122:G:C	6.90022e-40	-2.31601	-1.14441	1.12177e-33	-2.29398	-1.1932
4548187	chr9:4548187:G:A	6.64506e-40	-2.32676	-1.17133	1.07802e-33	-2.31745	-1.20952
4548342	chr9:4548342:C:T	5.66147e-39	-1.30393e-09	-1.3557	8.50334e-33	-1.30393e-09	-1.46163
4549166	chr9:4549166:C:G	5.47597e-39	-1.30393e-09	-1.38902	1.13955e-32	-1.30393e-09	-1.16887
4549177	chr9:4549177:C:T	7.39401e-40	-2.77337	-0.61793	1.13914e-33	-2.76632	-0.705496
4549453	chr9:4549453:C:T	4.2749e-39	-1.30393e-09	-1.63663	6.76297e-33	-1.30393e-09	-1.69063
4550213	chr9:4550213:C:T	4.05645e-39	-1.30393e-09	-1.68908	8.27822e-33	-1.30393e-09	-1.48846
4550286	chr9:4550286:A:C	3.40949e-39	-2.69452	0.831697	3.73989e-33	-2.77617	0.493134
4550348	chr9:4550348:G:A	6.07609e-39	-1.30393e-09	-1.28503	8.0719e-33	-1.30393e-09	-1.5137
4550506	chr9:4550506:T:C	2.70254e-39	-2.09519	-7.1114e-10	4.05507e-33	-2.20212	-7.1114e-10
4550726	chr9:4550726:T:A	2.1389e-38	-1.30393e-09	-0.0265105	2.34701e-32	-1.30393e-09	-0.446365
4550738	chr9:4550738:T:C	2.76407e-39	-2.07268	-7.1114e-10	5.62332e-33	-1.87517	-7.1114e-10
4550752	chr9:4550752:A:C	5.29616e-40	-2.0903	-1.63469	2.17472e-33	-1.20092	-1.62427
4550911	chr9:4550911:A:G	5.6884e-39	-1.30393e-09	-1.35096	7.10261e-33	-1.30393e-09	-1.64163
4551028	chr9:4551028:T:C	4.41631e-39	-1.30393e-09	-1.60408	7.13471e-33	-1.30393e-09	-1.63712
4551233	chr9:4551233:T:C	4.63424e-39	-1.30393e-09	-1.55591	7.19321e-33	-1.30393e-09	-1.62895
4551520	chr9:4551520:G:C	1.38461e-39	-2.76397	-7.1114e-10	2.27916e-33	-2.77828	-7.1114e-10
4552102	chr9:4552102:G:T	1.55756e-39	-2.64627	-7.1114e-10	2.43356e-33	-2.71274	-7.1114e-10
4552539	chr9:4552539:G:A	3.10855e-38	-1.30393e-09	0.347355	2.85905e-32	-1.30393e-09	-0.249018
4552653	chr9:4552653:A:G	3.28977e-40	-2.70028	-1.50088	7.27514e-34	-2.76729	-1.15292
4552662	chr9:4552662:A:C	4.28637e-39	-1.30393e-09	-1.63395	7.68515e-33	-1.30393e-09	-1.5628
4552794	chr9:4552794:T:C	6.4915e-39	-1.30393e-09	-1.21889	9.23238e-33	-1.30393e-09	-1.37937
4552856	chr9:4552856:G:A	5.22878e-39	-1.30393e-09	-1.43521	7.34561e-33	-1.30393e-09	-1.60799
4552876	chr9:4552876:C:G	5.17305e-40	-2.64867	-1.09984	5.43181e-34	-2.67053	-1.54187
4552969	chr9:4552969:A:G	5.523e-39	-1.30393e-09	-1.38047	7.58798e-33	-1.30393e-09	-1.57553
4553002	chr9:4553002:A:G	3.09416e-38	-1.30393e-09	0.342714	3.29827e-32	-1.30393e-09	-0.106108
4553106	chr9:4553106:A:G	6.07052e-39	-1.30393e-09	-1.28594	9.1346e-33	-1.30393e-09	-1.39002
4553116	chr9:4553116:C:G	9.64446e-37	-1.30393e-09	3.78217	2.39947e-30	-1.30393e-09	4.18091
4553204	chr9:4553204:A:G	4.25129e-39	-1.30393e-09	-1.64216	7.13747e-33	-1.30393e-09	-1.63673
4553516	chr9:4553516:G:A	6.16884e-39	-1.30393e-09	-1.26988	1.29935e-32	-1.30393e-09	-1.03765
4553576	chr9:4553576:A:G	4.85339e-39	-1.50971	-7.1114e-10	7.04539e-33	-1.64972	-7.1114e-10
4553664	chr9:4553664:G:A	7.67365e-39	-1.30393e-09	-1.05159	9.15853e-33	-1.30393e-09	-1.38741
4553874	chr9:4553874:G:T	4.37095e-39	-1.30393e-09	-1.61441	7.35172e-33	-1.30393e-09	-1.60716
4554008	chr9:4554008:A:T	5.25279e-39	-1.30393e-09	-1.43063	7.868e-33	-1.30393e-09	-1.53929
4554407	chr9:4554407:A:G	5.6623e-39	-1.30393e-09	-1.35556	8.34346e-33	-1.30393e-09	-1.48061
4554455	chr9:4554455:A:G	8.5797e-39	-1.30393e-09	-0.939988	9.91e-33	-1.30393e-09	-1.30855
4554871	chr9:4554871:T:A	3.52991e-39	-1.82811	-7.1114e-10	5.1696e-33	-1.9593	-7.1114e-10
4555053	chr9:4555053:C:T	1.11029e-38	-0.682183	-7.1114e-10	1.80966e-32	-0.706364	-7.1114e-10
4555238	chr9:4555238:T:A	4.42099e-39	-1.30393e-09	-1.60302	7.26492e-33	-1.30393e-09	-1.61903
4555305	chr9:4555305:A:G	8.7118e-39	-2.77593	1.85122	6.78044e-33	-2.73399	1.04594
4555573	chr9:4555573:C:T	1.46263e-39	-2.63061	-0.0785476	4.64901e-34	-2.7589	-1.60912
4555611	chr9:4555611:T:A	3.56764e-39	-1.81748	-7.1114e-10	5.15484e-33	-1.96216	-7.1114e-10
4555774	chr9:4555774:C:T	3.08475e-39	-1.96292	-7.1114e-10	4.57837e-33	-2.08075	-7.1114e-10
4555809	chr9:4555809:A:T	2.64569e-39	-2.11646	-7.1114e-10	3.81923e-33	-2.26204	-7.1114e-10
4555869	chr9:4555869:T:C	4.91559e-39	-1.30393e-09	-1.49697	8.79054e-33	-1.30393e-09	-1.42842
4555923	chr9:4555923:T:A	1.82864e-39	-2.37729	-0.108524	4.61368e-34	-2.7607	-1.61495
4556181	chr9:4556181:T:C	4.06278e-39	-1.30393e-09	-1.68752	6.76601e-33	-1.30393e-09	-1.69018
4556430	chr9:4556430:TC:T	5.44137e-39	-1.30393e-09	-1.39536	8.5068e-33	-1.30393e-09	-1.46123
4556448	chr9:4556448:C:T	4.0252e-40	-2.51729	-1.48211	8.80416e-34	-2.52914	-1.20032
4557165	chr9:4557165:T:C	3.27789e-39	-2.10263	0.200444	2.95574e-33	-2.12042	-0.397925
4557770	chr9:4557770:A:G	1.19311e-39	-2.76771	-0.145109	1.29744e-33	-2.76997	-0.571725
4557817	chr9:4557817:G:C	4.29785e-39	-1.30393e-09	-1.63127	8.61161e-33	-1.30393e-09	-1.44898
4558045	chr9:4558045:CATT:C	1.09605e-38	-0.695094	-7.1114e-10	9.7826e-33	-1.32149	-7.1114e-10
4558095	chr9:4558095:G:A	9.84515e-39	-1.30393e-09	-0.802408	2.15496e-32	-1.30393e-09	-0.531734
4558461	chr9:4558461:G:A	4.57373e-39	-1.30393e-09	-1.56906	7.10954e-33	-1.30393e-09	-1.64065
4558810	chr9:4558810:A:G	5.94553e-39	-2.62024	1.31349	5.23148e-33	-1.83039	-0.117001
4559024	chr9:4559024:G:A	4.39563e-40	-2.74405	-1.16731	5.89923e-34	-2.71286	-1.417
4559468	chr9:4559468:TG:T	4.48659e-40	-2.7245	-1.16638	6.00823e-34	-2.69606	-1.41549
4559504	chr9:4559504:A:C	5.71734e-39	-1.30393e-09	-1.34588	8.38082e-33	-1.30393e-09	-1.47614
4559775	chr9:4559775:C:T	1.45688e-39	-2.62615	-0.0869449	1.93737e-33	-2.6053	-0.33546
4559851	chr9:4559851:T:G	4.1855e-39	-1.30393e-09	-1.65776	8.04501e-33	-1.30393e-09	-1.51704
4559892	chr9:4559892:C:T	1.29161e-39	-2.6234	-0.2101	1.72569e-33	-2.60174	-0.454723
4560135	chr9:4560135:T:C	1.45294e-39	-2.63112	-0.084682	1.94497e-33	-2.60997	-0.326871
4560243	chr9:4560243:C:A	4.84126e-40	-2.74125	-1.07355	5.12493e-34	-2.68033	-1.59022
4560336	chr9:4560336:C:T	3.15933e-38	-1.30393e-09	0.363558	3.92031e-32	-1.30393e-09	0.0666658
4560454	chr9:4560454:C:T	5.41814e-40	-2.57781	-1.12441	8.43387e-34	-2.56258	-1.20985
4560509	chr9:4560509:A:C	3.41909e-38	-1.30393e-09	0.442573	4.23693e-32	-1.30393e-09	0.144333
4560569	chr9:4560569:T:C	2.51627e-40	-2.77866	-1.69053	4.84853e-34	-2.76708	-1.55892
4560793	chr9:4560793:C:T	4.69098e-39	-1.30393e-09	-1.54375	9.21871e-33	-1.30393e-09	-1.38086
4561035	chr9:4561035:T:C	4.65575e-39	-1.30393e-09	-1.55128	9.15935e-33	-1.30393e-09	-1.38732
4561048	chr9:4561048:A:G	6.21792e-39	-1.30393e-09	-1.26195	1.29046e-32	-1.30393e-09	-1.04451
4561350	chr9:4561350:G:A	9.31201e-39	-1.30393e-09	-0.858082	1.27585e-32	-1.30393e-09	-1.0559
4561374	chr9:4561374:C:T	6.91792e-40	-2.64674	-0.81112	7.46037e-34	-2.57136	-1.32371
4561419	chr9:4561419:A:G	4.05125e-39	-1.30393e-09	-1.69036	6.8231e-33	-1.30393e-09	-1.68178
4561421	chr9:4561421:T:C	2.62759e-40	-2.75281	-1.67309	7.99135e-34	-2.76623	-1.06009
4561426	chr9:4561426:T:C	5.19464e-40	-2.23581	-1.50853	4.31096e-34	-2.759	-1.68451
4561477	chr9:4561477:C:T	1.26494e-37	-1.30393e-09	1.75081	1.45221e-31	-1.30393e-09	1.37617
4561630	chr9:4561630:G:A	4.11385e-39	-1.30393e-09	-1.67503	7.69051e-33	-1.30393e-09	-1.5621
4561651	chr9:4561651:G:A	7.66906e-40	-2.67134	-0.683436	7.71477e-34	-2.60441	-1.25713
4561769	chr9:4561769:T:C	3.35301e-40	-2.62787	-1.55424	5.28382e-34	-2.56011	-1.67992
4561977	chr9:4561977:T:C	6.96688e-39	-1.30393e-09	-1.14822	1.4534e-32	-1.30393e-09	-0.925599
4561988	chr9:4561988:G:A	3.03655e-40	-2.66197	-1.61928	5.02202e-34	-2.60016	-1.69068
4562015	chr9:4562015:C:A	4.05006e-39	-1.30393e-09	-1.69066	7.18048e-33	-1.30393e-09	-1.63073
4562034	chr9:4562034:C:T	3.02614e-40	-2.66073	-1.62395	5.0364e-34	-2.5976	-1.69038
4562472	chr9:4562472:G:A	1.09997e-39	-2.7072	-0.286909	9.76104e-34	-2.64513	-0.981152
4562549	chr9:4562549:G:A	5.47469e-40	-2.75087	-0.940968	5.29875e-34	-2.70403	-1.53318
4562551	chr9:4562551:G:C	4.0513e-39	-1.30393e-09	-1.69035	6.92894e-33	-1.30393e-09	-1.66638
4562663	chr9:4562663:T:C	3.9828e-40	-2.76952	-1.24047	4.83215e-34	-2.74421	-1.58517
4562806	chr9:4562806:C:T	5.37195e-39	-1.30393e-09	-1.4082	1.07771e-32	-1.30393e-09	-1.22466
4563041	chr9:4563041:C:T	2.79008e-40	-2.76311	-1.60279	4.56845e-34	-2.71968	-1.66583
4563095	chr9:4563095:A:G	4.76174e-40	-2.75442	-1.07694	5.44918e-34	-2.77754	-1.43167
4563316	chr9:4563316:A:G	4.17154e-40	-2.68285	-1.28084	6.2787e-34	-2.71141	-1.3561
4563864	chr9:4563864:C:T	5.32119e-39	-1.30393e-09	-1.41769	1.05899e-32	-1.30393e-09	-1.24219
4563921	chr9:4563921:C:CTG	7.41991e-39	-1.30393e-09	-1.08522	2.30549e-32	-1.30393e-09	-0.464214
4563968	chr9:4563968:A:G	3.20946e-37	-1.30393e-09	2.68188	9.55807e-32	-1.30393e-09	0.95788
4564432	chr9:4564432:G:A	3.90152e-40	-2.75979	-1.27082	4.76707e-34	-2.71802	-1.62492
4564908	chr9:4564908:A:G	6.12091e-39	-1.30393e-09	-1.27768	1.26903e-32	-1.30393e-09	-1.06125
4565196	chr9:4565196:G:A	4.05845e-39	-1.30393e-09	-1.68859	6.94005e-33	-1.30393e-09	-1.66478
4565212	chr9:4565212:T:A	1.10695e-38	-1.30393e-09	-0.685197	2.41186e-32	-1.30393e-09	-0.419107
4565432	chr9:4565432:C:T	9.29947e-39	-2.67093	1.8115	3.4583e-33	-2.6049	0.243582
4565647	chr9:4565647:C:G	3.17097e-37	-1.30393e-09	2.66982	3.28057e-31	-1.30393e-09	2.1911
4565665	chr9:4565665:C:T	5.51928e-39	-1.30393e-09	-1.38114	1.0813e-32	-1.30393e-09	-1.22134
4565834	chr9:4565834:A:G	4.47505e-39	-1.30393e-09	-1.59087	9.7697e-33	-1.30393e-09	-1.32281
4565918	chr9:4565918:C:T	2.14669e-37	-1.30393e-09	2.27971	2.46174e-31	-1.30393e-09	1.90395
4565925	chr9:4565925:C:G	6.11741e-39	-1.30393e-09	-1.27825	1.27864e-32	-1.30393e-09	-1.05371
4566009	chr9:4566009:T:C	6.11741e-39	-1.30393e-09	-1.27825	1.27864e-32	-1.30393e-09	-1.05371
4566036	chr9:4566036:G:A	6.56438e-38	-1.30393e-09	1.09486	3.27694e-32	-1.30393e-09	-0.112596
4566698	chr9:4566698:A:T	1.18247e-39	-2.77804	-0.143749	8.89341e-34	-2.76277	-0.956598
4566863	chr9:4566863:C:T	2.89235e-40	-2.72548	-1.60443	4.85961e-34	-2.65684	-1.66688
4566951	chr9:4566951:G:A	7.74611e-37	-1.30393e-09	3.56297	9.08753e-31	-1.30393e-09	3.20998
4567353	chr9:4567353:C:G	8.89762e-40	-2.64735	-0.558841	6.89848e-34	-2.43513	-1.53824
4568126	chr9:4568126:G:A	9.43599e-39	-1.30393e-09	-0.844857	1.29128e-32	-1.30393e-09	-1.04387
4568279	chr9:4568279:G:A	6.86956e-39	-1.30393e-09	-1.16229	1.28306e-32	-1.30393e-09	-1.05026
4568342	chr9:4568342:A:G	3.14028e-40	-2.59196	-1.6557	5.17349e-34	-2.60736	-1.65377
4568398	chr9:4568398:G:A	1.88156e-38	-1.30393e-09	-0.154702	3.81911e-32	-1.30393e-09	0.0405116
4568655	chr9:4568655:C:T	7.66122e-37	-1.30393e-09	3.55195	8.49797e-31	-1.30393e-09	3.14291
4568716	chr9:4568716:A:G	2.82866e-40	-2.7077	-1.64447	6.28022e-34	-2.66766	-1.39961
4568878	chr9:4568878:T:C	7.66598e-39	-1.30393e-09	-1.05259	1.70159e-32	-1.30393e-09	-0.767942
4568982	chr9:4568982:T:C	4.05953e-39	-1.30393e-09	-1.68832	6.89532e-33	-1.30393e-09	-1.67125
4569131	chr9:4569131:T:G	1.78769e-39	-2.50846	-7.1114e-10	2.53383e-33	-2.67236	-7.1114e-10
4569217	chr9:4569217:C:A	7.33229e-39	-1.30393e-09	-1.0971	1.61186e-32	-1.30393e-09	-0.822118
4569393	chr9:4569393:T:A	7.44263e-39	-1.30393e-09	-1.08216	1.64111e-32	-1.30393e-09	-0.804133
4569682	chr9:4569682:C:CT	1.3503e-38	-1.30393e-09	-0.486472	1.76401e-32	-1.30393e-09	-0.731918
4569751	chr9:4569751:C:T	2.27368e-38	-1.30393e-09	0.0345953	1.30325e-32	-1.30393e-09	-1.03465
4569779	chr9:4569779:T:C	1.12864e-38	-1.30393e-09	-0.66579	2.54237e-32	-1.30393e-09	-0.36641
4569900	chr9:4569900:C:T	4.34154e-39	-1.30393e-09	-1.62116	7.9757e-33	-1.30393e-09	-1.52569
4570155	chr9:4570155:C:T	1.59367e-37	-1.30393e-09	1.98182	6.59704e-32	-1.30393e-09	0.587115
4570331	chr9:4570331:A:G	4.2771e-39	-2.71434	1.07823	6.02661e-33	-2.72879	0.922882
4570605	chr9:4570605:A:G	2.78172e-40	-2.69891	-1.66999	5.89194e-34	-2.65305	-1.47804
4570952	chr9:4570952:G:C	1.16065e-38	-1.30393e-09	-0.637818	2.10298e-32	-1.30393e-09	-0.556151
4570953	chr9:4570953:T:C	5.39739e-39	-2.75446	1.35099	1.43828e-32	-2.75998	1.82392
4571006	chr9:4571006:T:C	4.15143e-39	-1.30393e-09	-1.66593	8.14379e-33	-1.30393e-09	-1.50484
4571162	chr9:4571162:A:G	6.77045e-39	-1.30393e-09	-1.17682	9.56018e-33	-1.30393e-09	-1.34448
4571214	chr9:4571214:C:T	4.0542e-39	-1.30393e-09	-1.68963	6.78541e-33	-1.30393e-09	-1.68732
4571216	chr9:4571216:C:T	3.57651e-40	-2.77792	-1.33966	4.44388e-34	-2.77643	-1.63672
4571277	chr9:4571277:T:C	4.3304e-39	-1.30393e-09	-1.62373	7.51504e-33	-1.30393e-09	-1.58518
4571324	chr9:4571324:A:AC	5.74129e-40	-2.63883	-1.00546	7.12245e-34	-2.70074	-1.24068
4571496	chr9:4571496:C:T	1.36942e-38	-1.30393e-09	-0.472418	2.52066e-32	-1.30393e-09	-0.374983
4571537	chr9:4571537:T:C	2.25656e-39	-2.27555	-7.1114e-10	4.07439e-33	-2.19737	-7.1114e-10
4571672	chr9:4571672:A:G	6.86617e-40	-2.53539	-0.929979	6.56113e-34	-2.66432	-1.35919
4571728	chr9:4571728:C:T	3.14272e-40	-2.58556	-1.66132	7.03881e-34	-2.52064	-1.4326
4571820	chr9:4571820:C:T	4.0072e-38	-1.30393e-09	0.60129	2.44555e-32	-1.30393e-09	-0.405237
4571827	chr9:4571827:CATT:C	4.84969e-39	-1.30393e-09	-1.51047	8.98027e-33	-1.30393e-09	-1.40706
4572476	chr9:4572476:C:T	4.19679e-39	-1.30393e-09	-1.65507	6.76613e-33	-1.30393e-09	-1.69016
4572568	chr9:4572568:G:A	4.38154e-39	-1.30393e-09	-1.61199	6.8432e-33	-1.30393e-09	-1.67883
4572640	chr9:4572640:T:C	8.68297e-38	-1.30393e-09	1.37456	3.76476e-32	-1.30393e-09	0.0261777
4572650	chr9:4572650:C:T	4.32855e-39	-1.30393e-09	-1.62415	6.81468e-33	-1.30393e-09	-1.68301
4572848	chr9:4572848:C:A	3.28457e-39	-1.90015	-7.1114e-10	9.24517e-33	-1.37799	-7.1114e-10
4573156	chr9:4573156:C:G	9.02566e-40	-2.53674	-0.655158	8.55063e-34	-2.6318	-1.12687
4573218	chr9:4573218:G:A	9.29771e-40	-2.53701	-0.625194	8.66566e-34	-2.63905	-1.10625
4573282	chr9:4573282:A:G	1.34049e-38	-1.30393e-09	-0.49377	3.10983e-32	-1.30393e-09	-0.164939
4573299	chr9:4573299:T:C	4.91549e-38	-1.30393e-09	0.80559	2.43591e-32	-1.30393e-09	-0.409188
4573541	chr9:4573541:C:T	1.52445e-38	-1.30393e-09	-0.365169	2.80385e-32	-1.30393e-09	-0.268511
4573561	chr9:4573561:C:G	9.45811e-39	-0.842515	-7.1114e-10	2.26864e-32	-0.480326	-7.1114e-10
4573586	chr9:4573586:G:T	1.03478e-39	-2.69337	-0.361829	1.38598e-33	-2.71119	-0.5645
4573604	chr9:4573604:A:G	7.68394e-37	-1.30393e-09	3.55492	8.5062e-31	-1.30393e-09	3.14387
4574045	chr9:4574045:C:G	1.42031e-39	-1.713	-1.02552	4.66344e-34	-2.74861	-1.61631
4574281	chr9:4574281:TACA:T	1.38456e-39	-2.764	-7.1114e-10	2.53428e-33	-2.67218	-7.1114e-10
4574513	chr9:4574513:G:C	2.09201e-39	-2.35126	-7.1114e-10	3.6668e-33	-2.30277	-7.1114e-10
4574795	chr9:4574795:A:C	5.12209e-39	-1.30393e-09	-1.45583	9.01163e-33	-1.30393e-09	-1.40358
4575147	chr9:4575147:T:C	3.17343e-36	-1.30393e-09	4.97318	3.3233e-30	-1.30393e-09	4.50662
4575218	chr9:4575218:TC:T	2.01986e-38	-1.30393e-09	-0.0837723	2.63442e-32	-1.30393e-09	-0.330844
4575673	chr9:4575673:A:G	2.56422e-40	-2.77872	-1.6716	4.37121e-34	-2.772	-1.65764
4576145	chr9:4576145:G:A	6.18964e-39	-1.30393e-09	-1.26651	1.14198e-32	-1.30393e-09	-1.16674
4576218	chr9:4576218:G:C	2.72064e-39	-2.08852	-7.1114e-10	5.13062e-33	-1.96686	-7.1114e-10
4576487	chr9:4576487:T:C	6.32722e-39	-1.30393e-09	-1.24453	9.00743e-33	-1.30393e-09	-1.40404
4576774	chr9:4576774:G:A	3.09109e-40	-2.62728	-1.63617	5.747e-34	-2.62059	-1.53541
4577054	chr9:4577054:T:G	6.51948e-39	-1.30393e-09	-1.21459	1.22003e-32	-1.30393e-09	-1.10063
4577088	chr9:4577088:G:C	9.28998e-38	-1.30393e-09	1.44213	7.56185e-32	-1.30393e-09	0.72361
4577664	chr9:4577664:T:C	6.054e-39	-1.30393e-09	-1.28867	1.16369e-32	-1.30393e-09	-1.14791
4577809	chr9:4577809:A:C	7.58596e-40	-2.36205	-1.00363	9.62076e-34	-2.49879	-1.14196
4578238	chr9:4578238:G:A	1.25063e-38	-0.563154	-7.1114e-10	1.69775e-32	-0.7702	-7.1114e-10
4578868	chr9:4578868:A:G	9.73372e-39	-0.813791	-7.1114e-10	1.37258e-32	-0.982813	-7.1114e-10
4578880	chr9:4578880:T:C	6.97202e-39	-1.30393e-09	-1.14748	1.39162e-32	-1.30393e-09	-0.969039
4580158	chr9:4580158:G:A	8.53061e-40	-2.32767	-0.920644	5.76159e-34	-2.7491	-1.40436
4580790	chr9:4580790:A:G	6.58057e-39	-1.30393e-09	-1.20527	9.81422e-33	-1.30393e-09	-1.31826
4580867	chr9:4580867:C:G	4.06562e-39	-1.30393e-09	-1.68682	6.76231e-33	-1.30393e-09	-1.69073
4580984	chr9:4580984:T:C	2.72963e-39	-0.519061	-1.56616	5.56565e-33	-0.298752	-1.58673
4581554	chr9:4581554:G:T	6.01849e-39	-1.30393e-09	-1.29455	8.60819e-33	-1.30393e-09	-1.44938
4581890	chr9:4581890:T:A	4.75296e-39	-1.30393e-09	-1.53062	7.31719e-33	-1.30393e-09	-1.61186
4582813	chr9:4582813:G:A	5.10919e-39	-1.30393e-09	-1.45835	9.33675e-33	-1.30393e-09	-1.36813
4582944	chr9:4582944:G:A	6.18536e-39	-1.30393e-09	-1.2672	1.16448e-32	-1.30393e-09	-1.14723
4583550	chr9:4583550:G:A	6.78313e-40	-2.01888	-1.45866	2.05031e-33	-1.56235	-1.32175
4583569	chr9:4583569:G:A	4.20348e-39	-1.30393e-09	-1.65348	7.53296e-33	-1.30393e-09	-1.5828
4583619	chr9:4583619:T:C	4.17635e-39	-1.30393e-09	-1.65995	6.79554e-33	-1.30393e-09	-1.68582
4583748	chr9:4583748:G:C	8.38498e-40	-1.57479	-1.69074	1.53677e-33	-1.5057	-1.66671
4583752	chr9:4583752:A:G	5.5677e-40	-2.00694	-1.66805	2.7463e-33	-1.06911	-1.52273
4583886	chr9:4583886:A:T	1.09907e-38	-1.15849	0.466159	5.54808e-33	-1.60871	-0.279926
4583893	chr9:4583893:C:T	5.19738e-39	-1.44123	-7.1114e-10	7.18319e-33	-1.63035	-7.1114e-10
4584169	chr9:4584169:A:G	1.92634e-39	-0.77638	-1.65739	5.35605e-33	-0.248852	-1.67501
4585043	chr9:4585043:A:T	4.92371e-39	-1.30393e-09	-1.49533	9.18465e-33	-1.30393e-09	-1.38456
4585047	chr9:4585047:G:C	1.00762e-38	-1.30393e-09	-0.779215	1.38033e-32	-1.30393e-09	-0.977187
4585498	chr9:4585498:T:C	6.97287e-39	-1.30393e-09	-1.14736	1.29885e-32	-1.30393e-09	-1.03802
4585924	chr9:4585924:T:C	5.84474e-39	-1.30393e-09	-1.32385	1.14569e-32	-1.30393e-09	-1.1635
4586388	chr9:4586388:A:G	4.57077e-39	-1.30393e-09	-1.5697	7.0979e-33	-1.30393e-09	-1.64229
4586808	chr9:4586808:G:C	4.88822e-40	-2.13086	-1.67428	9.5045e-34	-1.9828	-1.67011
4586850	chr9:4586850:T:A	7.22149e-39	-1.30393e-09	-1.11233	1.38411e-32	-1.30393e-09	-0.974449
4586919	chr9:4586919:T:C	8.70824e-39	-1.30393e-09	-0.925117	1.02214e-32	-1.30393e-09	-1.27761
4587193	chr9:4587193:T:C	4.10136e-39	-1.30393e-09	-1.67807	6.77478e-33	-1.30393e-09	-1.68888
4587765	chr9:4587765:T:A	1.08074e-38	-1.30393e-09	-0.709158	1.22926e-32	-1.30393e-09	-1.09309
4587980	chr9:4587980:T:C	8.39722e-39	-1.30393e-09	-0.961487	9.98558e-33	-1.30393e-09	-1.30095
4588099	chr9:4588099:G:A	4.16893e-40	-2.28052	-1.68379	8.74484e-34	-2.09888	-1.63733
4588115	chr9:4588115:A:T	1.11989e-38	-1.30393e-09	-0.673575	1.02222e-32	-1.30393e-09	-1.27753
4588231	chr9:4588231:A:T	7.95947e-38	-1.30393e-09	1.28756	9.27305e-32	-1.30393e-09	0.927606
4588577	chr9:4588577:C:T	7.38434e-39	-1.30393e-09	-1.09003	9.52286e-33	-1.30393e-09	-1.3484
4588635	chr9:4588635:G:A	1.75268e-39	-2.22469	-0.303554	8.60339e-34	-2.69797	-1.05455
4588934	chr9:4588934:C:T	5.43785e-39	-1.30393e-09	-1.396	1.0447e-32	-1.30393e-09	-1.25577
4589308	chr9:4589308:A:T	4.405e-39	-1.30393e-09	-1.60665	6.90755e-33	-1.30393e-09	-1.66948
4590955	chr9:4590955:C:T	5.5964e-39	-1.30393e-09	-1.36726	1.08416e-32	-1.30393e-09	-1.2187
4591086	chr9:4591086:C:T	7.06421e-39	-1.30393e-09	-1.13435	1.42043e-32	-1.30393e-09	-0.948548
4591446	chr9:4591446:GGT:G	1.83671e-39	-2.48141	-7.1114e-10	2.60853e-33	-2.64331	-7.1114e-10
4591450	chr9:4591450:T:C	1.83659e-39	-2.48148	-7.1114e-10	2.60845e-33	-2.64333	-7.1114e-10
4591515	chr9:4591515:G:A	4.29415e-39	-1.30393e-09	-1.63213	6.89067e-33	-1.30393e-09	-1.67192
4591655	chr9:4591655:T:C	6.82846e-39	-0.89865	-0.269639	1.98084e-32	-0.52059	-0.0953956
4591840	chr9:4591840:C:T	6.56975e-39	-1.30393e-09	-1.20691	1.30574e-32	-1.30393e-09	-1.03273
4592054	chr9:4592054:G:A	5.03771e-39	-1.30393e-09	-1.47244	1.10472e-32	-1.30393e-09	-1.19991
4593790	chr9:4593790:C:T	4.27636e-39	-1.30393e-09	-1.63628	7.54827e-33	-1.30393e-09	-1.58077
4594203	chr9:4594203:T:C	5.7412e-40	-1.95573	-1.68858	1.24594e-33	-1.73172	-1.65049
4594430	chr9:4594430:T:C	5.10372e-39	-1.30393e-09	-1.45942	7.66252e-33	-1.30393e-09	-1.56575
4594458	chr9:4594458:T:C	5.63625e-39	-1.30393e-09	-1.36017	1.10506e-32	-1.30393e-09	-1.19961
4594459	chr9:4594459:G:A	7.39294e-39	-1.30393e-09	-1.08886	1.548e-32	-1.30393e-09	-0.862541
4594464	chr9:4594464:A:G	6.20207e-39	-1.30393e-09	-1.2645	1.25497e-32	-1.30393e-09	-1.0724
4594919	chr9:4594919:C:G	3.05476e-38	-1.86515	2.19505	1.12604e-32	-2.04085	0.860056
4595087	chr9:4595087:A:G	3.89385e-40	-2.72348	-1.3091	5.57869e-34	-2.50473	-1.681
4595351	chr9:4595351:G:C	4.0781e-39	-1.30393e-09	-1.68376	6.94281e-33	-1.30393e-09	-1.66439
4595409	chr9:4595409:C:T	9.12624e-39	-1.30393e-09	-0.878233	1.83944e-32	-1.30393e-09	-0.690044
4595585	chr9:4595585:T:A	8.9336e-38	-1.30393e-09	1.40302	9.10723e-32	-1.30393e-09	0.909563
4596088	chr9:4596088:G:A	9.69255e-39	-1.30393e-09	-0.81803	1.40286e-32	-1.30393e-09	-0.960996
4596206	chr9:4596206:C:T	4.09561e-39	-1.30393e-09	-1.67947	7.61838e-33	-1.30393e-09	-1.57153
4596263	chr9:4596263:A:G	1.31856e-38	-1.30393e-09	-0.510265	1.68437e-32	-1.30393e-09	-0.778113
4596315	chr9:4596315:A:G	5.70574e-39	-0.218275	-1.12964	6.96044e-33	-0.237087	-1.42476
4596367	chr9:4596367:A:G	2.92044e-37	2.58752	-7.1114e-10	1.48941e-31	1.40146	-7.1114e-10
4596632	chr9:4596632:C:T	2.28587e-39	-2.26264	-7.1114e-10	3.80449e-33	-2.26591	-7.1114e-10
4597179	chr9:4597179:G:A	1.06841e-38	-1.30393e-09	-0.720627	2.52138e-32	-1.30393e-09	-0.374698
4597439	chr9:4597439:A:C	5.37751e-39	-1.30393e-09	-1.40716	9.05205e-33	-1.30393e-09	-1.3991
4597596	chr9:4597596:G:T	4.14421e-39	-1.30393e-09	-1.66767	7.36111e-33	-1.30393e-09	-1.60588
4597615	chr9:4597615:T:C	4.38378e-39	-1.30393e-09	-1.61148	7.79421e-33	-1.30393e-09	-1.54871
4597758	chr9:4597758:C:T	5.03285e-40	-2.22752	-1.54846	8.91962e-34	-2.0257	-1.69073
4598116	chr9:4598116:C:G	9.92136e-39	0.880359	-1.67506	1.32995e-31	2.68523	-1.39701
4598699	chr9:4598699:T:G	3.93483e-39	-0.805378	-0.914142	6.20446e-33	-0.826389	-0.950434
4598881	chr9:4598881:G:T	1.83551e-39	-2.48207	-7.1114e-10	2.57983e-33	-2.65437	-7.1114e-10
4598890	chr9:4598890:G:A	1.38692e-39	-2.7623	-7.1114e-10	2.28498e-33	-2.77573	-7.1114e-10
4599053	chr9:4599053:A:G	4.95137e-39	-1.30393e-09	-1.48972	7.63137e-33	-1.30393e-09	-1.56982
4599311	chr9:4599311:G:T	7.88691e-39	-1.30393e-09	-1.02418	8.61e-33	-1.30393e-09	-1.44917
4599542	chr9:4599542:G:A	2.19474e-39	-1.89375	-0.409577	2.34358e-33	-1.58489	-1.16552
4599937	chr9:4599937:A:G	4.93007e-39	-1.30393e-09	-1.49403	8.35098e-33	-1.30393e-09	-1.47971
4600000	chr9:4600000:A:T	9.92504e-39	-1.946	1.15168	2.73796e-33	-1.24269	-1.35219
4600009	chr9:4600009:G:C	4.07981e-39	-1.30393e-09	-1.68334	7.00261e-33	-1.30393e-09	-1.65581
4600019	chr9:4600019:G:A	5.23209e-40	-2.69548	-1.04168	9.18492e-34	-2.73512	-0.951997
4600160	chr9:4600160:G:A	5.92469e-40	-2.72905	-0.883789	1.00876e-33	-2.75824	-0.835135
4600188	chr9:4600188:T:C	4.83464e-39	-1.30393e-09	-1.51358	8.18766e-33	-1.30393e-09	-1.49946
4600196	chr9:4600196:G:A	7.95748e-40	-2.68242	-0.635441	1.34984e-33	-2.72159	-0.580515
4600237	chr9:4600237:C:A	1.07985e-39	-2.71208	-0.300483	1.8576e-33	-2.74365	-0.239151
4600264	chr9:4600264:C:T	5.94995e-40	-2.71578	-0.892807	1.00354e-33	-2.74438	-0.854179
4600383	chr9:4600383:G:A	5.13888e-39	-1.30393e-09	-1.45255	8.91328e-33	-1.30393e-09	-1.41455
4600422	chr9:4600422:G:C	4.06477e-39	-1.30393e-09	-1.68703	7.40306e-33	-1.30393e-09	-1.6002
4600613	chr9:4600613:T:G	7.03018e-38	-0.378771	1.54218	8.84164e-32	-0.264284	1.14425
4600662	chr9:4600662:A:G	5.09749e-39	-1.30393e-09	-1.46064	1.02604e-32	-1.30393e-09	-1.2738
4600804	chr9:4600804:T:C	3.03032e-40	-2.61616	-1.66714	4.87114e-34	-2.65978	-1.66157
4600881	chr9:4600881:G:C	5.78048e-39	-1.30393e-09	-1.3349	1.1556e-32	-1.30393e-09	-1.15489
4600940	chr9:4600940:A:G	4.2367e-39	-1.30393e-09	-1.6456	6.77004e-33	-1.30393e-09	-1.68958
4601286	chr9:4601286:C:T	2.70834e-38	0.79718	-0.587648	2.40612e-32	0.410293	-0.831785
4601301	chr9:4601301:C:T	1.60927e-39	-2.61361	-7.1114e-10	2.93831e-33	-2.52426	-7.1114e-10
4601533	chr9:4601533:C:G	4.45629e-39	-1.30393e-09	-1.59507	7.55632e-33	-1.30393e-09	-1.57971
4601547	chr9:4601547:T:A	5.32967e-40	-2.19854	-1.52014	1.01805e-33	-2.49895	-1.08525
4601658	chr9:4601658:G:A	8.12047e-39	-1.30393e-09	-0.994999	1.17512e-32	-1.30393e-09	-1.13813
4602142	chr9:4602142:T:G	1.2217e-38	0.650642	-1.2372	1.50986e-31	2.18105	-0.765951
4602180	chr9:4602180:C:A	5.42342e-39	0.260069	-1.65873	2.30962e-32	1.02723	-1.48966
4602356	chr9:4602356:G:A	1.11118e-38	0.958129	-1.63951	3.16267e-32	1.54217	-1.69026
4602398	chr9:4602398:C:G	1.53968e-38	0.241472	-0.596701	1.34844e-32	-0.140136	-0.860425
4602498	chr9:4602498:G:A	1.21702e-38	1.07304	-1.66343	6.35867e-32	2.15945	-1.60913
4602883	chr9:4602883:A:G	4.08135e-39	-1.30393e-09	-1.68296	7.40554e-33	-1.30393e-09	-1.59986
4603084	chr9:4603084:T:G	5.50797e-39	-1.30393e-09	-1.38319	1.13716e-32	-1.30393e-09	-1.17097
4603149	chr9:4603149:C:T	4.08687e-39	-1.30393e-09	-1.68161	7.44017e-33	-1.30393e-09	-1.5952
4603154	chr9:4603154:G:A	4.18201e-39	-1.30393e-09	-1.6586	7.18306e-33	-1.30393e-09	-1.63037
4603321	chr9:4603321:T:G	6.68535e-38	1.11312	-7.1114e-10	4.50716e-32	0.206161	-7.1114e-10
4603402	chr9:4603402:C:T	5.37351e-39	-1.30393e-09	-1.40791	8.06899e-33	-1.30393e-09	-1.51406
4603414	chr9:4603414:A:G	5.99413e-39	-1.30393e-09	-1.29861	7.55886e-33	-1.30393e-09	-1.57937
4603564	chr9:4603564:C:A	4.95158e-40	-2.26564	-1.52663	9.47192e-34	-2.55603	-1.10031
4603738	chr9:4603738:A:G	1.00138e-38	-1.30393e-09	-0.785421	1.45567e-32	-1.30393e-09	-0.924041
4604004	chr9:4604004:C:T	4.06564e-39	-1.30393e-09	-1.68682	7.28672e-33	-1.30393e-09	-1.61604
4604043	chr9:4604043:A:G	4.76223e-40	-2.14618	-1.68508	6.60173e-34	-2.59887	-1.41847
4604171	chr9:4604171:G:C	1.31554e-38	0.37657	-0.889126	8.43709e-32	1.38812	-0.554993
4604425	chr9:4604425:T:C	9.45858e-38	2.64762	-1.1875	6.10517e-32	2.08818	-1.57855
4604739	chr9:4604739:A:G	1.13971e-38	-1.30393e-09	-0.656026	1.56933e-32	-1.30393e-09	-0.848858
4604807	chr9:4604807:T:G	8.96236e-39	-0.0379572	-0.858396	8.64578e-33	-0.354447	-1.09057
4604813	chr9:4604813:T:C	9.43149e-39	0.82789	-1.67322	4.59765e-32	1.85326	-1.62722
4605060	chr9:4605060:G:C	7.09619e-39	-1.30393e-09	-1.12983	1.21104e-32	-1.30393e-09	-1.10802
4605680	chr9:4605680:A:G	4.25702e-39	-1.30393e-09	-1.64082	8.07705e-33	-1.30393e-09	-1.51306
4605840	chr9:4605840:C:A	9.57226e-39	-1.30393e-09	-0.830519	1.01611e-32	-1.30393e-09	-1.28352
4605858	chr9:4605858:G:A	4.68048e-39	-1.30393e-09	-1.54599	6.80364e-33	-1.30393e-09	-1.68463
4605866	chr9:4605866:G:A	4.91462e-39	-1.30393e-09	-1.49717	6.9187e-33	-1.30393e-09	-1.66786
4605899	chr9:4605899:G:C	4.47704e-39	-1.30393e-09	-1.59043	8.99857e-33	-1.30393e-09	-1.40503
4606174	chr9:4606174:A:G	4.12348e-39	-1.30393e-09	-1.67269	7.13182e-33	-1.30393e-09	-1.63753
4606730	chr9:4606730:A:T	4.29168e-39	-1.30393e-09	-1.63271	6.85702e-33	-1.30393e-09	-1.67682
4607049	chr9:4607049:G:T	4.23435e-39	-1.30393e-09	-1.64616	7.90764e-33	-1.30393e-09	-1.53426
4607495	chr9:4607495:T:C	4.5327e-39	-1.30393e-09	-1.57807	8.87905e-33	-1.30393e-09	-1.4184
4607528	chr9:4607528:C:T	4.0562e-39	-1.30393e-09	-1.68914	6.94334e-33	-1.30393e-09	-1.66431
4607669	chr9:4607669:G:A	9.56653e-39	-1.30393e-09	-0.831117	1.34855e-32	-1.30393e-09	-1.00048
4608958	chr9:4608958:G:C	7.19626e-39	-1.30393e-09	-1.11583	1.62974e-32	-1.30393e-09	-0.811088
4609103	chr9:4609103:T:C	4.10054e-39	-1.30393e-09	-1.67827	8.95535e-33	-1.30393e-09	-1.40984
4609390	chr9:4609390:T:A	4.76073e-39	-1.30393e-09	-1.52899	1.33841e-32	-1.30393e-09	-1.00802
4609519	chr9:4609519:A:G	1.12463e-38	-1.30393e-09	-0.669353	1.6252e-32	-1.30393e-09	-0.813873
4609561	chr9:4609561:T:C	6.2662e-39	-1.30393e-09	-1.25422	8.66057e-33	-1.30393e-09	-1.44331
4609596	chr9:4609596:C:T	4.30178e-39	-1.30393e-09	-1.63036	8.02079e-33	-1.30393e-09	-1.52005
4609678	chr9:4609678:A:C	4.34545e-40	-2.54892	-1.37392	1.14894e-33	-2.72454	-0.738708
4609785	chr9:4609785:G:T	5.49435e-39	-1.30393e-09	-1.38567	1.07394e-32	-1.30393e-09	-1.22818
4609839	chr9:4609839:AAAG:A	2.10642e-39	-0.672738	-1.67166	6.68981e-33	-0.0878365	-1.61367
4609888	chr9:4609888:C:T	4.15891e-40	-2.44188	-1.52484	9.14905e-34	-2.66759	-1.02343
4610050	chr9:4610050:C:T	6.17949e-39	-1.30393e-09	-1.26815	8.55158e-33	-1.30393e-09	-1.45598
4610378	chr9:4610378:A:G	4.2606e-39	0.0324589	-1.67244	1.03499e-32	0.42393	-1.68905
4610627	chr9:4610627:A:G	1.32136e-39	-1.13131	-1.67942	3.9777e-33	-0.594157	-1.62723
4610645	chr9:4610645:T:C	7.51009e-39	-1.30393e-09	-1.07314	8.17376e-33	-1.30393e-09	-1.50116
4610712	chr9:4610712:A:C	8.0065e-39	-1.30393e-09	-1.00913	1.8842e-32	-1.30393e-09	-0.666003
4610794	chr9:4610794:A:C	9.71603e-39	0.752101	-1.56771	2.59551e-32	1.34203	-1.68775
4610831	chr9:4610831:A:G	5.20942e-39	-1.30393e-09	-1.43892	9.15819e-33	-1.30393e-09	-1.38744
4610991	chr9:4610991:A:G	2.30014e-39	-0.565999	-1.69042	6.70716e-33	-0.0169703	-1.68195
4611722	chr9:4611722:G:A	2.72513e-39	-1.33562	-0.751248	3.07188e-33	-0.851547	-1.62826
4611817	chr9:4611817:T:G	4.24882e-39	-1.30393e-09	-1.64275	7.96723e-33	-1.30393e-09	-1.52675
4611866	chr9:4611866:T:G	5.39076e-39	-1.30393e-09	-1.4047	1.58344e-32	-1.30393e-09	-0.839907
4612128	chr9:4612128:C:T	4.05e-39	-1.30393e-09	-1.69067	7.43408e-33	-1.30393e-09	-1.59602
4612216	chr9:4612216:C:T	7.44836e-39	-1.30393e-09	-1.08139	1.19376e-32	-1.30393e-09	-1.1224
4612432	chr9:4612432:T:C	7.13805e-39	-1.30393e-09	-1.12395	1.13031e-32	-1.30393e-09	-1.17701
4613104	chr9:4613104:C:T	9.0918e-38	-1.30393e-09	1.42057	6.97263e-32	-1.30393e-09	0.642487
4613660	chr9:4613660:T:C	9.54975e-40	-1.51597	-1.61949	2.80397e-33	-0.884517	-1.68654
4613758	chr9:4613758:A:G	4.22992e-39	-1.30393e-09	-1.64721	7.57132e-33	-1.30393e-09	-1.57772
4613809	chr9:4613809:C:T	6.47541e-39	-1.22138	-7.1114e-10	7.66137e-33	-1.5659	-7.1114e-10
4613940	chr9:4613940:C:G	5.41506e-39	-0.102673	-1.29753	1.10863e-32	0.134737	-1.33112
4613993	chr9:4613993:C:T	4.05104e-39	-1.30393e-09	-1.69041	6.87519e-33	-1.30393e-09	-1.67417
4614017	chr9:4614017:CTCTT:C	4.81591e-39	-1.30393e-09	-1.51746	7.3053e-33	-1.30393e-09	-1.61349
4614190	chr9:4614190:C:T	5.90483e-39	-1.30393e-09	-1.31362	8.61528e-33	-1.30393e-09	-1.44855
4614271	chr9:4614271:T:A	6.35617e-40	-2.40687	-1.13568	4.86057e-34	-2.6975	-1.62602
4614361	chr9:4614361:G:A	1.08369e-38	-1.30393e-09	-0.706429	1.51193e-32	-1.30393e-09	-0.886118
4614618	chr9:4614618:G:C	7.58001e-39	-1.30393e-09	-1.06387	1.2091e-32	-1.30393e-09	-1.10963
4614668	chr9:4614668:CAG:C	4.80075e-39	-1.30393e-09	-1.52061	1.02405e-32	-1.30393e-09	-1.27574
4614717	chr9:4614717:T:C	4.29122e-39	-1.30393e-09	-1.63282	6.84109e-33	-1.30393e-09	-1.67914
4614853	chr9:4614853:C:T	5.22426e-39	-1.30393e-09	-1.43607	7.76878e-33	-1.30393e-09	-1.55198
4615020	chr9:4615020:T:C	1.56124e-38	0.651705	-0.993028	3.5024e-32	0.83084	-0.876898
4615105	chr9:4615105:A:T	4.37193e-39	-1.30393e-09	-1.61418	8.11709e-33	-1.30393e-09	-1.50812
4615221	chr9:4615221:C:A	2.59762e-39	-2.13479	-7.1114e-10	3.65047e-33	-2.30724	-7.1114e-10
4615499	chr9:4615499:T:C	8.97924e-39	0.381233	-1.2757	1.7401e-32	0.417362	-1.16293
4615678	chr9:4615678:A:G	4.27605e-39	-1.30393e-09	-1.63636	6.76552e-33	-1.30393e-09	-1.69025
4615778	chr9:4615778:A:G	2.12984e-38	-1.30393e-09	-0.0307532	5.88004e-32	-1.30393e-09	0.472057
4616086	chr9:4616086:A:G	7.29224e-39	-1.30393e-09	-1.10258	8.59594e-33	-1.30393e-09	-1.4508
4616141	chr9:4616141:C:T	7.57937e-39	-1.30393e-09	-1.06396	1.20895e-32	-1.30393e-09	-1.10976
4616283	chr9:4616283:A:T	9.32799e-39	-1.30393e-09	-0.856368	2.27677e-32	-1.30393e-09	-0.476747
4616357	chr9:4616357:C:T	3.01045e-38	-1.30393e-09	0.315286	1.05076e-31	-1.30393e-09	1.0526
4616385	chr9:4616385:T:C	6.6694e-40	-2.34665	-1.14779	4.67816e-34	-2.69591	-1.66586
4616399	chr9:4616399:T:C	4.08672e-39	-1.30393e-09	-1.68164	6.78826e-33	-1.30393e-09	-1.6869
4616723	chr9:4616723:T:C	4.18962e-39	-1.30393e-09	-1.65678	7.45788e-33	-1.30393e-09	-1.59282
4616943	chr9:4616943:A:T	3.1039e-39	-1.95673	-7.1114e-10	5.17227e-33	-1.95878	-7.1114e-10
4616985	chr9:4616985:T:C	9.4462e-40	-1.49203	-1.65433	2.68997e-33	-0.92196	-1.6906
4617990	chr9:4617990:C:T	7.02623e-39	-1.30393e-09	-1.13974	1.18785e-32	-1.30393e-09	-1.12736
4618136	chr9:4618136:T:C	5.21343e-39	-1.30393e-09	-1.43815	1.06021e-32	-1.30393e-09	-1.24104
4618527	chr9:4618527:A:G	4.42099e-39	-1.30393e-09	-1.60302	6.94371e-33	-1.30393e-09	-1.66426
4618615	chr9:4618615:A:G	1.55593e-38	0.650956	-0.995686	3.46558e-32	0.826884	-0.88351
4619083	chr9:4619083:C:T	1.38455e-38	-1.30393e-09	-0.461429	3.19394e-32	-1.30393e-09	-0.138251
4619108	chr9:4619108:T:C	6.24174e-39	-1.30393e-09	-1.25813	1.3972e-32	-1.30393e-09	-0.965035
4619372	chr9:4619372:G:A	4.70656e-39	-1.30393e-09	-1.54043	7.33048e-33	-1.30393e-09	-1.61005
4619452	chr9:4619452:G:A	4.93256e-39	-1.30393e-09	-1.49353	9.66749e-33	-1.30393e-09	-1.33332
4619712	chr9:4619712:A:T	1.72111e-39	-2.54642	-7.1114e-10	5.91382e-33	-1.8248	-7.1114e-10
4619761	chr9:4619761:G:T	5.26768e-39	-1.30393e-09	-1.4278	7.80519e-33	-1.30393e-09	-1.5473
4619814	chr9:4619814:C:T	4.22067e-39	-1.30393e-09	-1.64939	7.44862e-33	-1.30393e-09	-1.59406
4619836	chr9:4619836:G:A	4.7048e-39	-1.30393e-09	-1.5408	7.32861e-33	-1.30393e-09	-1.6103
4620157	chr9:4620157:G:C	4.71186e-39	-1.30393e-09	-1.53931	9.04306e-33	-1.30393e-09	-1.40009
4620605	chr9:4620605:C:T	2.12716e-38	-1.30393e-09	-0.032016	1.87906e-32	-1.30393e-09	-0.668733
4620764	chr9:4620764:G:A	4.42288e-39	-1.30393e-09	-1.6026	7.26072e-33	-1.30393e-09	-1.61961
4620791	chr9:4620791:C:T	6.83408e-39	-1.30393e-09	-1.16747	7.40071e-33	-1.30393e-09	-1.60051
4621321	chr9:4621321:A:C	1.22434e-39	-1.81893	-1.06806	4.73942e-33	-0.431747	-1.61443
4621342	chr9:4621342:C:G	4.81586e-39	-0.419408	-1.09806	1.01454e-32	-0.301884	-0.983187
4621576	chr9:4621576:C:T	1.33037e-39	-1.22611	-1.57781	3.1777e-33	-0.800548	-1.64539
4621651	chr9:4621651:G:A	2.14027e-39	-1.2463	-1.08216	9.01273e-33	0.189642	-1.59309
4621730	chr9:4621730:T:A	3.68867e-39	-0.684259	-1.09986	7.09574e-33	-0.501109	-1.14149
4621778	chr9:4621778:G:A	4.98379e-39	-1.30393e-09	-1.4832	9.93232e-33	-1.30393e-09	-1.3063
4621781	chr9:4621781:C:T	1.83104e-39	-1.37351	-1.11099	7.44487e-33	0.00942691	-1.60399
4621787	chr9:4621787:C:T	3.9333e-39	-0.0305631	-1.68935	7.27237e-33	0.0665817	-1.68459
4622104	chr9:4622104:T:A	4.72688e-39	-1.30393e-09	-1.53612	9.1361e-33	-1.30393e-09	-1.38986
4622303	chr9:4622303:T:C	4.66988e-40	-2.57269	-1.27815	4.23796e-34	-2.77418	-1.68642
4622312	chr9:4622312:T:C	8.01743e-40	-1.65174	-1.65862	8.65822e-34	-2.07992	-1.66625
4622315	chr9:4622315:A:C	4.48166e-39	-1.30393e-09	-1.58939	8.24957e-33	-1.30393e-09	-1.49193
4622453	chr9:4622453:T:C	3.59091e-39	-0.674673	-1.13631	6.83795e-33	-0.500354	-1.17925
4622704	chr9:4622704:C:T	1.78267e-38	-1.30393e-09	-0.208687	2.1254e-32	-1.30393e-09	-0.545547
4622728	chr9:4622728:A:G	1.78267e-38	-1.30393e-09	-0.208687	2.1254e-32	-1.30393e-09	-0.545547
4622862	chr9:4622862:G:T	1.95134e-38	-1.30393e-09	-0.118285	2.29885e-32	-1.30393e-09	-0.467096
4622976	chr9:4622976:G:GA	7.18945e-40	-2.21058	-1.20878	5.06657e-34	-2.61913	-1.66289
4623006	chr9:4623006:A:G	6.8394e-40	-2.21737	-1.2519	4.99669e-34	-2.62288	-1.67302
4623076	chr9:4623076:T:G	1.90444e-39	-0.946592	-1.49861	1.33711e-32	0.678826	-1.68782
4623101	chr9:4623101:G:C	1.03483e-38	0.773957	-1.52652	1.79939e-32	0.719777	-1.43183
4623149	chr9:4623149:G:A	9.10491e-39	-1.30393e-09	-0.880573	2.14342e-32	-1.30393e-09	-0.537106
4623236	chr9:4623236:T:C	4.99329e-39	-1.30393e-09	-1.48129	9.35053e-33	-1.30393e-09	-1.36666
4623439	chr9:4623439:T:C	4.48466e-39	-1.30393e-09	-1.58872	7.34223e-33	-1.30393e-09	-1.60845
4623742	chr9:4623742:T:C	5.73121e-39	-1.30393e-09	-1.34346	8.13526e-33	-1.30393e-09	-1.50588
4623843	chr9:4623843:T:G	1.18762e-38	-1.30393e-09	-0.614855	2.52302e-32	-1.30393e-09	-0.374051
4623923	chr9:4623923:T:C	5.82507e-39	-1.30393e-09	-1.32722	8.25749e-33	-1.30393e-09	-1.49097
4623927	chr9:4623927:G:T	1.32961e-38	-1.30393e-09	-0.501915	1.895e-32	-1.30393e-09	-0.660288
4623940	chr9:4623940:C:T	4.06649e-39	-1.30393e-09	-1.68661	6.78639e-33	-1.30393e-09	-1.68717
4623959	chr9:4623959:G:A	4.05759e-39	-1.30393e-09	-1.6888	6.8051e-33	-1.30393e-09	-1.68442
4624336	chr9:4624336:G:A	5.02411e-38	0.827446	-7.1114e-10	4.46213e-32	0.19612	-7.1114e-10
4624404	chr9:4624404:T:G	4.52442e-39	-1.5799	-7.1114e-10	7.0051e-33	-1.65545	-7.1114e-10
4624497	chr9:4624497:G:A	4.75439e-39	-1.30393e-09	-1.53032	7.12653e-33	-1.30393e-09	-1.63827
4624756	chr9:4624756:A:G	4.06391e-39	-1.30393e-09	-1.68724	6.76334e-33	-1.30393e-09	-1.69057
4624868	chr9:4624868:T:C	5.79573e-39	-1.30393e-09	-1.33227	8.12254e-33	-1.30393e-09	-1.50745
4624874	chr9:4624874:T:A	4.21093e-38	-1.30393e-09	0.650882	8.18542e-32	-1.30393e-09	0.802848
4624890	chr9:4624890:T:C	8.01492e-40	-1.82255	-1.48812	6.02945e-34	-2.43922	-1.6688
4625265	chr9:4625265:C:A	4.24603e-39	-1.30393e-09	-1.6434	6.7701e-33	-1.30393e-09	-1.68957
4625301	chr9:4625301:G:A	5.78565e-39	-1.30393e-09	-1.33401	8.09922e-33	-1.30393e-09	-1.51032
4625415	chr9:4625415:T:C	1.42998e-39	-1.13458	-1.59715	3.72626e-33	-0.627818	-1.65887
4625546	chr9:4625546:C:T	5.7543e-39	-1.30393e-09	-1.33944	8.06732e-33	-1.30393e-09	-1.51427
4625727	chr9:4625727:T:C	1.74027e-38	-1.30393e-09	-0.232763	1.57529e-32	-1.30393e-09	-0.845065
4625995	chr9:4625995:T:C	9.24996e-40	-2.27198	-0.895372	1.42492e-33	-2.03492	-1.21305
4626152	chr9:4626152:C:T	5.45724e-39	-1.30393e-09	-1.39244	7.81882e-33	-1.30393e-09	-1.54556
4626449	chr9:4626449:C:T	5.65702e-39	-1.30393e-09	-1.35649	7.96473e-33	-1.30393e-09	-1.52707
4626807	chr9:4626807:T:C	4.07742e-39	-1.30393e-09	-1.68392	6.79902e-33	-1.30393e-09	-1.68531
4626821	chr9:4626821:G:A	5.71175e-39	-1.30393e-09	-1.34686	8.0643e-33	-1.30393e-09	-1.51464
4626849	chr9:4626849:C:G	2.66638e-40	-2.73199	-1.67926	7.60982e-34	-2.35486	-1.52038
4626892	chr9:4626892:T:A	2.82836e-40	-2.66942	-1.68286	5.84645e-34	-2.47591	-1.66293
4627117	chr9:4627117:G:A	2.24976e-38	-1.30393e-09	0.0240194	2.59424e-32	-1.30393e-09	-0.346214
4627173	chr9:4627173:TA:T	2.25212e-39	-0.821946	-1.45557	2.60161e-33	-1.13055	-1.51541
4627265	chr9:4627265:G:A	8.18097e-39	-1.30393e-09	-0.987577	1.94467e-32	-1.30393e-09	-0.634412
4627552	chr9:4627552:G:A	5.01442e-39	-1.30393e-09	-1.47707	9.29803e-33	-1.30393e-09	-1.37229
4627556	chr9:4627556:T:C	2.84943e-40	-2.76819	-1.57666	5.07696e-34	-2.77132	-1.50864
4627740	chr9:4627740:G:A	4.33353e-39	-1.30393e-09	-1.623	6.78303e-33	-1.30393e-09	-1.68767
4627759	chr9:4627759:C:T	4.61438e-39	-1.30393e-09	-1.56021	7.0459e-33	-1.30393e-09	-1.64965
4627871	chr9:4627871:A:G	1.562e-38	-1.30393e-09	-0.340837	1.31952e-32	-1.30393e-09	-1.02224
4628039	chr9:4628039:G:A	4.52688e-39	-1.30393e-09	-1.57935	8.30868e-33	-1.30393e-09	-1.48479
4628047	chr9:4628047:T:C	1.61573e-39	-2.6096	-7.1114e-10	2.50047e-33	-2.68561	-7.1114e-10
4628062	chr9:4628062:T:C	4.12785e-39	-1.30393e-09	-1.67163	6.77899e-33	-1.30393e-09	-1.68826
4628155	chr9:4628155:A:G	5.01781e-39	-1.30393e-09	-1.47639	7.6394e-33	-1.30393e-09	-1.56877
4628356	chr9:4628356:C:T	2.71519e-38	-1.30393e-09	0.212059	3.11955e-32	-1.30393e-09	-0.161819
4628392	chr9:4628392:C:T	4.06145e-39	-1.30393e-09	-1.68785	9.02699e-33	-1.30393e-09	-1.40187
4628450	chr9:4628450:C:T	3.73102e-40	-2.76918	-1.30611	1.92914e-33	-2.43761	-0.507405
4628511	chr9:4628511:A:G	8.64865e-40	-2.4588	-0.775768	5.78319e-34	-2.73459	-1.41513
4628533	chr9:4628533:A:G	6.622e-39	-1.30393e-09	-1.19899	8.32945e-33	-1.30393e-09	-1.48229
4628591	chr9:4628591:C:T	1.40925e-39	-2.74633	-7.1114e-10	2.28954e-33	-2.77374	-7.1114e-10
4628933	chr9:4628933:C:T	2.71601e-38	-1.30393e-09	0.21236	3.12053e-32	-1.30393e-09	-0.161504
4629049	chr9:4629049:A:T	3.30133e-38	2.07051	-1.66299	2.23411e-31	3.13012	-1.3232
4629170	chr9:4629170:T:TAAAA	4.91547e-39	-1.30393e-09	-1.497	6.83145e-33	-1.30393e-09	-1.68055
4629273	chr9:4629273:G:A	3.20056e-40	-2.68347	-1.54517	1.00456e-33	-2.36455	-1.23299
4629287	chr9:4629287:C:T	1.82851e-38	-1.30393e-09	-0.183299	4.13516e-32	-1.30393e-09	0.120021
4629296	chr9:4629296:A:C	3.22275e-40	-2.66981	-1.55193	1.02288e-33	-2.33541	-1.24406
4629401	chr9:4629401:A:G	4.13257e-39	-1.30393e-09	-1.67049	7.34145e-33	-1.30393e-09	-1.60855
4629504	chr9:4629504:G:A	4.06729e-39	-1.30393e-09	-1.68641	7.09368e-33	-1.30393e-09	-1.64289
4629595	chr9:4629595:C:T	3.26986e-40	-2.6682	-1.53902	1.04913e-33	-2.33235	-1.22178
4629633	chr9:4629633:ATATTT:A	5.23723e-39	-1.30393e-09	-1.43359	7.95846e-33	-1.30393e-09	-1.52786
4629651	chr9:4629651:T:G	2.65813e-39	-2.11176	-7.1114e-10	3.04964e-33	-2.48707	-7.1114e-10
4629707	chr9:4629707:T:C	8.09556e-39	-1.30393e-09	-0.998072	1.95356e-32	-1.30393e-09	-0.629853
4630135	chr9:4630135:C:T	2.95096e-40	-2.693	-1.61684	8.54243e-34	-2.39045	-1.36918
4630151	chr9:4630151:A:G	2.86212e-40	-2.71778	-1.62262	7.96135e-34	-2.4476	-1.38247
4630207	chr9:4630207:C:T	4.74431e-39	-1.30393e-09	-1.53244	6.76499e-33	-1.30393e-09	-1.69033
4630221	chr9:4630221:C:T	4.67969e-39	-1.30393e-09	-1.54616	6.77202e-33	-1.30393e-09	-1.68929
4630360	chr9:4630360:C:T	4.45719e-40	-2.6557	-1.24175	1.53176e-33	-2.34786	-0.827821
4630495	chr9:4630495:A:T	5.16192e-37	3.15709	-7.1114e-10	1.96701e-29	6.28477	-7.1114e-10
4630556	chr9:4630556:T:A	4.05505e-39	-1.30393e-09	-1.68942	6.85506e-33	-1.30393e-09	-1.6771
4630558	chr9:4630558:C:G	4.45882e-39	-1.30393e-09	-1.5945	8.56609e-33	-1.30393e-09	-1.45428
4630577	chr9:4630577:A:G	3.08531e-40	-2.68255	-1.58277	9.482e-34	-2.36112	-1.29416
4630675	chr9:4630675:A:G	4.56412e-39	-1.30393e-09	-1.57116	6.80478e-33	-1.30393e-09	-1.68447
4630682	chr9:4630682:C:G	5.45509e-39	-1.30393e-09	-1.39284	8.22338e-33	-1.30393e-09	-1.49511
4630713	chr9:4630713:A:G	2.9771e-40	-2.71083	-1.59019	8.78821e-34	-2.42132	-1.30994
4630762	chr9:4630762:C:T	4.45672e-40	-2.60306	-1.2945	1.10253e-33	-2.3768	-1.12768
4630926	chr9:4630926:T:C	3.11305e-40	-2.69135	-1.56501	9.62429e-34	-2.3784	-1.26199
4631294	chr9:4631294:T:C	4.20043e-39	-1.30393e-09	-1.6542	7.50503e-33	-1.30393e-09	-1.58652
4631407	chr9:4631407:A:T	8.0528e-39	-1.30393e-09	-1.00337	9.93868e-33	-1.30393e-09	-1.30566
4631485	chr9:4631485:ATAT:A	4.0932e-39	-1.30393e-09	-1.68006	7.25316e-33	-1.30393e-09	-1.62065
4631605	chr9:4631605:C:G	2.738e-40	-2.71075	-1.67399	7.37228e-34	-2.42201	-1.48494
4631623	chr9:4631623:AC:A	2.6192e-38	1.15467	-0.978604	3.09224e-32	1.13102	-1.30163
4631675	chr9:4631675:G:A	5.00914e-39	-1.30393e-09	-1.47812	7.96042e-33	-1.30393e-09	-1.52761
4631766	chr9:4631766:T:G	1.20803e-37	2.15876	-0.453983	5.75044e-32	1.58976	-1.13999
4631802	chr9:4631802:A:G	1.26783e-37	2.2854	-0.53231	6.17934e-32	1.71055	-1.18885
4631808	chr9:4631808:G:T	3.19435e-39	-1.928	-7.1114e-10	5.04557e-33	-1.98358	-7.1114e-10
4631853	chr9:4631853:C:A	3.11246e-38	1.90131	-1.5527	1.42558e-31	2.76025	-1.4026
4632448	chr9:4632448:C:T	6.00655e-38	2.04572	-1.03967	4.31128e-32	1.6228	-1.46107
4632579	chr9:4632579:G:A	3.7905e-40	-2.6508	-1.40867	8.85941e-34	-2.4589	-1.26429
4632703	chr9:4632703:G:A	6.65845e-38	2.08429	-0.975203	4.64355e-32	1.65846	-1.42248
4632784	chr9:4632784:A:C	8.10532e-38	2.17629	-0.870572	4.62675e-32	1.63222	-1.39987
4633030	chr9:4633030:C:T	6.29189e-38	2.09407	-1.04161	4.51773e-32	1.67071	-1.4622
4633229	chr9:4633229:A:G	1.05863e-38	-1.30393e-09	-0.72983	8.61091e-33	-1.30393e-09	-1.44906
4633383	chr9:4633383:G:A	9.64123e-39	-1.30393e-09	-0.823338	1.71385e-32	-1.30393e-09	-0.760763
4633399	chr9:4633399:G:C	7.92536e-38	2.29096	-1.0077	5.51012e-32	1.84961	-1.44253
4633488	chr9:4633488:G:A	3.31757e-38	1.29689	-0.884457	3.78758e-32	1.26167	-1.22944
4633582	chr9:4633582:G:A	5.769e-38	2.00802	-1.04233	4.15189e-32	1.58753	-1.46348
4633725	chr9:4633725:G:A	4.06516e-39	-1.30393e-09	-1.68693	7.07638e-33	-1.30393e-09	-1.64533
4633823	chr9:4633823:A:T	4.53934e-40	-2.54409	-1.3351	1.1223e-33	-2.29873	-1.18798
4633827	chr9:4633827:G:T	4.09559e-38	1.76592	-1.14281	3.18067e-32	1.37416	-1.51658
4634031	chr9:4634031:G:A	6.07051e-38	1.99544	-0.978803	4.20627e-32	1.56423	-1.42716
4634086	chr9:4634086:T:C	4.52594e-40	-2.59433	-1.28782	1.12411e-33	-2.3639	-1.12121
4634321	chr9:4634321:T:C	2.25124e-39	-2.27791	-7.1114e-10	2.96148e-33	-2.5164	-7.1114e-10
4634401	chr9:4634401:C:T	1.00438e-38	-1.30393e-09	-0.782433	8.36831e-33	-1.30393e-09	-1.47764
4634405	chr9:4634405:C:A	9.35851e-38	2.33639	-0.886906	6.19086e-32	1.89248	-1.36891
4634442	chr9:4634442:C:T	8.22123e-39	-1.30393e-09	-0.982668	1.17184e-32	-1.30393e-09	-1.14093
4634506	chr9:4634506:T:C	1.00245e-37	2.42375	-0.905524	6.7738e-32	1.99441	-1.38085
4634665	chr9:4634665:T:C	1.07347e-38	-1.30393e-09	-0.71591	9.7737e-33	-1.30393e-09	-1.3224
4634667	chr9:4634667:G:T	8.79737e-38	2.21657	-0.828919	5.77675e-32	1.78541	-1.33107
4635091	chr9:4635091:C:T	8.9493e-38	2.29552	-0.890745	6.01325e-32	1.86555	-1.37109
4635232	chr9:4635232:G:A	9.18745e-38	2.17493	-0.743894	7.58522e-32	1.933	-1.2063
4635448	chr9:4635448:G:A	4.98691e-39	-1.30393e-09	-1.48257	7.27932e-33	-1.30393e-09	-1.61705
4635563	chr9:4635563:T:A	4.08113e-39	-1.30393e-09	-1.68301	6.96018e-33	-1.30393e-09	-1.66189
4635591	chr9:4635591:A:G	3.10007e-40	-2.75434	-1.5062	9.23171e-34	-2.52897	-1.15306
4635746	chr9:4635746:G:A	8.46443e-38	2.13529	-0.786215	5.44945e-32	1.69814	-1.30213
4635747	chr9:4635747:G:A	8.08438e-38	2.08935	-0.786215	5.21355e-32	1.65389	-1.30213
4635759	chr9:4635759:T:C	4.06112e-39	-1.30393e-09	-1.68793	7.081e-33	-1.30393e-09	-1.64468
4635825	chr9:4635825:C:T	4.26161e-40	-2.68264	-1.25968	1.00757e-33	-2.50256	-1.09199
4635905	chr9:4635905:G:C	7.94332e-39	-1.30393e-09	-1.01706	9.83187e-33	-1.30393e-09	-1.31646
4635923	chr9:4635923:G:A	4.48074e-40	-2.67389	-1.21829	1.09705e-33	-2.47737	-1.03209
4635999	chr9:4635999:T:C	9.84711e-38	2.29431	-0.793937	6.24193e-32	1.83939	-1.30761
4636065	chr9:4636065:T:C	4.20957e-39	-1.30393e-09	-1.65203	6.78982e-33	-1.30393e-09	-1.68667
4636084	chr9:4636084:A:G	8.49772e-38	2.27996	-0.926961	5.70742e-32	1.83318	-1.39092
4636095	chr9:4636095:G:A	1.06125e-38	-1.30393e-09	-0.727355	8.6064e-33	-1.30393e-09	-1.44958
4636498	chr9:4636498:C:T	4.40742e-38	1.77245	-1.07596	4.62583e-32	1.63216	-1.40001
4636763	chr9:4636763:G:A	8.3196e-39	-1.30393e-09	-0.970774	1.01815e-32	-1.30393e-09	-1.28152
4636840	chr9:4636840:C:T	8.0174e-39	-1.30393e-09	-1.00777	9.88567e-33	-1.30393e-09	-1.31101
4636990	chr9:4636990:G:A	1.41167e-38	-1.30393e-09	-0.442031	1.10975e-32	-1.30393e-09	-1.19537
4637130	chr9:4637130:T:C	1.21017e-38	-1.30393e-09	-0.596042	2.66927e-32	-1.30393e-09	-0.317701
4637151	chr9:4637151:G:C	4.06478e-39	-1.30393e-09	-1.68703	7.10331e-33	-1.30393e-09	-1.64153
4637293	chr9:4637293:CTGAATAACAGGCT:C	2.08216e-38	-1.30393e-09	-0.0533949	2.45902e-32	-1.30393e-09	-0.399743
4637297	chr9:4637297:A:G	6.31139e-39	-1.30393e-09	-1.24703	1.23446e-32	-1.30393e-09	-1.08887
4637630	chr9:4637630:C:T	4.78842e-39	-1.30393e-09	-1.52319	9.96687e-33	-1.30393e-09	-1.30282
4637948	chr9:4637948:C:T	2.1276e-38	-1.30393e-09	-0.0318071	2.07637e-32	-1.30393e-09	-0.568887
4638021	chr9:4638021:T:C	3.8692e-38	-1.30393e-09	0.566246	6.16064e-32	-1.30393e-09	0.518674
4638089	chr9:4638089:G:C	2.49905e-39	-1.13969	-1.03379	6.94134e-33	-0.247523	-1.41707
4638139	chr9:4638139:T:C	1.91674e-39	-1.12409	-1.31468	5.6595e-33	-0.737392	-1.13136
4638167	chr9:4638167:TAGAG:T	1.73264e-39	-2.53974	-7.1114e-10	3.04874e-33	-2.48736	-7.1114e-10
4638202	chr9:4638202:T:C	1.6121e-39	-2.61185	-7.1114e-10	2.76697e-33	-2.58434	-7.1114e-10
4638218	chr9:4638218:TA:T	8.94694e-39	-1.61875	0.720674	1.44513e-32	-0.5569	-0.374404
4638220	chr9:4638220:TTA:T	5.20381e-39	-1.33232	-0.10768	1.05105e-32	-0.407481	-0.842233
4638222	chr9:4638222:A:T	2.82968e-38	0.253361	-7.1114e-10	4.16903e-32	0.128176	-7.1114e-10
4638379	chr9:4638379:A:G	3.75405e-38	-1.30393e-09	0.536032	6.32239e-32	-1.30393e-09	0.544592
4638399	chr9:4638399:C:G	4.71187e-39	-2.30685	0.767551	7.21619e-33	-1.39396	-0.231806
4638489	chr9:4638489:A:G	3.2048e-38	-1.30393e-09	0.377847	3.79948e-32	-1.30393e-09	0.0353587
4638503	chr9:4638503:A:G	4.52471e-39	-2.43875	0.85892	6.22777e-33	-1.60908	-0.163998
4638576	chr9:4638576:A:T	4.21462e-39	-2.42106	0.77023	6.02465e-33	-1.57747	-0.22876
4638730	chr9:4638730:C:A	5.18891e-39	-2.2461	0.803241	9.24884e-33	-1.41926	0.0416625
4638816	chr9:4638816:G:A	2.14827e-39	-0.988341	-1.33638	6.46343e-33	-0.580167	-1.15576
4638862	chr9:4638862:G:A	8.5953e-39	-1.30393e-09	-0.938172	1.78583e-32	-1.30393e-09	-0.719621
4638878	chr9:4638878:G:A	4.34303e-39	-1.30393e-09	-1.62081	8.3825e-33	-1.30393e-09	-1.47595
4638919	chr9:4638919:G:T	3.33134e-38	-1.30393e-09	0.416573	3.93451e-32	-1.30393e-09	0.0702809
4639135	chr9:4639135:A:G	1.49731e-39	-2.30541	-0.380304	3.13586e-33	-1.53334	-0.925848
4639262	chr9:4639262:T:C	3.16361e-38	-1.30393e-09	0.364912	3.75429e-32	-1.30393e-09	0.0233924
4639417	chr9:4639417:G:C	1.52686e-39	-2.26861	-0.397565	3.29155e-33	-1.47277	-0.937963
4639471	chr9:4639471:T:C	1.5413e-39	-2.29271	-0.364048	3.24339e-33	-1.51282	-0.912652
4639497	chr9:4639497:A:G	1.55174e-39	-2.28831	-0.361699	3.27812e-33	-1.50424	-0.910579
4639534	chr9:4639534:T:C	5.54766e-39	-1.37601	-7.1114e-10	6.06722e-33	-1.79919	-7.1114e-10
4639565	chr9:4639565:C:T	3.81617e-39	-1.12984	-0.620298	1.18709e-32	-0.102719	-1.02528
4639622	chr9:4639622:T:C	1.8089e-39	-2.2484	-0.248267	3.78987e-33	-1.44097	-0.828794
4639674	chr9:4639674:A:G	1.63908e-39	-2.25163	-0.343618	3.52204e-33	-1.44601	-0.897036
4639830	chr9:4639830:G:C	1.61889e-39	-2.60765	-7.1114e-10	3.19854e-33	-2.4394	-7.1114e-10
4639842	chr9:4639842:C:T	1.4771e-39	-2.31685	-0.382461	3.07203e-33	-1.55188	-0.927876
4639846	chr9:4639846:T:C	4.92465e-39	-1.30393e-09	-1.49513	9.13119e-33	-1.30393e-09	-1.3904
4640263	chr9:4640263:C:T	4.05266e-39	-1.30393e-09	-1.69002	7.04444e-33	-1.30393e-09	-1.64985
4640478	chr9:4640478:G:C	7.99336e-39	-1.30393e-09	-1.01078	1.14911e-32	-1.30393e-09	-1.16052
4640579	chr9:4640579:A:T	1.87376e-38	-1.30393e-09	-0.158857	2.23903e-32	-1.30393e-09	-0.493465
4640712	chr9:4640712:C:A	1.96466e-39	-2.35581	-0.0582639	3.71094e-33	-1.61118	-0.679624
4640783	chr9:4640783:T:A	5.28469e-39	-1.30393e-09	-1.42457	1.04705e-32	-1.30393e-09	-1.25353
4640817	chr9:4640817:T:C	6.85453e-38	-1.30393e-09	1.13811	1.32838e-31	-1.30393e-09	1.28704
4640959	chr9:4640959:T:C	2.07418e-39	-2.33435	-0.0254703	3.95201e-33	-1.57372	-0.65415
4641082	chr9:4641082:A:G	1.91417e-39	-2.38471	-0.0553955	3.54885e-33	-1.65768	-0.677783
4641182	chr9:4641182:A:G	1.78435e-39	-2.40656	-0.103771	3.29202e-33	-1.69538	-0.715211
4641203	chr9:4641203:T:C	1.59839e-39	-1.8598	-0.760589	6.40969e-34	-2.47018	-1.57669
4641323	chr9:4641323:C:G	3.70259e-39	-2.68456	0.904209	3.63988e-33	-2.77238	0.462234
4641335	chr9:4641335:AG:A	5.11699e-39	-1.45682	-7.1114e-10	9.36178e-33	-1.36546	-7.1114e-10
4641501	chr9:4641501:C:T	2.2999e-39	-2.29178	0.0352553	4.45278e-33	-1.50109	-0.607477
4641689	chr9:4641689:C:T	4.0874e-39	-1.30393e-09	-1.68148	6.76383e-33	-1.30393e-09	-1.6905
4641755	chr9:4641755:C:T	3.45054e-39	-1.32454	-0.526314	1.32081e-33	-2.01827	-1.30557
4641789	chr9:4641789:T:C	1.04302e-39	-1.69534	-1.35193	2.37334e-33	-1.16497	-1.57282
4641884	chr9:4641884:C:T	5.06819e-39	-0.0835765	-1.38283	2.11159e-32	0.653408	-1.20547
4641901	chr9:4641901:G:A	4.34369e-39	-1.30393e-09	-1.62066	8.08346e-33	-1.30393e-09	-1.51227
4641973	chr9:4641973:T:A	7.78135e-40	-1.84721	-1.49303	1.78369e-33	-1.37653	-1.64688
4642048	chr9:4642048:G:A	4.26555e-39	-1.30393e-09	-1.63882	8.10908e-33	-1.30393e-09	-1.50911
4642192	chr9:4642192:T:A	1.71261e-39	-1.12438	-1.42699	4.89601e-33	-0.743339	-1.27033
4642402	chr9:4642402:C:T	7.52115e-40	-1.73946	-1.6348	2.14702e-33	-1.14956	-1.68845
4642786	chr9:4642786:G:T	7.4538e-40	-1.75546	-1.62779	2.24217e-33	-1.10739	-1.68726
4642792	chr9:4642792:AT:A	7.49146e-40	-1.74476	-1.63345	2.27621e-33	-1.09382	-1.68576
4642841	chr9:4642841:TCACTC:T	7.47267e-40	-1.74235	-1.63837	2.28343e-33	-1.09221	-1.6842
4642965	chr9:4642965:C:T	8.08426e-40	-1.71281	-1.58925	2.43711e-33	-1.02087	-1.69041
4643310	chr9:4643310:C:T	3.99481e-38	1.60127	-1.00308	7.93569e-32	1.62188	-0.850012
4643312	chr9:4643312:C:A	3.32113e-39	-1.88908	-7.1114e-10	4.93945e-33	-2.00484	-7.1114e-10
4643573	chr9:4643573:C:G	7.67266e-38	-1.99088	3.24175	1.28614e-32	-1.08863	0.0407658
4643653	chr9:4643653:A:G	5.77988e-40	-2.17165	-1.46594	1.40917e-33	-1.60031	-1.65878
4643850	chr9:4643850:C:A	1.35869e-36	4.12434	0.000547205	8.36412e-30	6.19211	-0.762494
4644276	chr9:4644276:G:A	4.05089e-39	-1.30393e-09	-1.69045	7.00107e-33	-1.30393e-09	-1.65603
4644817	chr9:4644817:T:C	4.07959e-39	-1.30393e-09	-1.68339	7.04174e-33	-1.30393e-09	-1.65024
4644856	chr9:4644856:T:A	5.12456e-40	-2.62165	-1.13627	7.59031e-34	-2.20125	-1.67656
4644941	chr9:4644941:A:G	5.15108e-40	-2.61926	-1.13351	7.65176e-34	-2.19608	-1.67366
4644978	chr9:4644978:T:A	4.9242e-40	-2.59574	-1.20207	8.0171e-34	-2.15995	-1.66315
4645008	chr9:4645008:G:C	2.80986e-40	-2.67008	-1.68875	5.47868e-34	-2.51688	-1.68693
4645205	chr9:4645205:C:T	7.0335e-39	-1.30393e-09	-1.1387	9.37857e-33	-1.30393e-09	-1.36366
4645214	chr9:4645214:C:T	4.11567e-40	-2.68537	-1.2918	7.0692e-34	-2.31189	-1.63704
4645391	chr9:4645391:T:C	4.24751e-40	-2.64775	-1.29789	1.28542e-33	-2.30719	-1.04381
4645512	chr9:4645512:C:T	4.2195e-40	-2.67981	-1.27245	7.01213e-34	-2.31221	-1.64483
4645806	chr9:4645806:T:C	4.10546e-40	-2.69343	-1.28622	6.85724e-34	-2.33954	-1.63983
4645935	chr9:4645935:A:G	4.17724e-40	-2.67974	-1.28258	7.05079e-34	-2.30953	-1.64201
4645938	chr9:4645938:C:T	4.07489e-39	-1.30393e-09	-1.68454	6.78927e-33	-1.30393e-09	-1.68675
4646315	chr9:4646315:C:A	4.2066e-39	-1.30393e-09	-1.65273	7.8997e-33	-1.30393e-09	-1.53527
4646334	chr9:4646334:A:AC	4.16616e-39	-1.30393e-09	-1.66239	7.74322e-33	-1.30393e-09	-1.55527
4646577	chr9:4646577:C:G	5.82428e-40	-2.14762	-1.48231	1.59096e-33	-1.5105	-1.62726
4646589	chr9:4646589:A:G	4.05031e-39	-1.30393e-09	-1.69059	6.81571e-33	-1.30393e-09	-1.68286
4646774	chr9:4646774:T:C	4.43557e-40	-2.64892	-1.25339	7.55908e-34	-2.23255	-1.64937
4646775	chr9:4646775:G:A	4.33597e-39	-1.30393e-09	-1.62244	8.0559e-33	-1.30393e-09	-1.51569
4647104	chr9:4647104:A:G	2.77113e-40	-2.68338	-1.68934	4.95827e-34	-2.64013	-1.66349
4647296	chr9:4647296:A:G	4.66496e-39	-1.30393e-09	-1.54931	7.09796e-33	-1.30393e-09	-1.64228
4647307	chr9:4647307:C:T	4.22467e-40	-2.71526	-1.23577	6.43911e-34	-2.38562	-1.65666
4647367	chr9:4647367:G:A	4.58121e-39	-1.30393e-09	-1.56742	7.1551e-33	-1.30393e-09	-1.63427
4647414	chr9:4647414:A:C	4.10886e-39	-1.30393e-09	-1.67624	6.7627e-33	-1.30393e-09	-1.69067
4647524	chr9:4647524:G:A	2.94046e-40	-2.67196	-1.64145	9.18908e-34	-2.30278	-1.38388
4647542	chr9:4647542:A:C	4.08965e-39	-1.30393e-09	-1.68093	6.76829e-33	-1.30393e-09	-1.68984
4648007	chr9:4648007:G:A	4.05672e-39	-1.30393e-09	-1.68901	6.83037e-33	-1.30393e-09	-1.68071
4648081	chr9:4648081:C:A	5.27475e-40	-2.66116	-1.06788	7.07806e-34	-2.26333	-1.68434
4648101	chr9:4648101:T:C	5.27571e-40	-2.25977	-1.46909	1.10498e-33	-2.27193	-1.23033
4648145	chr9:4648145:G:T	4.62718e-40	-2.69367	-1.16635	6.68886e-34	-2.33619	-1.66805
4648205	chr9:4648205:C:T	4.77268e-40	-2.69219	-1.13687	6.64336e-34	-2.33833	-1.67273
4648426	chr9:4648426:A:G	4.31365e-39	-1.30393e-09	-1.6276	7.00084e-33	-1.30393e-09	-1.65606
4648437	chr9:4648437:C:T	4.05464e-39	-1.30393e-09	-1.68953	7.1963e-33	-1.30393e-09	-1.62852
4648527	chr9:4648527:C:T	5.7856e-40	-1.94609	-1.69051	8.86961e-34	-2.19304	-1.529
4648578	chr9:4648578:T:C	4.38859e-39	-1.30393e-09	-1.61038	6.76477e-33	-1.30393e-09	-1.69036
4648617	chr9:4648617:G:A	5.17253e-40	-2.16042	-1.58819	1.2858e-33	-1.72254	-1.62817
4648632	chr9:4648632:A:G	5.6454e-40	-1.97046	-1.69067	1.15858e-33	-1.83518	-1.61972
4648651	chr9:4648651:G:C	5.07075e-40	-2.08979	-1.67869	7.09042e-34	-2.34831	-1.59762
4648694	chr9:4648694:C:T	2.2247e-39	-2.28976	-7.1114e-10	6.929e-33	-1.66638	-7.1114e-10
4648786	chr9:4648786:C:T	7.54598e-40	-1.68941	-1.68154	1.74735e-33	-1.35367	-1.69032
4648876	chr9:4648876:T:C	8.75456e-40	-2.60501	-0.617391	8.15119e-34	-2.12734	-1.67917
4649468	chr9:4649468:C:T	5.30454e-39	-1.30393e-09	-1.42083	7.30043e-33	-1.30393e-09	-1.61416
4650122	chr9:4650122:C:T	4.05034e-39	-1.30393e-09	-1.69059	6.94075e-33	-1.30393e-09	-1.66468
4650152	chr9:4650152:C:T	1.58149e-39	-2.63102	-7.1114e-10	2.31133e-33	-2.76427	-7.1114e-10
4650305	chr9:4650305:C:T	9.14801e-40	-1.74189	-1.43655	2.89081e-33	-0.951399	-1.58916
4650518	chr9:4650518:C:T	4.05034e-39	-1.30393e-09	-1.69059	6.94071e-33	-1.30393e-09	-1.66469
4650667	chr9:4650667:T:C	4.05656e-39	-1.30393e-09	-1.68905	6.83623e-33	-1.30393e-09	-1.67985
4650957	chr9:4650957:C:T	1.18513e-39	-1.36385	-1.55568	3.4017e-33	-0.901192	-1.47662
4650966	chr9:4650966:T:C	6.15875e-39	-1.30393e-09	-1.27151	9.96477e-33	-1.30393e-09	-1.30304
4651336	chr9:4651336:T:G	4.32402e-39	-1.30393e-09	-1.6252	7.05051e-33	-1.30393e-09	-1.64899
4651498	chr9:4651498:C:T	4.44326e-39	-1.30393e-09	-1.598	6.76445e-33	-1.30393e-09	-1.69041
4651591	chr9:4651591:C:G	1.12832e-39	-1.39277	-1.57588	3.19084e-33	-0.938786	-1.50302
4651724	chr9:4651724:A:G	4.22256e-39	-1.30393e-09	-1.64895	6.80982e-33	-1.30393e-09	-1.68373
4651930	chr9:4651930:G:A	4.34117e-39	-1.30393e-09	-1.62124	6.76601e-33	-1.30393e-09	-1.69018
4651950	chr9:4651950:G:A	4.32467e-39	-1.30393e-09	-1.62505	6.76462e-33	-1.30393e-09	-1.69038
4652446	chr9:4652446:G:A	4.14792e-39	-1.30393e-09	-1.66678	7.2582e-33	-1.30393e-09	-1.61996
4652749	chr9:4652749:C:G	4.30055e-39	-1.30393e-09	-1.63065	6.77545e-33	-1.30393e-09	-1.68879
4652787	chr9:4652787:G:C	2.48269e-38	0.122542	-7.1114e-10	2.30038e-32	-0.466432	-7.1114e-10
4652836	chr9:4652836:C:T	1.38815e-38	-0.458827	-7.1114e-10	1.38497e-32	-0.973826	-7.1114e-10
4653058	chr9:4653058:T:C	4.23251e-39	-1.30393e-09	-1.64659	6.80283e-33	-1.30393e-09	-1.68475
4653282	chr9:4653282:G:A	4.27943e-39	-1.30393e-09	-1.63557	6.86816e-33	-1.30393e-09	-1.67519
4653401	chr9:4653401:A:G	4.12647e-39	-1.30393e-09	-1.67197	6.9455e-33	-1.30393e-09	-1.664
4653495	chr9:4653495:T:C	4.26296e-39	-1.30393e-09	-1.63942	6.78732e-33	-1.30393e-09	-1.68704
4653888	chr9:4653888:G:A	4.22642e-39	-1.30393e-09	-1.64803	6.82544e-33	-1.30393e-09	-1.68143
4653894	chr9:4653894:G:A	6.40512e-40	-2.43589	-1.09898	2.2145e-33	-1.97939	-0.827672
4654047	chr9:4654047:T:C	4.06282e-39	-1.30393e-09	-1.68751	6.82226e-33	-1.30393e-09	-1.6819
4654193	chr9:4654193:T:A	4.10359e-39	-1.30393e-09	-1.67753	6.7706e-33	-1.30393e-09	-1.6895
4654195	chr9:4654195:C:T	9.79109e-40	-1.52152	-1.58898	2.51222e-33	-1.17266	-1.50827
4654392	chr9:4654392:T:C	6.62198e-40	-2.55813	-0.943445	2.84303e-33	-2.07366	-0.483557
4654595	chr9:4654595:T:C	4.39537e-39	-1.30393e-09	-1.60884	6.87202e-33	-1.30393e-09	-1.67463
4654655	chr9:4654655:C:A	3.08871e-40	-2.57365	-1.69057	1.15414e-33	-1.87807	-1.58066
4654730	chr9:4654730:G:A	8.36186e-40	-1.91084	-1.35746	2.42939e-33	-1.20928	-1.50517
4654774	chr9:4654774:G:A	7.79995e-40	-1.99621	-1.34164	2.2011e-33	-1.31851	-1.49462
4654775	chr9:4654775:C:T	3.00951e-40	-2.60426	-1.68594	1.124e-33	-1.94466	-1.54054
4654786	chr9:4654786:G:A	4.68165e-40	-2.44058	-1.40775	1.82661e-33	-1.89241	-1.10723
4654850	chr9:4654850:G:A	4.56385e-40	-2.42644	-1.44736	1.78025e-33	-1.86734	-1.158
4654868	chr9:4654868:GC:G	3.06538e-40	-2.58206	-1.68974	1.14968e-33	-1.89564	-1.56697
4654963	chr9:4654963:T:C	1.32921e-39	-1.45296	-1.35184	6.17731e-33	-0.119532	-1.66168
4655094	chr9:4655094:A:G	4.15872e-39	-1.30393e-09	-1.66418	6.79634e-33	-1.30393e-09	-1.68571
4655294	chr9:4655294:C:A	2.58011e-39	-2.14156	-7.1114e-10	3.43851e-33	-2.36705	-7.1114e-10
4655323	chr9:4655323:A:G	2.57412e-36	4.76388	-7.1114e-10	3.4974e-31	2.2551	-7.1114e-10
4655425	chr9:4655425:C:T	2.89925e-40	-2.6374	-1.69012	9.79634e-34	-2.05114	-1.57153
4655513	chr9:4655513:C:A	4.99648e-39	-1.48065	-7.1114e-10	5.49246e-33	-1.89871	-7.1114e-10
4655515	chr9:4655515:A:G	5.51393e-39	-1.30393e-09	-1.38211	7.70445e-33	-1.30393e-09	-1.56029
4655525	chr9:4655525:A:G	5.25825e-40	-2.56032	-1.17185	1.62377e-33	-2.20595	-0.911389
4655549	chr9:4655549:T:C	1.65303e-38	-0.28419	-7.1114e-10	1.34519e-32	-1.00297	-7.1114e-10
4655551	chr9:4655551:T:C	5.47316e-39	-1.30393e-09	-1.38953	7.61979e-33	-1.30393e-09	-1.57134
4655841	chr9:4655841:G:A	4.68491e-40	-2.36831	-1.47932	1.7978e-33	-1.8104	-1.20513
4655980	chr9:4655980:G:A	2.91833e-40	-2.63058	-1.69039	9.93649e-34	-2.03444	-1.57403
4655990	chr9:4655990:A:C	4.19449e-39	-1.30393e-09	-1.65562	6.79865e-33	-1.30393e-09	-1.68537
4656139	chr9:4656139:G:A	2.98432e-40	-2.60803	-1.69057	1.04878e-33	-1.97666	-1.5778
4656194	chr9:4656194:T:A	2.88892e-40	-2.64062	-1.69047	9.50888e-34	-2.05584	-1.59661
4656237	chr9:4656237:C:G	2.94267e-40	-2.62192	-1.69074	9.97356e-34	-2.01808	-1.58666
4656478	chr9:4656478:AAGGAAGGAAGGAAGGAAGGAAGGAAGGG:A	4.27066e-39	-1.30393e-09	-1.63762	6.83242e-33	-1.30393e-09	-1.68041
4656803	chr9:4656803:T:C	2.97026e-40	-2.61422	-1.6891	1.04506e-33	-1.99957	-1.55845
4656893	chr9:4656893:A:G	6.83853e-40	-2.48881	-0.980586	2.24717e-33	-2.10054	-0.691883
4657040	chr9:4657040:A:G	1.01808e-39	-1.74091	-1.33056	3.06986e-33	-0.995308	-1.48515
4657108	chr9:4657108:C:T	5.28357e-40	-2.54486	-1.18251	1.63719e-33	-2.18347	-0.925637
4657232	chr9:4657232:T:C	5.0147e-39	-1.30393e-09	-1.47701	7.26744e-33	-1.30393e-09	-1.61869
4657357	chr9:4657357:C:A	8.43238e-40	-1.73053	-1.52937	2.36324e-33	-1.30384	-1.43821
4657604	chr9:4657604:C:T	1.81785e-38	-1.30393e-09	-0.18915	2.35951e-32	-1.30393e-09	-0.44105
4657757	chr9:4657757:G:C	9.55162e-40	-1.74643	-1.38883	2.95549e-33	-0.986405	-1.53202
4657906	chr9:4657906:T:C	7.90363e-40	-1.79879	-1.52586	2.17359e-33	-1.38998	-1.43573
4657998	chr9:4657998:A:C	1.12022e-38	-0.673281	-7.1114e-10	7.18238e-33	-1.63046	-7.1114e-10
4658331	chr9:4658331:A:G	6.40733e-39	-1.30393e-09	-1.23194	8.55417e-33	-1.30393e-09	-1.45567
4658369	chr9:4658369:A:G	3.87154e-40	-2.4356	-1.60272	1.15952e-33	-1.86357	-1.59051
4658489	chr9:4658489:T:C	5.26395e-40	-2.57494	-1.15615	1.6178e-33	-2.23086	-0.890167
4658545	chr9:4658545:A:G	5.40395e-40	-2.56984	-1.135	1.67054e-33	-2.22237	-0.866576
4658662	chr9:4658662:G:A	3.87718e-40	-2.41335	-1.62351	1.23422e-33	-1.82638	-1.56527
4658811	chr9:4658811:G:A	3.8809e-40	-2.45103	-1.58487	1.10775e-33	-1.89109	-1.60867
4658850	chr9:4658850:G:A	3.47991e-40	-2.5581	-1.58687	6.77773e-34	-2.30851	-1.68252
4659111	chr9:4659111:T:C	3.64426e-40	-2.51103	-1.58779	1.01022e-33	-1.98586	-1.60606
4659372	chr9:4659372:T:C	4.22394e-39	-1.30393e-09	-1.64862	7.77988e-33	-1.30393e-09	-1.55055
4659385	chr9:4659385:GACAA:G	3.35484e-38	-1.30393e-09	0.423601	3.76646e-32	-1.30393e-09	0.0266288
4659418	chr9:4659418:T:C	4.12985e-40	-2.38582	-1.58792	1.22159e-33	-1.79392	-1.60801
4659449	chr9:4659449:T:C	4.00701e-40	-2.41902	-1.58491	1.15662e-33	-1.84592	-1.61067
4659586	chr9:4659586:G:A	3.40352e-40	-2.53566	-1.63151	6.93017e-34	-2.27826	-1.69053
4659697	chr9:4659697:C:A	4.40423e-39	-1.30393e-09	-1.60682	6.83332e-33	-1.30393e-09	-1.68028
4660269	chr9:4660269:G:A	4.36831e-40	-2.32136	-1.59624	1.14998e-33	-1.78626	-1.67609
4660284	chr9:4660284:G:A	5.56729e-39	-1.30393e-09	-1.37248	8.54405e-33	-1.30393e-09	-1.45686
4660294	chr9:4660294:T:C	4.46885e-40	-2.28445	-1.61039	1.21575e-33	-1.73713	-1.6696
4660623	chr9:4660623:T:C	4.73272e-39	-1.30393e-09	-1.53489	8.12351e-33	-1.30393e-09	-1.50733
4660727	chr9:4660727:C:T	4.0498e-39	-1.30393e-09	-1.69072	6.76235e-33	-1.30393e-09	-1.69072
4660757	chr9:4660757:A:G	7.73844e-39	-1.30393e-09	-1.04319	1.11498e-32	-1.30393e-09	-1.19067
4660781	chr9:4660781:C:G	4.59617e-39	-1.30393e-09	-1.56416	7.88697e-33	-1.30393e-09	-1.53688
4660984	chr9:4660984:C:G	4.06178e-39	-1.30393e-09	-1.68777	6.7938e-33	-1.30393e-09	-1.68608
4661146	chr9:4661146:A:T	9.81017e-39	-2.66444	1.85847	5.758e-33	-2.34552	0.494021
4661147	chr9:4661147:A:T	9.33433e-39	-1.30393e-09	-0.855689	1.27672e-32	-1.30393e-09	-1.05521
4661172	chr9:4661172:T:C	1.54275e-38	-0.353235	-7.1114e-10	1.53172e-32	-0.873115	-7.1114e-10
4661437	chr9:4661437:C:T	3.29317e-40	-2.57281	-1.62732	4.80848e-34	-2.6663	-1.668
4661853	chr9:4661853:C:T	1.46431e-38	0.261381	-0.666799	3.95067e-32	1.70847	-1.63409
4662065	chr9:4662065:G:A	7.1708e-38	2.70014	-1.51692	1.23337e-30	5.13861	-1.6232
4662235	chr9:4662235:T:TCCA	7.02744e-39	-1.30393e-09	-1.13957	1.59688e-32	-1.30393e-09	-0.831455
4662286	chr9:4662286:G:C	1.41789e-33	10.2868	0.788532	6.07237e-29	8.14664	-0.734646
4662394	chr9:4662394:A:G	2.52419e-40	-2.77534	-1.69071	4.40558e-34	-2.73108	-1.69073
4662398	chr9:4662398:T:C	5.27216e-39	-1.30393e-09	-1.42695	1.09742e-32	-1.30393e-09	-1.20655
4663679	chr9:4663679:C:T	2.8895e-39	-2.0283	-7.1114e-10	5.04059e-33	-1.98457	-7.1114e-10
4663893	chr9:4663893:G:A	2.26569e-38	-1.30393e-09	0.031079	5.8352e-32	-1.30393e-09	0.464402
4663901	chr9:4663901:G:A	4.2252e-39	-1.30393e-09	-1.64832	6.76578e-33	-1.30393e-09	-1.69021
4664260	chr9:4664260:G:C	8.74217e-39	-1.30393e-09	-0.921229	1.02631e-32	-1.30393e-09	-1.27353
4664347	chr9:4664347:A:T	6.11004e-39	-1.30393e-09	-1.27945	8.42005e-33	-1.30393e-09	-1.47147
4664457	chr9:4664457:T:C	2.34405e-38	-1.30393e-09	0.06508	6.06084e-32	-1.30393e-09	0.502343
4664749	chr9:4664749:C:T	1.96694e-36	6.17425	-1.6794	1.53338e-30	5.40341	-1.67028
4664852	chr9:4664852:A:G	3.46728e-38	-0.0129971	0.469565	9.63783e-32	0.634246	0.331945
4665390	chr9:4665390:G:A	8.86463e-39	-1.30393e-09	-0.907318	1.18877e-32	-1.30393e-09	-1.12659
4665687	chr9:4665687:C:T	5.55944e-39	-1.30393e-09	-1.37389	1.15476e-32	-1.30393e-09	-1.15561
4666643	chr9:4666643:C:T	4.48689e-39	-1.30393e-09	-1.58823	8.73385e-33	-1.30393e-09	-1.43488
4666733	chr9:4666733:T:TA	1.30988e-38	-1.30393e-09	-0.516869	2.94171e-32	-1.30393e-09	-0.220515
4666964	chr9:4666964:A:G	3.23305e-38	-1.30393e-09	0.386625	5.67343e-32	-1.30393e-09	0.436287
4667150	chr9:4667150:G:C	6.01849e-39	-1.30393e-09	-1.29455	1.38976e-32	-1.30393e-09	-0.970377
4667662	chr9:4667662:C:T	4.05222e-39	-1.30393e-09	-1.69012	6.94804e-33	-1.30393e-09	-1.66363
4667712	chr9:4667712:C:T	1.77044e-39	-1.09871	-1.41945	4.92366e-33	-0.549797	-1.45824
4668333	chr9:4668333:T:G	4.17518e-39	-1.30393e-09	-1.66023	7.0328e-33	-1.30393e-09	-1.65151
4669084	chr9:4669084:T:C	1.10302e-38	-1.30393e-09	-0.688747	2.70499e-32	-1.30393e-09	-0.304409
4669262	chr9:4669262:T:C	1.30656e-38	-1.30393e-09	-0.519404	2.26275e-32	-1.30393e-09	-0.482927
4669506	chr9:4669506:T:C	9.38889e-39	-1.30393e-09	-0.84986	2.23652e-32	-1.30393e-09	-0.494586
4669547	chr9:4669547:T:C	1.12936e-35	4.91509	1.32751	5.79931e-29	5.75834	1.60765
4669797	chr9:4669797:A:G	7.31846e-38	-1.30393e-09	1.2036	7.50231e-32	-1.30393e-09	0.715705
4669917	chr9:4669917:G:A	4.07175e-39	-1.30393e-09	-1.68532	6.84541e-33	-1.30393e-09	-1.67851
4669958	chr9:4669958:A:G	4.3345e-39	-1.30393e-09	-1.62278	7.33136e-33	-1.30393e-09	-1.60993
4670137	chr9:4670137:A:G	4.07118e-39	-1.30393e-09	-1.68545	6.84688e-33	-1.30393e-09	-1.6783
4670250	chr9:4670250:C:T	3.17238e-39	-0.994209	-0.940695	5.49092e-33	-0.239886	-1.65911
4670338	chr9:4670338:G:A	1.03071e-38	-1.75891	1.00236	7.66872e-33	-1.34624	-0.218702
4670525	chr9:4670525:A:G	2.76857e-39	-1.04428	-1.02678	4.96793e-33	-0.365049	-1.63404
4670562	chr9:4670562:T:A	4.51826e-39	-1.30393e-09	-1.58126	9.0458e-33	-1.30393e-09	-1.39979
4670573	chr9:4670573:C:T	2.30752e-39	-1.26536	-0.987852	3.30937e-33	-0.745969	-1.65936
4670642	chr9:4670642:G:A	3.36804e-39	-1.33363	-0.541428	4.38346e-33	-0.600991	-1.52326
4670865	chr9:4670865:G:A	4.05514e-39	-1.30393e-09	-1.6894	6.90907e-33	-1.30393e-09	-1.66926
4670982	chr9:4670982:CT:C	9.75297e-39	-1.81679	1.00498	6.9696e-33	-1.42002	-0.240509
4671022	chr9:4671022:A:G	4.98417e-39	-1.79571	0.31259	4.37956e-33	-1.3776	-0.74754
4671274	chr9:4671274:C:G	5.13801e-39	-1.30393e-09	-1.45272	1.04552e-32	-1.30393e-09	-1.25499
4671409	chr9:4671409:C:A	5.60564e-39	-1.42397	0.0583561	5.01258e-33	-0.752407	-1.23773
4671929	chr9:4671929:A:G	4.05716e-39	-1.30393e-09	-1.68891	6.89197e-33	-1.30393e-09	-1.67173
4671957	chr9:4671957:G:A	3.51906e-39	-1.35583	-0.475365	4.17189e-33	-0.847093	-1.32663
4672008	chr9:4672008:A:G	1.46904e-37	-1.30393e-09	1.90039	6.12052e-31	-1.30393e-09	2.81473
4672381	chr9:4672381:T:C	1.63858e-39	-1.49969	-1.09586	2.72004e-33	-0.976485	-1.62496
4672480	chr9:4672480:G:A	2.7851e-39	-1.43351	-0.631592	3.54163e-33	-0.916653	-1.42085
4672712	chr9:4672712:T:C	1.83361e-39	-1.44928	-1.03383	2.94644e-33	-0.915352	-1.60614
4672878	chr9:4672878:C:T	2.85029e-39	-1.33912	-0.702848	3.83947e-33	-0.80457	-1.45219
4672996	chr9:4672996:G:T	4.72757e-38	0.178023	0.588585	3.19039e-33	-1.36004	-1.08191
4673221	chr9:4673221:T:C	4.79907e-39	-1.30393e-09	-1.52096	9.10394e-33	-1.30393e-09	-1.39338
4673641	chr9:4673641:T:A	2.75333e-39	-1.40531	-0.671261	3.59388e-33	-0.880074	-1.44278
4673780	chr9:4673780:C:T	2.86714e-39	-1.40043	-0.635642	3.68768e-33	-0.87222	-1.42487
4673941	chr9:4673941:G:A	3.22554e-39	-1.29879	-0.6195	4.16424e-33	-0.759367	-1.41619
4674192	chr9:4674192:C:T	1.41707e-37	-1.30393e-09	1.86437	5.67574e-31	-1.30393e-09	2.73928
4674193	chr9:4674193:T:C	2.65195e-39	-1.42845	-0.68564	3.47999e-33	-0.905197	-1.44987
4674408	chr9:4674408:A:C	2.01687e-39	-1.4564	-0.931441	2.9987e-33	-0.943181	-1.56073
4674695	chr9:4674695:A:G	2.30633e-39	-1.30786	-0.945863	3.6404e-33	-0.759721	-1.55028
4674722	chr9:4674722:T:C	1.94991e-39	-1.44559	-0.976017	2.98582e-33	-0.929693	-1.57852
4674736	chr9:4674736:C:A	1.72911e-39	-1.58853	-0.953249	2.4886e-33	-1.12119	-1.56919
4675543	chr9:4675543:C:T	1.94367e-39	-1.62382	-0.800989	2.54736e-33	-1.16444	-1.50259
4675844	chr9:4675844:G:A	1.05297e-38	-1.30393e-09	-0.735192	2.54357e-32	-1.30393e-09	-0.365937
4676012	chr9:4676012:G:C	1.97745e-39	-1.54515	-0.862428	2.70259e-33	-1.07715	-1.53073
4676124	chr9:4676124:G:A	3.34719e-38	-1.30393e-09	0.421318	2.76467e-32	-1.30393e-09	-0.282584
4676155	chr9:4676155:C:T	3.86399e-39	-1.73769	-7.1114e-10	9.96891e-33	-1.30262	-7.1114e-10
4676266	chr9:4676266:G:T	1.7581e-39	-1.58225	-0.942898	2.56463e-33	-1.09494	-1.56533
4676745	chr9:4676745:G:C	1.24488e-38	-1.87818	1.31042	3.72377e-33	-0.929304	-1.35805
4676903	chr9:4676903:T:C	8.0915e-39	-1.30393e-09	-0.998573	1.03974e-32	-1.30393e-09	-1.26054
4677100	chr9:4677100:G:A	4.07997e-39	-1.30393e-09	-1.6833	6.83027e-33	-1.30393e-09	-1.68073
4677218	chr9:4677218:C:A	1.84532e-39	-1.51426	-0.962475	2.71044e-33	-1.03161	-1.57337
4677453	chr9:4677453:T:C	2.2744e-39	-1.42633	-0.841336	3.23624e-33	-0.904468	-1.52321
4677703	chr9:4677703:G:A	7.74748e-39	-1.30393e-09	-1.04202	1.55485e-32	-1.30393e-09	-0.85813
4677903	chr9:4677903:A:G	4.19679e-39	-1.30393e-09	-1.65507	6.7887e-33	-1.30393e-09	-1.68683
4678160	chr9:4678160:C:A	4.93628e-39	-1.30393e-09	-1.49277	9.91046e-33	-1.30393e-09	-1.3085
4678162	chr9:4678162:T:C	1.11855e-38	-1.30393e-09	-0.674766	2.15814e-32	-1.30393e-09	-0.530261
4678409	chr9:4678409:G:C	1.01718e-38	-1.30393e-09	-0.769769	2.489e-32	-1.30393e-09	-0.387626
4678475	chr9:4678475:A:C	9.62221e-40	-2.59533	-0.532572	5.46851e-34	-2.77629	-1.42938
4678483	chr9:4678483:T:A	6.91425e-40	-2.6864	-0.771987	4.83994e-34	-2.75538	-1.57239
4678519	chr9:4678519:A:C	5.65492e-40	-2.65912	-1.00033	4.4541e-34	-2.76485	-1.646
4678600	chr9:4678600:CTT:C	4.72816e-39	-1.30393e-09	-1.53585	9.31722e-33	-1.30393e-09	-1.37023
4678720	chr9:4678720:T:A	8.03315e-40	-2.57629	-0.732103	4.93107e-34	-2.77841	-1.53071
4678754	chr9:4678754:A:G	8.25485e-40	-2.5598	-0.721375	4.96092e-34	-2.77708	-1.526
4678805	chr9:4678805:C:T	8.37478e-40	-2.59368	-0.673064	5.05488e-34	-2.77899	-1.50533
4679060	chr9:4679060:C:T	6.40167e-39	-1.30393e-09	-1.23283	1.18157e-32	-1.30393e-09	-1.13266
4679078	chr9:4679078:C:G	9.73663e-38	1.94182	-0.452726	1.11153e-31	1.57737	-0.468553
4679185	chr9:4679185:G:A	7.78729e-39	-1.30393e-09	-1.03689	1.80179e-32	-1.30393e-09	-0.710726
4679363	chr9:4679363:C:A	5.83827e-39	-1.30393e-09	-1.32495	8.24883e-33	-1.30393e-09	-1.49202
4679906	chr9:4679906:A:G	3.11331e-40	-2.77813	-1.47815	6.45247e-34	-2.48962	-1.5506
4680014	chr9:4680014:A:G	1.62933e-39	-2.77698	0.175765	1.30962e-33	-2.59438	-0.737973
4680319	chr9:4680319:A:G	9.11823e-39	-1.30393e-09	-0.879111	1.19832e-32	-1.30393e-09	-1.11858
4680407	chr9:4680407:T:C	3.619e-40	-2.77663	-1.32915	6.99956e-34	-2.31314	-1.64569
4680653	chr9:4680653:G:A	6.37926e-40	-1.85137	-1.68755	8.42317e-34	-2.1387	-1.63499
4680694	chr9:4680694:C:T	4.19194e-39	-1.30393e-09	-1.65622	6.76232e-33	-1.30393e-09	-1.69073
4681016	chr9:4681016:G:A	7.61839e-39	-1.30393e-09	-1.05882	1.71015e-32	-1.30393e-09	-0.762922
4681173	chr9:4681173:G:C	1.75899e-38	0.164722	-0.386785	4.57646e-32	0.538012	-0.316592
4681991	chr9:4681991:C:T	1.03572e-38	-1.30393e-09	-0.75171	3.07136e-32	-1.30393e-09	-0.177386
4682029	chr9:4682029:A:T	5.23985e-40	-2.47958	-1.2561	1.27327e-33	-1.68445	-1.67605
4682481	chr9:4682481:C:G	1.3533e-38	-1.30393e-09	-0.484254	3.89733e-32	-1.30393e-09	0.060787
4682696	chr9:4682696:C:T	6.73735e-39	-1.18172	-7.1114e-10	1.29728e-32	-1.03924	-7.1114e-10
4683042	chr9:4683042:A:G	5.68631e-39	-1.30393e-09	-1.35133	7.86765e-33	-1.30393e-09	-1.53933
4683295	chr9:4683295:C:G	3.82882e-39	-2.7324	0.985568	2.94273e-33	-2.43156	-0.0911898
4684314	chr9:4684314:G:T	5.51728e-39	-1.30393e-09	-1.3815	8.0928e-33	-1.30393e-09	-1.51112
4684397	chr9:4684397:G:T	5.13145e-38	-2.40989	3.25848	1.06021e-32	-2.73587	1.49483
4684770	chr9:4684770:A:G	9.97045e-39	-2.73229	1.94253	6.15522e-33	-2.43866	0.653868
4685299	chr9:4685299:T:G	6.05424e-39	-1.30393e-09	-1.28863	1.11759e-32	-1.30393e-09	-1.18833
4685340	chr9:4685340:T:C	5.72892e-40	-2.4613	-1.18515	1.31906e-33	-1.6393	-1.68588
4686064	chr9:4686064:C:T	4.6023e-39	-1.30393e-09	-1.56283	6.88561e-33	-1.30393e-09	-1.67266
4686097	chr9:4686097:G:A	1.9754e-38	-1.30393e-09	-0.106031	6.12022e-32	-1.30393e-09	0.512093
4686793	chr9:4686793:C:G	7.00357e-39	-1.30393e-09	-1.14297	1.29353e-32	-1.30393e-09	-1.04213
4687248	chr9:4687248:T:C	1.80127e-39	-2.5009	-7.1114e-10	3.28165e-33	-2.41375	-7.1114e-10
4687402	chr9:4687402:G:A	1.81504e-38	-1.30393e-09	-0.190696	5.54455e-32	-1.30393e-09	0.413309
4687511	chr9:4687511:T:A	1.10769e-37	-1.30393e-09	1.61806	1.0992e-31	-1.30393e-09	1.09766
4687687	chr9:4687687:A:T	5.18209e-39	-1.30393e-09	-1.44418	7.18864e-33	-1.30393e-09	-1.62959
4688022	chr9:4688022:G:C	4.22461e-39	-1.30393e-09	-1.64846	7.89882e-33	-1.30393e-09	-1.53538
4688123	chr9:4688123:C:T	6.89045e-38	1.14333	-7.1114e-10	6.83903e-32	0.623139	-7.1114e-10
4688293	chr9:4688293:C:T	2.22774e-39	-1.17437	-1.11403	3.10512e-33	-1.15565	-1.31338
4688412	chr9:4688412:A:G	2.84282e-38	-1.16615	1.42414	9.75382e-33	-1.21728	-0.107149
4688433	chr9:4688433:T:C	3.05415e-39	-1.97289	-7.1114e-10	7.7708e-33	-1.55172	-7.1114e-10
4688508	chr9:4688508:C:T	4.18702e-39	-1.30393e-09	-1.6574	7.25241e-33	-1.30393e-09	-1.62076
4688963	chr9:4688963:T:C	3.63196e-38	0.50297	-7.1114e-10	1.71609e-32	-0.759458	-7.1114e-10
4689079	chr9:4689079:T:C	1.55048e-38	-1.30393e-09	-0.348237	4.60327e-32	-1.30393e-09	0.227262
4689113	chr9:4689113:A:G	1.24774e-37	-1.30393e-09	1.73712	1.22679e-31	-1.30393e-09	1.20748
4689525	chr9:4689525:G:T	5.2882e-39	-1.30393e-09	-1.42391	9.63305e-33	-1.30393e-09	-1.33689
4689614	chr9:4689614:G:A	4.57977e-40	-2.57149	-1.29884	1.06327e-33	-1.87431	-1.66643
4690133	chr9:4690133:C:T	9.68831e-39	-1.30393e-09	-0.818468	4.13912e-32	-1.30393e-09	0.120977
4690399	chr9:4690399:T:C	9.26906e-40	-2.14659	-1.0187	5.79731e-34	-2.58881	-1.55847
4690475	chr9:4690475:A:G	4.39808e-39	-1.30393e-09	-1.60822	6.87771e-33	-1.30393e-09	-1.6738
4690923	chr9:4690923:A:G	1.07009e-38	-1.30393e-09	-0.719059	3.18918e-32	-1.30393e-09	-0.139742
4691125	chr9:4691125:A:G	7.2764e-38	-1.30393e-09	1.19783	5.27523e-32	-1.30393e-09	0.363516
4691570	chr9:4691570:C:T	1.24651e-38	-2.59719	2.03074	3.43041e-32	-2.40175	2.33493
4691765	chr9:4691765:A:G	2.70074e-39	-1.1354	-0.960465	3.73446e-33	-1.09653	-1.18795
4692015	chr9:4692015:A:G	4.64725e-39	-1.30393e-09	-1.55311	7.59374e-33	-1.30393e-09	-1.57477
4692185	chr9:4692185:TATCA:T	2.46034e-39	-1.17485	-1.01424	3.40356e-33	-1.14211	-1.23516
4692233	chr9:4692233:T:C	2.92522e-39	-0.637777	-1.37824	1.0599e-33	-1.86081	-1.68311
4692589	chr9:4692589:A:T	3.51853e-40	-2.65245	-1.48148	1.01754e-33	-2.59004	-0.994667
4692677	chr9:4692677:C:T	8.02947e-38	-2.10424	3.40055	1.33766e-32	-2.60438	1.59579
4693006	chr9:4693006:T:C	5.42403e-39	-1.30393e-09	-1.39855	9.89861e-33	-1.30393e-09	-1.3097
4693084	chr9:4693084:A:T	4.54189e-39	-1.30393e-09	-1.57604	8.18934e-33	-1.30393e-09	-1.49926
4693092	chr9:4693092:C:G	4.16065e-40	-2.71368	-1.25262	4.81459e-34	-2.6596	-1.67342
4693171	chr9:4693171:A:G	2.84828e-40	-2.66285	-1.6824	5.82872e-34	-2.55536	-1.58652
4693296	chr9:4693296:C:T	4.5778e-39	-1.30393e-09	-1.56817	7.49171e-33	-1.30393e-09	-1.58829
4693368	chr9:4693368:A:G	4.44991e-38	-2.25913	2.96522	8.82396e-33	-2.67806	1.25344
4693389	chr9:4693389:G:A	6.87101e-39	-1.30393e-09	-1.16208	1.47424e-32	-1.30393e-09	-0.911364
4693462	chr9:4693462:T:A	5.80656e-39	-1.30393e-09	-1.3304	1.06774e-32	-1.30393e-09	-1.23396
4693755	chr9:4693755:G:A	8.2133e-38	1.31895	-7.1114e-10	1.2441e-31	1.2215	-7.1114e-10
4694217	chr9:4694217:CTACAAGTG:C	4.44409e-39	-1.30393e-09	-1.59781	6.782e-33	-1.30393e-09	-1.68782
4694724	chr9:4694724:A:C	8.12345e-39	-1.30393e-09	-0.994633	2.2365e-32	-1.30393e-09	-0.494593
4694725	chr9:4694725:A:C	7.806e-39	-1.30393e-09	-1.0345	2.1198e-32	-1.30393e-09	-0.548184
4694744	chr9:4694744:G:A	9.5271e-39	-1.30393e-09	-0.835247	2.17462e-32	-1.30393e-09	-0.522652
4694997	chr9:4694997:A:G	1.61604e-38	-1.30393e-09	-0.306825	4.78327e-32	-1.30393e-09	0.265619
4695291	chr9:4695291:G:C	1.8047e-39	-2.69024	0.191241	5.13496e-34	-2.67157	-1.59703
4695330	chr9:4695330:C:T	2.46967e-36	4.72245	-7.1114e-10	2.44349e-31	1.89651	-7.1114e-10
4695548	chr9:4695548:C:T	1.08781e-38	-2.76974	2.06711	6.69144e-33	-2.53577	0.834512
4695575	chr9:4695575:C:T	4.43644e-39	-1.30393e-09	-1.59953	7.04733e-33	-1.30393e-09	-1.64944
4695652	chr9:4695652:G:A	2.16303e-39	-2.74997	0.432095	1.3877e-33	-2.37939	-0.895054
4695672	chr9:4695672:T:G	4.51163e-39	-1.30393e-09	-1.58273	6.8124e-33	-1.30393e-09	-1.68335
4696897	chr9:4696897:C:G	3.86304e-39	-2.76362	1.02569	2.75553e-33	-2.52876	-0.0597189
4696919	chr9:4696919:C:T	1.14898e-39	-2.75116	-0.199345	9.53522e-34	-2.37561	-1.27408
4697250	chr9:4697250:T:C	8.29026e-38	-1.30393e-09	1.32828	6.48091e-32	-1.30393e-09	0.569355
4697360	chr9:4697360:T:C	6.39857e-39	-1.30393e-09	-1.23331	1.19888e-32	-1.30393e-09	-1.11812
4697450	chr9:4697450:C:T	4.53557e-39	-1.30393e-09	-1.57744	7.30192e-33	-1.30393e-09	-1.61395
4697492	chr9:4697492:C:G	8.76428e-39	-1.30393e-09	-0.918704	1.9809e-32	-1.30393e-09	-0.615955
4697652	chr9:4697652:TAA:T	1.03628e-38	-1.30393e-09	-0.751161	3.05965e-32	-1.30393e-09	-0.181204
4698017	chr9:4698017:T:G	1.15887e-38	-1.30393e-09	-0.639361	3.62296e-32	-1.30393e-09	-0.0122159
4698043	chr9:4698043:A:C	7.55959e-39	-1.30393e-09	-1.06657	1.40494e-32	-1.30393e-09	-0.95951
4698162	chr9:4698162:C:T	1.75115e-38	-1.30393e-09	-0.226527	5.91947e-32	-1.30393e-09	0.478742
4698416	chr9:4698416:G:A	3.73441e-37	-2.30519	5.13856	4.33179e-32	-2.69028	2.85676
4699175	chr9:4699175:T:G	5.04182e-39	-2.32837	0.856755	1.00461e-33	-2.73921	-0.858287
4699273	chr9:4699273:G:T	4.06688e-40	-2.55336	-1.43574	1.18665e-33	-1.81657	-1.61439
4699432	chr9:4699432:A:G	9.10861e-39	-1.30393e-09	-0.880167	2.58727e-32	-1.30393e-09	-0.348902
4699811	chr9:4699811:C:T	2.32932e-38	-1.30393e-09	0.0587722	8.61493e-32	-1.30393e-09	0.853991
4700367	chr9:4700367:C:T	1.0811e-38	-1.30393e-09	-0.70882	3.2994e-32	-1.30393e-09	-0.105764
4700656	chr9:4700656:T:A	2.00283e-38	-1.30393e-09	-0.0922393	7.00664e-32	-1.30393e-09	0.647352
4701004	chr9:4701004:TTCC:T	3.0108e-39	-0.806149	-1.18103	4.4677e-33	-0.709389	-1.39583
4701573	chr9:4701573:ATACAGAGAAAGCC:A	7.89277e-39	-1.30393e-09	-1.02344	2.20318e-32	-1.30393e-09	-0.509603
4702077	chr9:4702077:A:C	7.53219e-39	-1.30393e-09	-1.0702	2.14665e-32	-1.30393e-09	-0.535599
4702296	chr9:4702296:C:T	5.17551e-39	-1.30393e-09	-1.44545	7.133e-33	-1.30393e-09	-1.63736
4702417	chr9:4702417:C:T	2.88798e-40	-2.64122	-1.69019	6.09665e-34	-2.60304	-1.49389
4702608	chr9:4702608:G:A	5.63668e-39	-1.30393e-09	-1.36009	1.11361e-32	-1.30393e-09	-1.19189
4702782	chr9:4702782:G:A	5.77282e-39	-1.30393e-09	-1.33623	1.14969e-32	-1.30393e-09	-1.16001
4703212	chr9:4703212:A:C	5.62197e-39	-1.30393e-09	-1.36271	1.02804e-32	-1.30393e-09	-1.27185
4703428	chr9:4703428:C:G	7.89643e-39	-1.30393e-09	-1.02298	1.46915e-32	-1.30393e-09	-0.914822
4703898	chr9:4703898:T:G	1.01179e-38	-1.30393e-09	-0.775083	3.20201e-32	-1.30393e-09	-0.135728
4704132	chr9:4704132:A:T	3.46107e-39	-1.34198	-0.505832	4.45654e-33	-1.25234	-0.855381
4704205	chr9:4704205:T:TG	7.8779e-39	-1.30393e-09	-1.02533	1.74765e-32	-1.30393e-09	-0.741236
4704420	chr9:4704420:G:A	4.46529e-40	-2.7536	-1.14204	5.04516e-34	-2.61417	-1.67208
4704866	chr9:4704866:A:G	4.91877e-40	-2.72574	-1.07317	4.80565e-34	-2.64421	-1.69067
4704949	chr9:4704949:C:T	7.59247e-39	-1.30393e-09	-1.06223	1.41102e-32	-1.30393e-09	-0.955195
4706214	chr9:4706214:C:T	4.0702e-39	-2.72428	1.03859	5.91658e-33	-2.08551	0.261177
4706288	chr9:4706288:T:C	8.82918e-38	-1.30393e-09	1.39126	2.28592e-31	-1.30393e-09	1.82985
4706366	chr9:4706366:T:C	6.72322e-40	-2.70863	-0.777773	1.28007e-33	-1.89193	-1.46325
4706485	chr9:4706485:T:C	1.36568e-38	-1.30393e-09	-0.475149	3.64471e-32	-1.30393e-09	-0.0062305
4706858	chr9:4706858:CTCTT:C	2.32567e-39	-2.69753	0.452153	3.26885e-33	-1.90278	-0.514869
4706961	chr9:4706961:A:G	2.34735e-39	-2.69829	0.462189	3.3178e-33	-1.89625	-0.506539
4707078	chr9:4707078:A:G	1.36635e-39	-2.77725	-7.1114e-10	3.00362e-33	-2.50227	-7.1114e-10
4707351	chr9:4707351:TG:T	2.25025e-38	-2.45961	2.48385	6.18231e-33	-2.77361	0.993213
4707514	chr9:4707514:G:A	2.46409e-39	-2.71737	0.5298	3.2468e-33	-1.96361	-0.460809
4707519	chr9:4707519:G:C	1.66004e-39	-1.10286	-1.47969	2.40921e-33	-1.0652	-1.65759
4707650	chr9:4707650:T:C	1.4278e-38	-1.30393e-09	-0.430669	3.74255e-32	-1.30393e-09	0.0202615
4708414	chr9:4708414:TTC:T	6.11522e-39	-2.73667	1.45806	8.22128e-33	-2.12894	0.63358
4708646	chr9:4708646:A:G	5.29859e-38	-1.30393e-09	0.880639	2.03004e-31	-1.30393e-09	1.71114
4708663	chr9:4708663:T:C	4.06408e-39	-1.30393e-09	-1.6872	6.98125e-33	-1.30393e-09	-1.65886
4708794	chr9:4708794:C:T	6.42721e-39	-1.30393e-09	-1.22885	1.32782e-32	-1.30393e-09	-1.01597
4708813	chr9:4708813:T:C	4.16085e-39	-1.30393e-09	-1.66367	7.37986e-33	-1.30393e-09	-1.60334
4708851	chr9:4708851:C:T	4.55179e-40	-2.40388	-1.47257	4.29687e-34	-2.75732	-1.68947
4709292	chr9:4709292:T:C	4.05583e-39	-1.30393e-09	-1.68923	6.81697e-33	-1.30393e-09	-1.68268
4709379	chr9:4709379:G:A	5.1099e-39	-1.30393e-09	-1.45821	7.51599e-33	-1.30393e-09	-1.58506
4709784	chr9:4709784:A:G	7.37583e-39	-1.34972	0.258536	5.14462e-33	-2.50044	0.536304
4709861	chr9:4709861:T:C	8.4864e-39	-1.79054	0.83962	3.90764e-33	-1.91932	-0.319834
4710409	chr9:4710409:C:T	5.36034e-38	-2.054	2.94623	6.20651e-32	-2.75787	3.28396
4710456	chr9:4710456:T:G	4.7387e-39	-1.30393e-09	-1.53363	8.60757e-33	-1.30393e-09	-1.44945
4710465	chr9:4710465:C:T	1.46136e-38	-1.75376	1.34632	1.29034e-32	-2.68349	1.63889
4710468	chr9:4710468:C:T	1.55443e-38	-1.64935	1.30366	1.278e-32	-2.65172	1.59751
4710665	chr9:4710665:T:C	2.55054e-39	-2.15308	-7.1114e-10	4.46445e-33	-2.10594	-7.1114e-10
4710753	chr9:4710753:AAAT:A	7.30692e-39	-1.43658	0.336014	5.08026e-33	-2.56888	0.592151
4711224	chr9:4711224:A:C	7.31256e-40	-2.07913	-1.32325	7.47522e-34	-2.26542	-1.62766
4711367	chr9:4711367:T:C	1.41291e-39	-2.74374	-7.1114e-10	3.36953e-33	-2.38732	-7.1114e-10
4711440	chr9:4711440:T:A	4.47449e-39	-1.33781	-0.253181	4.96418e-34	-2.76263	-1.5398
4711947	chr9:4711947:G:A	7.09351e-39	-1.72584	0.59563	3.48811e-33	-1.86753	-0.485201
4712165	chr9:4712165:T:C	4.41183e-39	-1.30393e-09	-1.6051	7.89387e-33	-1.30393e-09	-1.536
4712270	chr9:4712270:A:C	4.17785e-39	-1.30393e-09	-1.65959	6.76576e-33	-1.30393e-09	-1.69022
4712401	chr9:4712401:G:A	4.32969e-39	-1.30393e-09	-1.62389	8.28248e-33	-1.30393e-09	-1.48795
4712644	chr9:4712644:G:T	7.07689e-39	-1.30393e-09	-1.13255	1.46449e-32	-1.30393e-09	-0.918002
4713506	chr9:4713506:G:A	3.80091e-38	1.66761	-1.11917	1.15803e-33	-2.11358	-1.34179
4713655	chr9:4713655:G:T	1.46876e-39	-1.90634	-0.79863	1.56348e-33	-1.85303	-1.30215
4714234	chr9:4714234:A:T	4.80867e-36	3.87456	1.51423	1.25316e-32	-0.915543	-0.158292
4714297	chr9:4714297:G:C	1.17486e-39	-1.87779	-1.05044	1.38064e-33	-1.82004	-1.4595
4714369	chr9:4714369:C:T	9.54931e-39	-1.30393e-09	-0.832918	9.69235e-33	-1.30393e-09	-1.33075
4714523	chr9:4714523:T:A	8.49599e-39	-1.30393e-09	-0.949793	9.65101e-33	-1.30393e-09	-1.33503
4714941	chr9:4714941:G:A	9.86814e-39	-1.30393e-09	-0.800076	1.26091e-32	-1.30393e-09	-1.06767
4715258	chr9:4715258:A:G	4.35534e-39	-1.30393e-09	-1.61798	7.90055e-33	-1.30393e-09	-1.53516
4715302	chr9:4715302:G:C	4.83127e-37	1.03135	2.05955	3.02708e-33	-1.76225	-0.732246
4715341	chr9:4715341:G:A	1.18687e-38	0.620651	-1.23614	1.56807e-33	-1.73578	-1.41646
4715727	chr9:4715727:G:A	6.81938e-39	-1.30393e-09	-1.16962	1.33917e-32	-1.30393e-09	-1.00746
4715926	chr9:4715926:G:A	2.80689e-38	1.50084	-1.25557	8.83297e-34	-2.2352	-1.49099
4715927	chr9:4715927:A:T	2.7634e-38	1.49055	-1.26089	8.77016e-34	-2.23873	-1.49459
4716102	chr9:4716102:G:T	2.25584e-38	1.38725	-1.36053	7.93411e-34	-2.27448	-1.55902
4716252	chr9:4716252:C:A	4.05849e-39	-1.30393e-09	-1.68858	6.92015e-33	-1.30393e-09	-1.66765
4716466	chr9:4716466:C:T	1.00406e-38	-1.30393e-09	-0.782747	1.24294e-32	-1.30393e-09	-1.08203
4716515	chr9:4716515:T:A	1.15635e-39	-1.91537	-1.02874	1.20035e-33	-1.92172	-1.49776
4716588	chr9:4716588:C:T	1.96501e-38	1.26662	-1.37793	7.46523e-34	-2.32156	-1.57286
4716875	chr9:4716875:G:A	4.51061e-39	-1.30393e-09	-1.58295	6.84606e-33	-1.30393e-09	-1.67842
4716963	chr9:4716963:T:C	4.07187e-39	-1.30393e-09	-1.68528	6.77715e-33	-1.30393e-09	-1.68854
4717157	chr9:4717157:G:A	5.93629e-38	-0.248515	1.2428	4.19986e-33	-2.72976	0.562717
4717247	chr9:4717247:A:G	1.27586e-38	-1.30393e-09	-0.543182	3.42122e-32	-1.30393e-09	-0.0695079
4717268	chr9:4717268:G:A	4.1738e-39	-1.30393e-09	-1.66056	6.78105e-33	-1.30393e-09	-1.68796
4717355	chr9:4717355:G:A	1.04858e-37	0.74692	0.816304	3.17409e-33	-2.51611	0.0690398
4717357	chr9:4717357:T:C	4.10702e-39	-1.30393e-09	-1.67669	6.76224e-33	-1.30393e-09	-1.69074
4717635	chr9:4717635:A:G	2.07296e-39	-1.15965	-1.20076	4.82215e-34	-2.75844	-1.57302
4717711	chr9:4717711:G:C	4.36785e-39	-1.30393e-09	-1.61512	7.8745e-33	-1.30393e-09	-1.53846
4717901	chr9:4717901:A:G	1.46131e-38	-1.30393e-09	-0.407466	1.58189e-32	-1.30393e-09	-0.840884
4717916	chr9:4717916:T:C	1.70277e-39	-1.23635	-1.32078	4.63949e-34	-2.75154	-1.61853
4718154	chr9:4718154:C:T	2.33868e-38	-1.30393e-09	0.0627851	2.6765e-32	-1.30393e-09	-0.314997
4718156	chr9:4718156:T:C	4.09403e-39	-1.30393e-09	-1.67986	7.16856e-33	-1.30393e-09	-1.63239
4718165	chr9:4718165:C:G	1.33727e-39	-1.12012	-1.67864	4.36021e-34	-2.77283	-1.65933
4718325	chr9:4718325:T:C	4.13236e-39	-1.30393e-09	-1.67054	7.31483e-33	-1.30393e-09	-1.61219
4718351	chr9:4718351:G:A	7.25588e-39	-1.30393e-09	-1.10758	1.41995e-32	-1.30393e-09	-0.948884
4718387	chr9:4718387:C:T	5.92857e-39	-1.30393e-09	-1.3096	8.5249e-33	-1.30393e-09	-1.4591
4718440	chr9:4718440:T:G	2.43134e-38	-1.30393e-09	0.10164	2.78268e-32	-1.30393e-09	-0.276092
4718673	chr9:4718673:G:T	8.36807e-39	-1.30393e-09	-0.964964	1.13071e-32	-1.30393e-09	-1.17666
4719007	chr9:4719007:A:G	5.40021e-39	-1.30393e-09	-1.40295	7.86271e-33	-1.30393e-09	-1.53996
4719031	chr9:4719031:G:A	6.61841e-39	0.0405587	-1.24009	4.48249e-34	-2.75211	-1.65239
4719580	chr9:4719580:A:T	8.01232e-39	-1.30393e-09	-1.00841	1.01944e-32	-1.30393e-09	-1.28025
4719645	chr9:4719645:G:T	2.02983e-37	2.22374	-7.1114e-10	1.26847e-31	1.24089	-7.1114e-10
4719762	chr9:4719762:T:G	6.07287e-39	-1.30393e-09	-1.28556	9.13271e-33	-1.30393e-09	-1.39023
4719781	chr9:4719781:A:G	1.31491e-38	-1.30393e-09	-0.513034	3.67462e-32	-1.30393e-09	0.0019444
4719804	chr9:4719804:A:G	7.16005e-39	-1.30393e-09	-1.12087	1.77825e-32	-1.30393e-09	-0.723874
4719809	chr9:4719809:T:C	8.84167e-37	2.84424	0.851017	2.9496e-33	-1.96084	-0.559586
4719989	chr9:4719989:G:A	2.82376e-40	-2.73343	-1.62047	5.47845e-34	-2.52557	-1.67828
4720119	chr9:4720119:A:G	4.38683e-39	-1.30393e-09	-1.61078	6.91916e-33	-1.30393e-09	-1.6678
4720220	chr9:4720220:C:T	4.47372e-39	-1.30393e-09	-1.59117	6.76231e-33	-1.30393e-09	-1.69073
4720263	chr9:4720263:T:C	2.95164e-36	5.49275	-0.592026	1.0231e-32	-0.117375	-1.15929
4720489	chr9:4720489:G:T	8.67413e-39	0.471351	-1.40039	9.29656e-34	-2.21097	-1.46406
4720519	chr9:4720519:A:G	1.55837e-38	-1.30393e-09	-0.343163	2.64843e-32	-1.30393e-09	-0.325537
4720604	chr9:4720604:T:C	3.1771e-36	5.59812	-0.623781	1.09182e-32	-0.0306474	-1.18101
4720647	chr9:4720647:T:C	4.67305e-36	5.74991	-0.389728	4.46477e-32	1.03857	-0.841863
4720950	chr9:4720950:A:G	5.77318e-39	-1.30393e-09	-1.33616	8.77732e-33	-1.30393e-09	-1.42992
4721272	chr9:4721272:G:A	2.74437e-38	-1.30393e-09	0.222751	7.11035e-32	-1.30393e-09	0.662045
4721398	chr9:4721398:GTCTCCATTAAAAAAAAAAAAAAAGTGCC:G	1.3467e-38	-1.30393e-09	-0.489147	1.4061e-32	-1.30393e-09	-0.958683
4721435	chr9:4721435:A:C	3.66577e-39	-2.63314	0.842789	6.7211e-33	-1.91558	0.218741
4721494	chr9:4721494:C:G	6.42506e-34	6.54334	3.7404	2.92455e-32	-0.520204	0.29384
4721568	chr9:4721568:CCT:C	9.06018e-40	-2.66256	-0.525521	2.20278e-33	-1.80038	-1.01199
4721636	chr9:4721636:T:G	1.7954e-38	-1.30393e-09	-0.201574	3.57034e-32	-1.30393e-09	-0.026845
4721757	chr9:4721757:C:A	2.2891e-38	-1.30393e-09	0.0413559	6.26386e-32	-1.30393e-09	0.535291
4722077	chr9:4722077:G:C	4.13991e-39	-1.30393e-09	-1.66871	6.96044e-33	-1.30393e-09	-1.66185
4722124	chr9:4722124:T:C	1.1349e-38	-1.30393e-09	-0.660255	2.65597e-32	-1.30393e-09	-0.322698
4722398	chr9:4722398:C:T	1.86062e-39	-2.46848	-7.1114e-10	1.83063e-32	-0.694845	-7.1114e-10
4722724	chr9:4722724:A:G	5.62895e-39	-1.30393e-09	-1.36146	6.77452e-33	-1.30393e-09	-1.68892
4722925	chr9:4722925:G:A	1.36987e-39	-2.77467	-7.1114e-10	3.19256e-33	-2.44127	-7.1114e-10
4722930	chr9:4722930:C:A	4.34501e-39	-1.30393e-09	-1.62036	7.72095e-33	-1.30393e-09	-1.55815
4723055	chr9:4723055:A:AGT	5.56912e-39	-1.30393e-09	-1.37215	6.76971e-33	-1.30393e-09	-1.68963
4723111	chr9:4723111:C:T	5.51036e-39	-1.30393e-09	-1.38276	6.766e-33	-1.30393e-09	-1.69018
4723216	chr9:4723216:T:C	1.37617e-38	-1.30393e-09	-0.467502	2.70972e-32	-1.30393e-09	-0.302659
4723222	chr9:4723222:T:C	6.38149e-39	-1.30393e-09	-1.23599	6.85846e-33	-1.30393e-09	-1.67661
4723245	chr9:4723245:G:A	5.65941e-39	-1.30393e-09	-1.35607	6.77764e-33	-1.30393e-09	-1.68846
4723391	chr9:4723391:G:A	5.74383e-39	-2.64847	1.30721	2.49431e-33	-2.7702	0.0821171
4723584	chr9:4723584:C:T	6.44922e-39	-1.30393e-09	-1.22543	6.92038e-33	-1.30393e-09	-1.66762
4723741	chr9:4723741:T:C	6.44168e-39	-1.30393e-09	-1.2266	6.91883e-33	-1.30393e-09	-1.66784
4723752	chr9:4723752:A:G	8.69419e-40	-2.71541	-0.513907	1.87281e-33	-1.96913	-1.00552
4723867	chr9:4723867:T:C	5.62323e-39	-1.30393e-09	-1.36248	8.24384e-33	-1.30393e-09	-1.49262
4723881	chr9:4723881:T:G	3.22282e-40	-2.74405	-1.47767	7.40295e-34	-2.68619	-1.21661
4724006	chr9:4724006:C:A	4.97041e-39	-1.30393e-09	-1.48588	9.28605e-33	-1.30393e-09	-1.37358
4724206	chr9:4724206:CT:C	7.88007e-39	-1.30393e-09	-1.02505	7.53766e-33	-1.30393e-09	-1.58218
4724355	chr9:4724355:C:T	1.67374e-38	-1.30393e-09	-0.271744	4.10699e-32	-1.30393e-09	0.113185
4724651	chr9:4724651:T:C	1.16507e-39	-2.69336	-0.243251	2.48614e-33	-1.89695	-0.79441
4724663	chr9:4724663:C:T	4.27178e-39	-1.30393e-09	-1.63736	7.93225e-33	-1.30393e-09	-1.53115
4724761	chr9:4724761:G:A	5.5865e-39	-1.30393e-09	-1.36903	6.77141e-33	-1.30393e-09	-1.68938
4724801	chr9:4724801:T:C	1.97654e-32	5.59186	8.1182	5.69579e-31	-0.206879	2.94968
4724997	chr9:4724997:T:C	4.12757e-39	-1.30393e-09	-1.6717	9.05186e-33	-1.30393e-09	-1.39912
4725013	chr9:4725013:A:G	5.78117e-33	9.08545	3.39528	4.79661e-32	0.373905	-0.105501
4725148	chr9:4725148:C:G	4.75447e-39	-1.30393e-09	-1.5303	7.25423e-33	-1.30393e-09	-1.62051
4725849	chr9:4725849:T:C	4.17639e-39	-1.30393e-09	-1.65994	7.40565e-33	-1.30393e-09	-1.59985
4725968	chr9:4725968:T:C	1.57022e-38	-1.30393e-09	-0.335585	3.13163e-32	-1.30393e-09	-0.157953
4725982	chr9:4725982:A:T	3.23702e-39	-1.91473	-7.1114e-10	2.30549e-33	-2.7668	-7.1114e-10
4725996	chr9:4725996:C:A	4.18443e-39	-1.30393e-09	-1.65802	7.6238e-33	-1.30393e-09	-1.57082
4726031	chr9:4726031:T:C	4.10881e-32	7.33971	7.10213	6.07774e-31	0.715352	2.09236
4726267	chr9:4726267:T:G	1.809e-39	-1.21345	-1.28316	4.67865e-34	-2.67882	-1.68284
4726367	chr9:4726367:A:G	4.21671e-33	7.59313	4.57205	1.18732e-30	1.30837	2.16899
4726448	chr9:4726448:G:A	7.13308e-34	7.54225	2.84603	5.42382e-33	-1.55834	-0.352955
4726478	chr9:4726478:T:C	1.63415e-32	6.93537	6.58447	2.99355e-31	0.485152	1.61439
4726860	chr9:4726860:C:T	5.66635e-39	-1.30393e-09	-1.35484	7.86997e-33	-1.30393e-09	-1.53904
4726892	chr9:4726892:C:T	4.04972e-39	-1.30393e-09	-1.69074	7.97643e-33	-1.30393e-09	-1.5256
4727137	chr9:4727137:A:C	1.50589e-38	-1.30393e-09	-0.377416	3.67336e-32	-1.30393e-09	0.00160126
4727310	chr9:4727310:T:C	1.78884e-33	7.79604	3.51166	5.34736e-31	1.4121	1.26758
4727562	chr9:4727562:C:T	2.75612e-33	7.52871	4.21124	8.35917e-31	1.25561	1.87083
4727630	chr9:4727630:T:C	1.48348e-38	-1.30393e-09	-0.392411	1.63718e-32	-1.30393e-09	-0.806532
4728024	chr9:4728024:A:G	1.24364e-33	7.57846	3.36571	4.19354e-31	1.27796	1.15866
4728036	chr9:4728036:A:C	2.09906e-35	5.82226	1.04018	9.09358e-32	0.986044	-0.0779813
4728098	chr9:4728098:A:G	1.29044e-33	7.79196	3.18915	4.21669e-31	1.41681	1.02532
4728159	chr9:4728159:G:A	1.68584e-33	7.72819	3.5202	5.15431e-31	1.368	1.27491
4728294	chr9:4728294:G:A	1.40545e-33	7.78861	3.27787	4.4577e-31	1.40684	1.09087
4728477	chr9:4728477:A:C	4.75363e-39	-1.30393e-09	-1.53048	7.33804e-33	-1.30393e-09	-1.60902
4728635	chr9:4728635:T:C	2.02028e-38	-2.37249	2.28893	2.5379e-33	-2.60877	-0.0619864
4728729	chr9:4728729:T:C	7.67074e-34	6.82071	3.64024	3.08817e-31	0.78023	1.35043
4728960	chr9:4728960:CA:C	2.07258e-32	10.1966	3.5609	1.40024e-31	1.27552	0.064197
4729101	chr9:4729101:C:T	6.65602e-39	-1.30393e-09	-1.19387	9.35037e-33	-1.30393e-09	-1.36667
4729587	chr9:4729587:T:C	4.04977e-39	-1.30393e-09	-1.69073	6.94278e-33	-1.30393e-09	-1.66439
4729644	chr9:4729644:G:A	5.38048e-40	-2.59587	-1.11332	1.99441e-33	-1.54034	-1.3714
4729803	chr9:4729803:C:A	5.47725e-40	-2.59169	-1.09968	2.04175e-33	-1.52469	-1.3636
4730041	chr9:4730041:C:A	5.30027e-40	-2.57755	-1.14666	2.04105e-33	-1.49135	-1.39727
4730213	chr9:4730213:C:T	4.30187e-40	-2.59209	-1.34083	1.6826e-33	-1.54429	-1.53746
4730281	chr9:4730281:G:C	5.83037e-40	-2.55721	-1.07168	2.26944e-33	-1.43977	-1.34278
4730358	chr9:4730358:T:A	5.67579e-40	-2.56892	-1.08684	2.18199e-33	-1.4676	-1.35425
4730482	chr9:4730482:G:A	5.59994e-40	-2.55981	-1.1094	2.19175e-33	-1.44673	-1.37067
4730557	chr9:4730557:C:T	4.27312e-39	-1.30393e-09	-1.63704	7.71398e-33	-1.30393e-09	-1.55906
4730743	chr9:4730743:C:A	3.50918e-40	-2.46938	-1.66721	4.92885e-34	-2.73705	-1.57253
4731011	chr9:4731011:A:T	5.05805e-39	-1.30393e-09	-1.46841	6.89375e-33	-1.30393e-09	-1.67148
4731040	chr9:4731040:T:C	6.61196e-40	-2.57791	-0.925187	2.4468e-33	-1.46957	-1.23774
4731083	chr9:4731083:T:C	4.96346e-39	-1.30393e-09	-1.48728	7.23484e-33	-1.30393e-09	-1.62318
4731186	chr9:4731186:G:A	5.47456e-39	-1.30393e-09	-1.38928	7.99044e-33	-1.30393e-09	-1.52384
4731626	chr9:4731626:T:C	5.49286e-39	-1.30393e-09	-1.38594	1.04568e-32	-1.30393e-09	-1.25484
4731711	chr9:4731711:T:C	4.42568e-39	-2.74428	1.14232	1.34078e-33	-2.77603	-0.53281
4731876	chr9:4731876:A:G	4.70145e-39	-1.30393e-09	-1.54152	9.51945e-33	-1.30393e-09	-1.34875
4732150	chr9:4732150:C:T	4.74376e-39	-1.30393e-09	-1.53256	6.76477e-33	-1.30393e-09	-1.69036
4732208	chr9:4732208:C:T	4.00704e-39	-2.72884	1.0275	1.25554e-33	-2.77854	-0.595978
4732305	chr9:4732305:T:C	4.69668e-39	-1.30393e-09	-1.54253	9.50569e-33	-1.30393e-09	-1.3502
4732389	chr9:4732389:A:G	5.89795e-37	4.34899	-1.0586	1.04541e-33	-2.00062	-1.55706
4732731	chr9:4732731:T:A	4.58589e-39	-1.30393e-09	-1.5664	9.15942e-33	-1.30393e-09	-1.38731
4732732	chr9:4732732:C:A	4.57647e-39	-1.30393e-09	-1.56846	9.13121e-33	-1.30393e-09	-1.39039
4732985	chr9:4732985:T:C	4.08673e-39	-1.30393e-09	-1.68164	7.59754e-33	-1.30393e-09	-1.57427
4733053	chr9:4733053:T:G	5.51824e-39	-1.30393e-09	-1.38133	1.08849e-32	-1.30393e-09	-1.21471
4733096	chr9:4733096:G:A	1.62153e-38	-1.30393e-09	-0.303431	2.51176e-32	-1.30393e-09	-0.378522
4733139	chr9:4733139:C:T	1.7536e-39	-2.52772	-7.1114e-10	9.23771e-33	-1.3788	-7.1114e-10
4733368	chr9:4733368:G:C	6.82949e-40	-2.13742	-1.3333	5.609e-33	-0.354721	-1.523
4733425	chr9:4733425:G:T	5.56679e-39	-1.30393e-09	-1.37257	7.96763e-33	-1.30393e-09	-1.5267
4733461	chr9:4733461:G:C	1.65586e-38	-1.30393e-09	-0.282479	1.90613e-32	-1.30393e-09	-0.654432
4733525	chr9:4733525:T:C	3.83608e-33	8.17906	3.89152	3.60508e-32	-0.202387	0.185226
4733652	chr9:4733652:C:T	6.46774e-40	-2.57367	-0.951475	2.36959e-33	-1.48845	-1.25093
4733868	chr9:4733868:A:G	4.33926e-39	-1.30393e-09	-1.62168	7.87031e-33	-1.30393e-09	-1.53899
4733967	chr9:4733967:T:C	1.26218e-35	6.03073	0.323059	1.60504e-32	0.0920195	-0.918377
4733992	chr9:4733992:C:T	2.84462e-35	5.63841	1.52797	1.02649e-32	-0.429574	-0.843789
4734014	chr9:4734014:T:C	1.43904e-35	6.12606	0.358867	1.75891e-32	0.149778	-0.884589
4734291	chr9:4734291:A:C	5.47725e-39	-1.30393e-09	-1.38878	8.00185e-33	-1.30393e-09	-1.52242
4734294	chr9:4734294:T:C	6.55611e-39	-1.30393e-09	-1.20899	9.5953e-33	-1.30393e-09	-1.34082
4734368	chr9:4734368:C:T	5.14318e-39	-1.30393e-09	-1.45172	6.86311e-33	-1.30393e-09	-1.67593
4734381	chr9:4734381:C:T	1.22043e-38	-1.30393e-09	-0.587601	2.32617e-32	-1.30393e-09	-0.455283
4734393	chr9:4734393:T:C	7.01965e-36	5.4513	0.315783	1.20917e-32	-0.203986	-0.905584
4734669	chr9:4734669:AC:A	6.16946e-39	-1.30393e-09	-1.26978	8.7022e-33	-1.30393e-09	-1.43852
4734697	chr9:4734697:T:G	4.67476e-39	-1.30393e-09	-1.54721	6.89832e-33	-1.30393e-09	-1.67081
4734785	chr9:4734785:T:C	5.49233e-39	-1.30393e-09	-1.38603	8.04455e-33	-1.30393e-09	-1.5171
4734933	chr9:4734933:A:T	4.76168e-39	-1.30393e-09	-1.52879	6.77133e-33	-1.30393e-09	-1.68939
4734945	chr9:4734945:C:T	3.03194e-40	-2.65783	-1.62494	5.3822e-34	-2.77849	-1.44309
4735022	chr9:4735022:G:A	4.54628e-39	-1.30393e-09	-1.57508	6.83032e-33	-1.30393e-09	-1.68072
4735055	chr9:4735055:G:C	2.95775e-39	-2.65095	0.645995	1.00315e-33	-2.7701	-0.828843
4735079	chr9:4735079:G:A	2.91817e-33	8.02596	3.77112	3.12123e-32	-0.284361	0.123083
4735162	chr9:4735162:A:G	4.22248e-37	4.60036	-1.64415	7.29095e-34	-2.28953	-1.62851
4735189	chr9:4735189:G:A	4.08088e-39	-1.30393e-09	-1.68308	7.5694e-33	-1.30393e-09	-1.57798
4735500	chr9:4735500:CAG:C	2.05373e-39	-2.36973	-7.1114e-10	2.49275e-33	-2.6887	-7.1114e-10
4735509	chr9:4735509:A:G	1.47123e-39	-2.70329	-7.1114e-10	2.28019e-33	-2.77783	-7.1114e-10
4735852	chr9:4735852:C:T	1.59195e-38	-1.30393e-09	-0.321841	3.69045e-32	-1.30393e-09	0.00624341
4736005	chr9:4736005:C:T	3.44147e-40	-2.63453	-1.52154	8.73124e-34	-2.65014	-1.08763
4736032	chr9:4736032:T:G	1.70758e-38	-1.30393e-09	-0.251725	2.63549e-32	-1.30393e-09	-0.330438
4736070	chr9:4736070:G:A	1.48802e-38	-1.30393e-09	-0.389357	3.42719e-32	-1.30393e-09	-0.0677652
4736156	chr9:4736156:A:T	4.3879e-39	-1.30393e-09	-1.61054	7.05339e-33	-1.30393e-09	-1.64858
4736323	chr9:4736323:T:C	4.17215e-39	-1.30393e-09	-1.66096	6.78973e-33	-1.30393e-09	-1.68668
4736508	chr9:4736508:T:C	1.87875e-39	-2.18634	-0.272438	1.35963e-32	-0.434875	-0.557422
4736708	chr9:4736708:G:T	1.62376e-38	-1.30393e-09	-0.302059	3.76625e-32	-1.30393e-09	0.0265726
4736772	chr9:4736772:A:G	4.50714e-39	-1.30393e-09	-1.58373	6.91324e-33	-1.30393e-09	-1.66865
4736779	chr9:4736779:A:G	3.34566e-40	-2.56882	-1.61549	5.50993e-34	-2.77396	-1.42416
4736953	chr9:4736953:C:T	6.15342e-39	-2.53683	1.26445	2.24032e-33	-2.77227	-0.0231969
4737015	chr9:4737015:GC:G	6.14788e-39	-2.53149	1.25821	2.22939e-33	-2.77112	-0.0292486
4737062	chr9:4737062:T:C	4.12136e-39	-1.30393e-09	-1.6732	7.23168e-33	-1.30393e-09	-1.62362
4737072	chr9:4737072:A:G	1.9421e-39	-2.57765	0.152033	8.74612e-34	-2.7769	-0.959168
4737122	chr9:4737122:TTTCTTTACTATATAG:T	4.21447e-39	-1.30393e-09	-1.65086	7.51498e-33	-1.30393e-09	-1.58519
4737215	chr9:4737215:C:G	1.99356e-33	6.35337	5.06267	1.05728e-31	0.0404152	1.01836
4737236	chr9:4737236:T:TTTGC	1.79841e-39	-2.57561	0.0731289	8.27194e-34	-2.77647	-1.01534
4737288	chr9:4737288:ATC:A	5.9358e-39	-2.58772	1.27933	1.39282e-33	-2.7768	-0.493962
4737334	chr9:4737334:A:C	4.11801e-39	-1.30393e-09	-1.67402	7.79444e-33	-1.30393e-09	-1.54868
4737385	chr9:4737385:T:C	1.64932e-36	5.44639	-1.12766	1.44784e-33	-1.63117	-1.60085
4737638	chr9:4737638:G:A	4.99911e-39	-1.30393e-09	-1.48013	7.47129e-33	-1.30393e-09	-1.59102
4737705	chr9:4737705:TG:T	1.89335e-38	-1.30393e-09	-0.148455	4.45927e-32	-1.30393e-09	0.195478
4737739	chr9:4737739:A:C	1.87388e-38	-1.30393e-09	-0.158791	4.4094e-32	-1.30393e-09	0.184233
4737890	chr9:4737890:A:C	8.661e-37	5.36512	-1.6905	9.62288e-34	-2.22421	-1.41633
4738036	chr9:4738036:G:A	5.12022e-35	8.81606	-1.06191	7.19621e-33	0.0620887	-1.69063
4738221	chr9:4738221:A:C	3.77254e-33	9.07744	2.97644	4.58124e-32	0.183468	0.0389945
4738251	chr9:4738251:C:T	3.07672e-38	-1.30393e-09	0.337062	7.43717e-32	-1.30393e-09	0.706985
4738451	chr9:4738451:A:C	4.56456e-33	8.89021	3.35423	3.96875e-32	-0.155296	0.23424
4739005	chr9:4739005:C:T	2.92767e-39	-2.60975	0.594566	8.91171e-34	-2.77734	-0.939967
4739151	chr9:4739151:G:A	7.32773e-39	-1.30393e-09	-1.09772	1.01284e-32	-1.30393e-09	-1.28674
4739195	chr9:4739195:T:C	2.00914e-38	-1.30393e-09	-0.0890963	4.74034e-32	-1.30393e-09	0.256603
4739282	chr9:4739282:C:T	1.83355e-38	-1.30393e-09	-0.180551	4.88597e-32	-1.30393e-09	0.286862
4739527	chr9:4739527:A:G	2.06657e-38	-1.30393e-09	-0.0609135	2.51712e-32	-1.30393e-09	-0.376392
4739555	chr9:4739555:G:A	4.28788e-39	-1.30393e-09	-1.63359	6.76337e-33	-1.30393e-09	-1.69057
4739692	chr9:4739692:A:G	6.05086e-39	-1.30393e-09	-1.28919	9.07181e-33	-1.30393e-09	-1.39692
4739720	chr9:4739720:A:C	4.49594e-39	-1.30393e-09	-1.58621	8.7978e-33	-1.30393e-09	-1.42759
4739898	chr9:4739898:A:G	8.31165e-39	0.212236	-1.18396	8.70395e-34	-2.27591	-1.46498
4740069	chr9:4740069:AAAAAAAAAG:A	4.55226e-39	-1.30393e-09	-1.57376	6.99997e-33	-1.30393e-09	-1.65619
4740074	chr9:4740074:AAAAG:A	4.40687e-39	-1.30393e-09	-1.60622	6.83427e-33	-1.30393e-09	-1.68014
4740140	chr9:4740140:T:C	6.49054e-39	-1.30393e-09	-1.21904	9.19511e-33	-1.30393e-09	-1.38342
4740456	chr9:4740456:A:C	2.82883e-39	-0.841219	-1.20831	6.2293e-34	-2.76173	-1.31369
4740545	chr9:4740545:G:A	9.30418e-37	5.41231	-1.66607	5.99549e-31	4.47669	-1.68261
4740662	chr9:4740662:A:T	5.11627e-38	-1.30393e-09	0.845622	4.14342e-32	-1.30393e-09	0.122015
4740697	chr9:4740697:A:G	4.12895e-39	-1.30393e-09	-1.67137	6.79047e-33	-1.30393e-09	-1.68657
4741507	chr9:4741507:CCT:C	4.92306e-39	-1.30393e-09	-1.49546	6.99702e-33	-1.30393e-09	-1.65661
4741670	chr9:4741670:A:C	1.5052e-39	-2.44665	-0.233809	8.3278e-33	-0.349194	-1.1333
4741712	chr9:4741712:C:A	3.09331e-38	1.45979	-1.11735	2.39984e-33	-1.28556	-1.44113
4741808	chr9:4741808:C:T	1.68119e-32	13.446	0.102252	2.7119e-31	3.30197	-1.30125
4741883	chr9:4741883:C:T	1.43647e-39	-1.0391	-1.6881	1.12035e-32	0.439433	-1.6253
4741904	chr9:4741904:G:T	1.93788e-38	-1.30393e-09	-0.12521	2.24707e-32	-1.30393e-09	-0.48988
4742001	chr9:4742001:C:T	4.50859e-38	2.40662	-1.68743	1.97546e-32	0.878202	-1.49691
4742161	chr9:4742161:C:T	1.96329e-30	19.9203	-1.61178	4.39449e-29	8.6959	-1.6073
4742226	chr9:4742226:A:C	5.44047e-40	-2.36913	-1.32897	4.68282e-34	-2.74977	-1.611
4742323	chr9:4742323:G:A	6.38825e-37	0.996706	2.37354	1.09885e-32	-0.476231	-0.729015
4742498	chr9:4742498:G:T	4.10514e-30	19.8319	-0.785805	1.2364e-28	8.59336	-0.470325
4742763	chr9:4742763:G:A	1.14658e-30	18.5104	-0.739749	8.73991e-34	-2.29616	-1.44062
4742796	chr9:4742796:C:T	3.09936e-38	0.185538	0.158856	1.71295e-32	0.632945	-1.39423
4742959	chr9:4742959:G:A	8.00664e-39	-1.30393e-09	-1.00912	1.04738e-32	-1.30393e-09	-1.25321
4742998	chr9:4742998:G:A	3.22842e-37	-1.30393e-09	2.68778	1.15546e-31	-1.30393e-09	1.14758
4743041	chr9:4743041:G:A	6.92896e-29	20.7715	1.10072	3.99492e-30	5.81719	-1.12651
4743090	chr9:4743090:A:G	8.64096e-39	-1.30393e-09	-0.932874	1.12823e-32	-1.30393e-09	-1.17885
4743145	chr9:4743145:G:A	2.71496e-38	-1.30393e-09	0.211975	8.16373e-32	-1.30393e-09	0.800195
4743249	chr9:4743249:A:G	4.11444e-39	-1.30393e-09	-1.67489	6.80885e-33	-1.30393e-09	-1.68387
4743341	chr9:4743341:A:G	6.82984e-31	18.823	-1.57044	5.0492e-30	6.11492	-1.19003
4743626	chr9:4743626:G:A	1.59127e-30	19.6279	-1.52947	1.55213e-30	5.14819	-1.40289
4743899	chr9:4743899:G:A	1.96355e-30	19.802	-1.49334	1.64933e-30	5.253	-1.44697
4743973	chr9:4743973:C:A	0.0284743	76.3119	6.84081	1.38714e-31	3.02099	-1.69066
4743995	chr9:4743995:G:A	4.87844e-32	14.7766	-0.163097	4.11918e-32	1.78007	-1.66392
4744396	chr9:4744396:C:T	6.0645e-38	-1.30393e-09	1.01565	5.21722e-32	-1.30393e-09	0.352458
4744416	chr9:4744416:A:G	1.36605e-39	-2.77747	-7.1114e-10	1.58741e-32	-0.8374	-7.1114e-10
4744589	chr9:4744589:C:G	1.26034e-38	-1.30393e-09	-0.555419	1.26765e-32	-1.30393e-09	-1.06234
4744602	chr9:4744602:C:T	7.73278e-39	-1.30393e-09	-1.04392	8.52459e-33	-1.30393e-09	-1.45914
4744743	chr9:4744743:T:C	0.97064	78.737	7.94463	1.12366e-31	2.78739	-1.66772
4744753	chr9:4744753:TTC:T	9.16719e-39	-1.30393e-09	-0.873756	1.89665e-32	-1.30393e-09	-0.659415
4744756	chr9:4744756:C:A	9.18216e-39	-1.30393e-09	-0.872124	1.90018e-32	-1.30393e-09	-0.657555
4744892	chr9:4744892:G:T	4.84688e-39	-1.30393e-09	-1.51105	7.30583e-33	-1.30393e-09	-1.61342
4745035	chr9:4745035:AC:A	1.99577e-38	-1.76721	1.67144	1.96157e-33	-2.77703	-0.151311
4745109	chr9:4745109:G:C	8.22892e-39	-1.30393e-09	-0.981733	1.03501e-32	-1.30393e-09	-1.2651
4745212	chr9:4745212:A:G	5.30869e-31	18.6257	-1.62505	4.13446e-30	6.04612	-1.3211
4745292	chr9:4745292:G:C	4.08975e-39	-1.30393e-09	-1.6809	6.83555e-33	-1.30393e-09	-1.67995
4745735	chr9:4745735:A:C	5.17918e-40	-2.08091	-1.66642	5.26251e-34	-2.77793	-1.46613
4745834	chr9:4745834:C:G	3.2609e-38	-1.30393e-09	0.395202	9.96675e-32	-1.30393e-09	0.999749
4745961	chr9:4745961:G:A	1.81364e-37	-1.30393e-09	2.11112	7.6029e-31	-1.30393e-09	3.03161
4746169	chr9:4746169:A:G	1.57936e-38	-0.32978	-7.1114e-10	1.16099e-32	-1.15024	-7.1114e-10
4746214	chr9:4746214:G:A	1.09257e-38	-1.30393e-09	-0.698273	1.14424e-32	-1.30393e-09	-1.16476
4746351	chr9:4746351:A:C	4.41815e-37	-1.30393e-09	3.0015	3.52534e-31	-1.30393e-09	2.26306
4746479	chr9:4746479:G:C	4.79699e-39	-1.30393e-09	-1.5214	7.26945e-33	-1.30393e-09	-1.61841
4746539	chr9:4746539:C:T	0.000886104	77.9181	1.76467	5.09743e-31	3.96103	-1.32921
4747497	chr9:4747497:T:A	2.42907e-38	-1.30393e-09	0.100706	1.11645e-32	-1.30393e-09	-1.18935
4747574	chr9:4747574:T:C	2.80953e-38	-1.30393e-09	0.246214	8.39998e-32	-1.30393e-09	0.828723
4748054	chr9:4748054:A:G	4.80317e-39	-1.30393e-09	-1.52011	6.84035e-33	-1.30393e-09	-1.67925
4748062	chr9:4748062:A:T	3.99426e-38	-1.30393e-09	0.598056	9.2534e-32	-1.30393e-09	0.925485
4748208	chr9:4748208:T:C	4.75267e-40	-2.15854	-1.67473	2.01714e-33	-1.27062	-1.62979
4748324	chr9:4748324:G:C	4.83454e-39	-1.30393e-09	-1.5136	7.27334e-33	-1.30393e-09	-1.61788
4748370	chr9:4748370:T:C	4.13875e-39	-1.30393e-09	-1.66899	6.79623e-33	-1.30393e-09	-1.68572
4748405	chr9:4748405:C:G	2.15621e-28	23.7462	-0.738841	4.88075e-33	-0.743472	-1.27332
4748437	chr9:4748437:A:G	4.08758e-39	-1.30393e-09	-1.68143	7.17225e-33	-1.30393e-09	-1.63187
4748506	chr9:4748506:A:G	4.92787e-39	-1.30393e-09	-1.49448	7.36694e-33	-1.30393e-09	-1.60509
4748543	chr9:4748543:G:C	1.14032e-28	22.8815	-0.511104	3.29711e-33	-0.718597	-1.69045
4748716	chr9:4748716:G:A	2.05952e-39	-2.36692	-7.1114e-10	2.7229e-33	-2.60039	-7.1114e-10
4748722	chr9:4748722:A:C	2.05707e-39	-2.3681	-7.1114e-10	2.72062e-33	-2.60123	-7.1114e-10
4748724	chr9:4748724:T:C	2.05556e-39	-2.36884	-7.1114e-10	2.71979e-33	-2.60154	-7.1114e-10
4748783	chr9:4748783:A:T	6.0089e-39	-1.30393e-09	-1.29615	7.22515e-33	-1.30393e-09	-1.62452
4748804	chr9:4748804:A:T	8.56516e-39	-1.30393e-09	-0.941685	1.10182e-32	-1.30393e-09	-1.20254
4749001	chr9:4749001:A:G	8.56067e-39	-1.30393e-09	-0.942209	1.10063e-32	-1.30393e-09	-1.20362
4749252	chr9:4749252:G:A	1.4065e-38	-1.30393e-09	-0.445698	5.15765e-32	-1.30393e-09	0.340975
4749380	chr9:4749380:G:C	1.33095e-38	-1.30393e-09	-0.500907	9.02727e-33	-1.30393e-09	-1.40184
4749397	chr9:4749397:T:C	4.08969e-39	-1.30393e-09	-1.68092	7.18167e-33	-1.30393e-09	-1.63056
4749431	chr9:4749431:AAG:A	1.57393e-38	-1.30393e-09	-0.333229	2.1953e-32	-1.30393e-09	-0.513189
4749459	chr9:4749459:A:C	1.44422e-28	24.2356	-1.62898	2.38558e-32	1.25972	-1.68979
4749617	chr9:4749617:T:C	1.46123e-38	-1.30393e-09	-0.407524	5.40515e-32	-1.30393e-09	0.387845
4750114	chr9:4750114:GAAAA:G	3.73896e-38	-1.30393e-09	0.532004	4.36069e-32	-1.30393e-09	0.173125
4750140	chr9:4750140:A:G	4.58759e-39	-1.30393e-09	-1.56603	6.79957e-33	-1.30393e-09	-1.68523
4750255	chr9:4750255:A:G	9.2753e-39	-1.30393e-09	-0.862032	1.14441e-32	-1.30393e-09	-1.16461
4750325	chr9:4750325:T:G	5.73573e-39	-1.30393e-09	-1.34267	8.19874e-33	-1.30393e-09	-1.49811
4750406	chr9:4750406:C:T	5.97166e-39	-1.30393e-09	-1.30236	7.27404e-33	-1.30393e-09	-1.61778
4750458	chr9:4750458:T:C	1.31289e-38	-1.30393e-09	-0.514571	8.97752e-33	-1.30393e-09	-1.40737
4750552	chr9:4750552:C:T	6.43154e-40	-1.92402	-1.60674	6.15886e-34	-2.76294	-1.32384
4750670	chr9:4750670:G:A	4.34466e-40	-2.36508	-1.55795	5.04504e-34	-2.69728	-1.58899
4750764	chr9:4750764:C:T	4.56055e-40	-2.31059	-1.56394	4.96963e-34	-2.71745	-1.58388
4750819	chr9:4750819:G:A	7.70184e-39	-1.30393e-09	-1.04793	1.00946e-32	-1.30393e-09	-1.29009
4750996	chr9:4750996:C:T	1.02592e-39	-1.3744	-1.6894	3.30725e-32	1.49479	-1.59818
4751227	chr9:4751227:T:C	4.96768e-39	-1.30393e-09	-1.48643	6.80382e-33	-1.30393e-09	-1.68461
4751293	chr9:4751293:C:T	2.97983e-28	24.7832	-1.45229	1.54099e-32	0.717182	-1.58426
4751511	chr9:4751511:C:T	6.11507e-40	-2.39256	-1.18865	7.99194e-33	0.135804	-1.65946
4751544	chr9:4751544:G:C	7.77602e-37	3.56683	-7.1114e-10	6.70418e-31	2.90581	-7.1114e-10
4751577	chr9:4751577:G:C	6.01196e-40	-2.41145	-1.18677	7.06281e-33	0.0153941	-1.66264
4751672	chr9:4751672:T:TG	7.30207e-40	-1.8589	-1.54491	7.06726e-34	-2.74526	-1.20394
4751679	chr9:4751679:AC:A	7.08019e-40	-1.89148	-1.54319	7.04626e-34	-2.75125	-1.20093
4751685	chr9:4751685:A:T	7.36013e-40	-1.85256	-1.54334	7.09623e-34	-2.74405	-1.20106
4752038	chr9:4752038:C:T	1.35458e-37	-1.30393e-09	1.81928	3.40335e-31	-1.30393e-09	2.22784
4752289	chr9:4752289:A:T	5.26626e-39	-1.30393e-09	-1.42807	7.08844e-33	-1.30393e-09	-1.64363
4752677	chr9:4752677:A:T	4.0974e-39	-1.30393e-09	-1.67904	6.81822e-33	-1.30393e-09	-1.68249
4752704	chr9:4752704:C:A	4.53229e-28	25.2835	-1.53323	1.75465e-32	0.940224	-1.67746
4752780	chr9:4752780:A:G	1.37886e-39	-2.76813	-7.1114e-10	2.36478e-33	-2.74141	-7.1114e-10
4753706	chr9:4753706:C:T	1.0386e-38	-1.30393e-09	-0.748924	8.04892e-33	-1.30393e-09	-1.51655
4753862	chr9:4753862:T:C	4.15905e-28	25.1531	-1.48876	3.53984e-32	0.771647	-0.807071
4754203	chr9:4754203:A:G	2.57241e-39	-2.14455	-7.1114e-10	3.25911e-33	-2.42064	-7.1114e-10
4754251	chr9:4754251:A:G	1.16648e-38	-0.63281	-7.1114e-10	9.76104e-33	-1.32369	-7.1114e-10
4754387	chr9:4754387:C:G	5.06656e-38	-1.30393e-09	0.835859	1.63489e-31	-1.30393e-09	1.49465
4754510	chr9:4754510:G:T	4.60445e-40	-2.17911	-1.68584	5.21742e-34	-2.77605	-1.47663
4754716	chr9:4754716:T:A	4.07721e-39	-1.30393e-09	-1.68397	6.79303e-33	-1.30393e-09	-1.68619
4754867	chr9:4754867:G:C	3.92309e-36	5.18525	-7.1114e-10	5.33396e-30	4.97976	-7.1114e-10
4755003	chr9:4755003:C:T	2.02134e-38	-1.30393e-09	-0.0830399	1.29219e-32	-1.30393e-09	-1.04316
4755298	chr9:4755298:T:C	1.65788e-38	-0.281263	-7.1114e-10	1.23712e-32	-1.08672	-7.1114e-10
4755375	chr9:4755375:G:A	4.19955e-39	-1.30393e-09	-1.65441	6.78434e-33	-1.30393e-09	-1.68747
4755421	chr9:4755421:C:T	4.04987e-39	-1.30393e-09	-1.6907	6.91133e-33	-1.30393e-09	-1.66893
4755452	chr9:4755452:T:A	1.70064e-39	-1.98547	-0.572917	9.0129e-33	0.0875557	-1.49099
4755566	chr9:4755566:C:A	1.43773e-39	-2.25809	-0.468237	6.78999e-33	-0.217818	-1.46882
4755754	chr9:4755754:C:T	1.58997e-39	-2.62567	-7.1114e-10	8.17764e-31	3.10448	-7.1114e-10
4755860	chr9:4755860:A:G	4.05799e-39	-1.30393e-09	-1.6887	6.83635e-33	-1.30393e-09	-1.67984
4756110	chr9:4756110:G:C	1.01358e-39	-1.39965	-1.67625	2.42792e-32	1.14999	-1.56246
4756191	chr9:4756191:A:C	7.62836e-39	-1.30393e-09	-1.05752	9.76138e-33	-1.30393e-09	-1.32366
4756508	chr9:4756508:C:T	7.08807e-39	-1.30393e-09	-1.13097	2.39252e-32	-1.30393e-09	-0.427159
4756718	chr9:4756718:G:C	6.62187e-39	-1.30393e-09	-1.19901	2.16056e-32	-1.30393e-09	-0.529137
4756869	chr9:4756869:A:G	5.62963e-39	-1.30393e-09	-1.36134	1.6646e-32	-1.30393e-09	-0.789919
4756873	chr9:4756873:G:A	6.04076e-39	-1.30393e-09	-1.29086	8.54176e-33	-1.30393e-09	-1.45712
4757094	chr9:4757094:G:A	1.77042e-31	17.3799	-1.47743	1.71661e-32	0.901939	-1.6611
4757261	chr9:4757261:G:T	5.91126e-39	0.374204	-1.68673	7.59139e-34	-2.41154	-1.46612
4757297	chr9:4757297:T:A	6.57171e-39	-0.819284	-0.387329	2.48501e-33	-2.68924	-0.00257215
4757359	chr9:4757359:T:C	1.17618e-35	6.28323	-7.1114e-10	1.02502e-32	-1.27479	-7.1114e-10
4757461	chr9:4757461:T:G	4.4887e-39	-1.58782	-7.1114e-10	7.22563e-33	-1.62446	-7.1114e-10
4757649	chr9:4757649:G:A	4.17584e-31	18.1867	-1.42605	8.90911e-32	1.83914	-0.951568
4758109	chr9:4758109:G:A	6.03891e-39	-1.30393e-09	-1.29116	8.39614e-33	-1.30393e-09	-1.47432
4758191	chr9:4758191:AG:A	2.36792e-39	-1.00748	-1.21989	1.16695e-33	-2.72446	-0.72324
4758328	chr9:4758328:A:G	4.65169e-39	-1.30393e-09	-1.55216	7.02162e-33	-1.30393e-09	-1.6531
4758507	chr9:4758507:A:G	6.62445e-26	20.0108	8.72418	9.26852e-32	0.514171	0.412947
4758835	chr9:4758835:A:G	3.98986e-30	19.7348	-0.717117	1.53912e-32	0.794942	-1.66324
4758946	chr9:4758946:A:T	1.96637e-38	-1.30393e-09	-0.110615	1.33222e-32	-1.30393e-09	-1.01266
4758972	chr9:4758972:G:A	8.89839e-09	61.3809	6.79311	6.93934e-24	19.654	-0.595607
4759295	chr9:4759295:A:G	4.07618e-39	-1.30393e-09	-1.68423	7.15434e-33	-1.30393e-09	-1.63437
4759343	chr9:4759343:G:A	6.51917e-39	-1.30393e-09	-1.21464	7.86348e-33	-1.30393e-09	-1.53986
4759440	chr9:4759440:G:A	4.04972e-39	-1.30393e-09	-1.69074	7.21398e-33	-1.30393e-09	-1.62607
4759461	chr9:4759461:A:G	4.04996e-39	-1.30393e-09	-1.69068	7.18519e-33	-1.30393e-09	-1.63007
4759646	chr9:4759646:T:A	4.08063e-39	-0.301276	-1.38186	5.59536e-33	-0.571548	-1.30861
4759883	chr9:4759883:A:G	1.54254e-31	16.5713	-0.806528	1.06352e-32	0.422803	-1.66073
4760072	chr9:4760072:T:C	2.51075e-29	18.6096	2.24745	2.28831e-32	0.941209	-1.4129
4760168	chr9:4760168:T:C	4.17276e-39	-1.30393e-09	-1.66081	6.80789e-33	-1.30393e-09	-1.68401
4760211	chr9:4760211:G:A	4.05264e-39	-1.30393e-09	-1.69002	7.16888e-33	-1.30393e-09	-1.63234
4760363	chr9:4760363:T:G	4.14276e-39	-1.30393e-09	-1.66803	7.7004e-33	-1.30393e-09	-1.56082
4760428	chr9:4760428:A:C	4.6658e-39	-1.30393e-09	-1.54913	8.5541e-33	-1.30393e-09	-1.45568
4760493	chr9:4760493:T:G	4.06402e-39	-1.30393e-09	-1.68721	7.1308e-33	-1.30393e-09	-1.63767
4760635	chr9:4760635:G:C	4.31195e-40	-2.37015	-1.56043	4.27736e-34	-2.76107	-1.69027
4760638	chr9:4760638:T:C	4.14043e-39	-1.30393e-09	-1.66859	6.8383e-33	-1.30393e-09	-1.67955
4760849	chr9:4760849:C:G	1.14738e-37	-1.30393e-09	1.65327	3.98783e-31	-1.30393e-09	2.38633
4760921	chr9:4760921:A:G	6.42797e-39	-1.30393e-09	-1.22873	8.97151e-33	-1.30393e-09	-1.40804
4761045	chr9:4761045:A:C	4.06534e-39	-1.30393e-09	-1.68689	6.88065e-33	-1.30393e-09	-1.67338
4761794	chr9:4761794:T:G	3.31327e-38	-1.30393e-09	0.411134	1.7639e-32	-1.30393e-09	-0.731977
4761807	chr9:4761807:T:C	2.83057e-38	-1.30393e-09	0.253677	1.5619e-32	-1.30393e-09	-0.853601
4761813	chr9:4761813:T:C	6.05984e-39	-1.30393e-09	-1.2877	8.00127e-33	-1.30393e-09	-1.52249
4761864	chr9:4761864:C:G	4.22439e-39	-1.30393e-09	-1.64851	6.79026e-33	-1.30393e-09	-1.6866
4761895	chr9:4761895:C:G	4.2236e-39	-1.30393e-09	-1.6487	6.78992e-33	-1.30393e-09	-1.68665
4762052	chr9:4762052:C:G	1.16419e-18	45.93	-0.513089	3.31305e-15	40.7299	-1.68764
4762085	chr9:4762085:G:A	5.80369e-27	27.9326	-1.63247	4.49742e-23	22.5366	-1.60937
4762181	chr9:4762181:C:G	3.62668e-38	-0.486819	0.988335	3.74784e-27	10.6079	0.926685
4762416	chr9:4762416:C:T	1.57979e-30	19.6449	-1.55372	8.29919e-32	2.14388	-1.32723
4762606	chr9:4762606:C:T	5.91069e-28	24.6833	-0.667479	9.21437e-32	2.50087	-1.57962
4762737	chr9:4762737:C:G	1.45644e-28	24.2545	-1.63943	3.46839e-31	3.93049	-1.68372
4762815	chr9:4762815:C:T	6.46302e-39	-1.30393e-09	-1.22329	7.04024e-33	-1.30393e-09	-1.65045
4762918	chr9:4762918:A:G	5.25834e-39	-1.30393e-09	-1.42957	1.00477e-32	-1.30393e-09	-1.29475
4763353	chr9:4763353:T:A	4.15665e-39	-1.30393e-09	-1.66468	6.76437e-33	-1.30393e-09	-1.69042
4763368	chr9:4763368:C:A	3.02544e-30	12.1857	6.55525	5.4558e-19	25.9922	4.33857
4763473	chr9:4763473:A:G	2.48714e-17	36.1194	12.3592	3.64457e-27	4.37269	7.13397
4763545	chr9:4763545:A:C	1.06994e-38	-1.30393e-09	-0.719202	1.36105e-32	-1.30393e-09	-0.991249
4764447	chr9:4764447:T:C	4.40386e-39	-1.30393e-09	-1.60691	8.68194e-33	-1.30393e-09	-1.44085
4764601	chr9:4764601:C:T	2.75191e-36	4.83066	-7.1114e-10	1.51499e-26	12.9314	-7.1114e-10
4764615	chr9:4764615:G:A	4.55879e-39	-1.30393e-09	-1.57233	9.48829e-33	-1.30393e-09	-1.35203
4764660	chr9:4764660:G:C	5.60513e-39	-1.30393e-09	-1.3657	1.29833e-32	-1.30393e-09	-1.03842
4764843	chr9:4764843:A:G	8.41649e-35	8.97724	-0.726091	1.92823e-21	25.2448	-0.559267
4765430	chr9:4765430:A:G	4.05063e-39	-1.30393e-09	-1.69051	6.87556e-33	-1.30393e-09	-1.67412
4765448	chr9:4765448:C:A	3.96859e-35	8.89235	-1.39299	4.46144e-22	24.6262	-1.40437
4765993	chr9:4765993:T:A	2.45496e-34	9.14962	0.172028	1.19421e-20	26.1642	0.344814
4766011	chr9:4766011:G:A	2.07544e-34	8.99411	0.159601	9.19655e-21	25.9159	0.331822
4766022	chr9:4766022:C:T	2.86247e-34	9.28608	0.189148	1.50581e-20	26.3781	0.362709
4766071	chr9:4766071:A:G	2.33999e-34	9.09688	0.17681	1.10487e-20	26.0814	0.349813
4766114	chr9:4766114:G:A	3.41802e-34	9.38572	0.266877	1.89358e-20	26.529	0.441028
4766156	chr9:4766156:A:G	4.20566e-39	-1.30393e-09	-1.65296	6.81036e-33	-1.30393e-09	-1.68365
4766209	chr9:4766209:A:T	1.93257e-34	8.91354	0.168852	8.17063e-21	25.788	0.341493
4766296	chr9:4766296:G:T	2.49524e-34	9.18887	0.149055	1.21909e-20	26.2118	0.317842
4766364	chr9:4766364:C:T	1.84403e-34	8.81138	0.224112	7.38748e-21	25.6288	0.399948
4766406	chr9:4766406:T:C	4.58403e-39	-1.30393e-09	-1.56681	9.69296e-33	-1.30393e-09	-1.33069
4766475	chr9:4766475:G:A	7.73171e-40	-1.70267	-1.64397	2.49424e-22	23.9587	-1.31835
4766510	chr9:4766510:T:C	8.86753e-34	10.4761	0.129859	2.97767e-07	56.452	0.904273
4766763	chr9:4766763:T:C	4.90478e-34	10.2175	-0.203786	4.61777e-08	55.3124	0.180014
4766764	chr9:4766764:G:A	1.09494e-38	-1.30393e-09	-0.696103	1.24951e-32	-1.30393e-09	-1.07676
4766773	chr9:4766773:A:G	9.01686e-34	10.596	0.0266315	3.57128e-07	56.7466	0.791485
4766871	chr9:4766871:G:A	1.41637e-33	10.72	0.354254	4.55343e-07	56.747	1.03403
4766989	chr9:4766989:T:G	1.84604e-38	-1.30393e-09	-0.173761	7.47556e-32	-1.30393e-09	0.712133
4767064	chr9:4767064:G:C	6.89242e-39	0.127898	-1.28686	6.52058e-34	-2.77148	-1.25823
4767341	chr9:4767341:T:C	9.31659e-34	10.2604	0.39489	2.05779e-07	55.8976	1.08911
4767389	chr9:4767389:T:G	4.08545e-39	-1.30393e-09	-1.68196	7.71998e-33	-1.30393e-09	-1.55828
4767484	chr9:4767484:T:A	1.40987e-38	-1.30393e-09	-0.443304	1.49702e-32	-1.30393e-09	-0.896032
4767605	chr9:4767605:T:C	8.95839e-35	9.70298	-1.38944	8.67369e-21	27.5459	-1.35663
4767606	chr9:4767606:G:A	4.45993e-39	-1.30393e-09	-1.59425	6.95119e-33	-1.30393e-09	-1.66318
4767677	chr9:4767677:C:T	1.64399e-25	31.2052	-1.56127	2.29499e-09	54.1567	-1.66604
4767720	chr9:4767720:T:C	8.8238e-34	10.3134	0.287567	1.88091e-07	55.9481	0.948802
4767724	chr9:4767724:C:T	4.92112e-39	-1.30393e-09	-1.49585	1.23124e-32	-1.30393e-09	-1.09148
4767791	chr9:4767791:T:G	4.05097e-39	-1.30393e-09	-1.69043	7.1284e-33	-1.30393e-09	-1.638
4767841	chr9:4767841:G:A	1.04423e-38	-1.30393e-09	-0.743524	1.4247e-32	-1.30393e-09	-0.945543
4767845	chr9:4767845:T:G	4.75857e-38	-1.30393e-09	0.773144	1.4487e-31	-1.30393e-09	1.37374
4768335	chr9:4768335:C:T	3.47876e-38	-1.30393e-09	0.459874	1.20856e-31	-1.30393e-09	1.19251
4768503	chr9:4768503:C:T	3.6245e-39	-0.981826	-0.819845	3.19218e-25	15.6146	0.3647
4768650	chr9:4768650:G:A	6.40856e-39	-0.0512894	-1.18046	5.14927e-34	-2.77732	-1.4885
4769143	chr9:4769143:C:T	4.25368e-39	-1.30393e-09	-1.6416	7.97944e-33	-1.30393e-09	-1.52522
4769317	chr9:4769317:C:T	1.56901e-37	-1.30393e-09	1.96623	4.65656e-31	-1.30393e-09	2.54136
4769647	chr9:4769647:T:C	6.72332e-34	7.65699	2.67213	1.38137e-20	23.62	3.03458
4770205	chr9:4770205:T:C	4.19646e-39	-1.30393e-09	-1.65515	7.15092e-33	-1.30393e-09	-1.63485
4770611	chr9:4770611:G:A	2.64997e-38	-1.30393e-09	0.187746	3.55753e-32	-1.30393e-09	-0.030439
4770794	chr9:4770794:C:T	1.01739e-38	-1.30393e-09	-0.769562	2.14787e-32	-1.30393e-09	-0.535027
4770942	chr9:4770942:C:T	2.52077e-37	3.8981	-1.45775	2.86945e-15	40.0082	-1.10969
4771164	chr9:4771164:C:CA	4.74344e-38	-1.30393e-09	0.769959	1.21536e-31	-1.30393e-09	1.19812
4771577	chr9:4771577:A:G	5.66851e-39	-1.30393e-09	-1.35446	1.03814e-32	-1.30393e-09	-1.26208
4771638	chr9:4771638:C:T	6.45206e-25	30.3732	0.638035	2.77333e-09	53.3237	-0.643704
4772370	chr9:4772370:C:T	1.99339e-37	3.53396	-1.32834	1.60038e-18	32.3862	-0.979313
4772520	chr9:4772520:T:A	1.18452e-37	1.68512	-7.1114e-10	3.56648e-31	2.27466	-7.1114e-10
4772760	chr9:4772760:T:C	4.32176e-39	-1.30393e-09	-1.62573	6.82123e-33	-1.30393e-09	-1.68205
4772895	chr9:4772895:C:T	6.28075e-38	-1.30393e-09	1.05069	3.25483e-32	-1.30393e-09	-0.119366
4772903	chr9:4772903:A:T	4.09848e-39	-1.30393e-09	-1.67877	7.52803e-33	-1.30393e-09	-1.58346
4773066	chr9:4773066:G:A	1.92556e-33	8.27417	3.10718	1.81519e-19	26.0738	3.15651
4773073	chr9:4773073:A:G	6.28622e-39	-1.30393e-09	-1.25103	7.29816e-33	-1.30393e-09	-1.61447
4773074	chr9:4773074:T:C	1.62979e-33	8.19716	3.01742	1.46657e-19	25.9507	3.06629
4773080	chr9:4773080:T:G	1.13822e-35	7.94114	-1.69072	8.37719e-32	1.90257	-1.07656
4773290	chr9:4773290:T:C	1.19148e-33	8.1381	2.76322	1.08197e-19	25.8928	2.82006
4773800	chr9:4773800:T:A	1.41857e-33	8.44568	2.63009	1.4276e-19	26.3106	2.67944
4774015	chr9:4774015:C:T	2.87826e-37	3.27989	-0.706918	2.88077e-18	32.2425	-0.247746
4774887	chr9:4774887:C:T	5.60126e-38	-1.30393e-09	0.936189	1.7514e-31	-1.30393e-09	1.56349
4774888	chr9:4774888:G:A	1.79969e-38	-1.30393e-09	-0.199185	1.50055e-32	-1.30393e-09	-0.893674
4774973	chr9:4774973:A:T	1.88609e-39	-0.853783	-1.6011	5.6201e-34	-2.77009	-1.40823
4775046	chr9:4775046:C:G	5.42847e-39	-1.30393e-09	-1.39773	8.50582e-33	-1.30393e-09	-1.46134
4775049	chr9:4775049:T:C	5.60071e-39	-1.30393e-09	-1.36649	8.74171e-33	-1.30393e-09	-1.43399
4775164	chr9:4775164:T:G	1.09366e-38	-1.30393e-09	-0.697272	2.76926e-32	-1.30393e-09	-0.280926
4775175	chr9:4775175:G:A	1.39465e-39	-2.75674	-7.1114e-10	1.75782e-32	-0.735433	-7.1114e-10
4775634	chr9:4775634:A:G	4.459e-33	9.73141	2.48964	1.26535e-18	28.6805	2.49149
4775760	chr9:4775760:T:A	8.22903e-40	-1.91984	-1.36447	6.09644e-24	20.3865	-1.4576
4775936	chr9:4775936:G:A	2.33823e-37	-1.30393e-09	2.36518	2.56898e-31	-1.30393e-09	1.94659
4776042	chr9:4776042:A:G	7.00873e-30	21.0606	-1.4796	1.15733e-17	34.7129	-1.32756
4776349	chr9:4776349:A:G	1.20763e-39	-2.77828	-0.122446	8.94474e-32	1.63974	-0.748179
4776394	chr9:4776394:T:C	1.60424e-39	-2.77684	0.1601	1.05042e-31	1.55829	-0.506017
4776711	chr9:4776711:A:T	8.51575e-30	21.1736	-1.39777	1.50203e-17	34.872	-1.22593
4776986	chr9:4776986:T:C	7.63789e-40	-2.41115	-0.947705	2.21284e-30	5.34654	-1.2466
4777139	chr9:4777139:T:C	4.11729e-39	-1.30393e-09	-1.67419	6.99525e-33	-1.30393e-09	-1.65686
4777147	chr9:4777147:A:C	5.27487e-40	-2.77181	-0.957204	4.87552e-32	1.538	-1.25328
4777162	chr9:4777162:C:T	5.22489e-24	30.6538	2.449	4.66687e-09	52.9203	0.280136
4777408	chr9:4777408:G:C	4.10743e-39	-1.30393e-09	-1.67659	7.5776e-33	-1.30393e-09	-1.57689
4778517	chr9:4778517:G:A	1.36622e-39	-1.98217	-0.795176	2.78085e-22	22.5175	0.231558
4778777	chr9:4778777:G:A	6.60098e-21	38.1062	2.13815	1.80942e-08	55.8758	-1.32023
4779477	chr9:4779477:C:T	3.34652e-31	16.5392	-7.1114e-10	7.21822e-33	-1.62548	-7.1114e-10
4779545	chr9:4779545:C:A	4.32398e-39	-2.28482	0.659614	2.99342e-31	2.04281	0.0566911
4780007	chr9:4780007:T:A	1.44646e-37	3.52366	-1.63876	0.985363	73.803	-1.43456
4780052	chr9:4780052:C:T	2.64971e-37	2.49023	-7.1114e-10	1.00622e-30	3.31186	-7.1114e-10
4780953	chr9:4780953:C:T	3.88461e-36	6.57844	-1.40305	4.71588e-34	-2.67421	-1.67953
4781646	chr9:4781646:A:T	4.97718e-39	-1.30393e-09	-1.48452	8.73327e-33	-1.30393e-09	-1.43495
4782073	chr9:4782073:G:A	4.51901e-39	-1.58109	-7.1114e-10	1.16796e-29	5.76351	-7.1114e-10
4783161	chr9:4783161:T:C	1.42272e-39	-2.73682	-7.1114e-10	2.67636e-33	-2.61763	-7.1114e-10
4783487	chr9:4783487:G:C	1.41153e-39	-2.57774	-0.166973	2.34831e-32	0.414047	-0.859859
4783580	chr9:4783580:G:T	9.78999e-24	28.0982	5.63254	1.82236e-32	-2.44914	1.74976
4783616	chr9:4783616:C:T	5.9558e-39	-1.30393e-09	-1.30502	9.49334e-33	-1.30393e-09	-1.3515
4784161	chr9:4784161:C:T	2.74521e-23	29.2535	5.50834	1.81416e-32	-2.34375	1.63986
4784460	chr9:4784460:G:A	1.34304e-23	29.78	4.26694	7.74561e-33	-2.29704	0.742072
4784521	chr9:4784521:A:C	1.26675e-37	-1.30393e-09	1.75224	2.87009e-32	-1.30393e-09	-0.245161
4784625	chr9:4784625:CA:C	1.46392e-38	-1.30393e-09	-0.405683	3.74555e-32	-1.30393e-09	0.0210626
4784875	chr9:4784875:A:G	4.43442e-39	-1.30393e-09	-1.59999	7.70195e-33	-1.30393e-09	-1.56062
4784933	chr9:4784933:T:C	1.51918e-22	31.2062	5.26655	1.599e-32	-2.29001	1.45989
4785191	chr9:4785191:C:T	2.36818e-23	28.9464	5.66767	1.97774e-32	-2.3599	1.74235
4785307	chr9:4785307:T:C	6.61985e-33	11.5149	1.10125	1.1506e-17	32.0861	1.29341
4785498	chr9:4785498:G:A	4.80941e-25	28.5873	2.13008	5.20763e-11	50.0452	-1.3403
4785768	chr9:4785768:G:A	5.88275e-24	28.8755	4.34592	7.38145e-33	-2.38755	0.78443
4786142	chr9:4786142:T:C	3.52016e-23	30.4371	4.57334	9.48145e-33	-2.27284	0.920089
4786143	chr9:4786143:G:A	5.81777e-24	28.0278	5.18248	1.39428e-32	-2.37363	1.4065
4786257	chr9:4786257:T:C	6.78675e-40	-2.0246	-1.4524	3.74026e-19	31.6424	-1.68912
4786264	chr9:4786264:G:C	1.45232e-38	-1.30393e-09	-0.413642	3.69565e-32	-1.30393e-09	0.00765119
4786295	chr9:4786295:C:T	1.09281e-38	-1.30393e-09	-0.698048	1.23006e-32	-1.30393e-09	-1.09245
4786492	chr9:4786492:C:T	5.11991e-39	-1.30393e-09	-1.45625	8.38351e-33	-1.30393e-09	-1.47582
4786519	chr9:4786519:A:C	5.41972e-38	-1.30393e-09	0.903241	3.4522e-32	-1.30393e-09	-0.060493
4786532	chr9:4786532:A:G	2.20452e-23	30.4343	4.10818	7.05184e-33	-2.27094	0.622141
4786554	chr9:4786554:G:C	9.53479e-39	-1.30393e-09	-0.83444	1.60962e-32	-1.30393e-09	-0.823511
4786603	chr9:4786603:T:C	1.49994e-23	30.1788	3.97859	6.29751e-33	-2.30257	0.540631
4786604	chr9:4786604:G:A	4.36095e-39	-1.30393e-09	-1.6167	7.52495e-33	-1.30393e-09	-1.58387
4786658	chr9:4786658:G:A	1.72495e-23	30.2609	4.03631	6.63008e-33	-2.28877	0.578295
4787027	chr9:4787027:A:C	2.81708e-23	29.7255	5.06217	1.33098e-32	-2.33557	1.32198
4787041	chr9:4787041:G:A	9.34002e-40	-1.82091	-1.33675	1.16478e-33	-2.10109	-1.34848
4787149	chr9:4787149:G:A	6.26371e-24	28.4097	4.87448	1.20509e-32	-2.31967	1.20671
4787167	chr9:4787167:G:A	1.26715e-37	2.45708	-0.704529	1.45961e-31	2.4853	-1.10405
4787200	chr9:4787200:C:G	2.70829e-24	28.4081	4.0376	6.3779e-33	-2.33411	0.584862
4787272	chr9:4787272:C:T	9.93577e-37	-1.30393e-09	3.81192	5.81307e-31	-1.30393e-09	2.76319
4787468	chr9:4787468:G:A	2.37976e-24	28.5168	3.79954	2.83247e-10	50.763	-0.364484
4787688	chr9:4787688:C:G	4.13093e-24	28.9254	3.94252	6.55089e-33	-2.24628	0.523789
4787735	chr9:4787735:CACTGCTGAACAAATCAATAACAAGTAATGATATAGAATTAATAAACACTCTCCCAGCAAAGTAAAGCCCAGGACCTGATGGTTTT:C	3.99353e-24	28.8318	4.00229	6.63552e-33	-2.27727	0.567621
4787922	chr9:4787922:T:C	5.88039e-24	29.0782	4.14278	7.44147e-33	-2.25015	0.655127
4788043	chr9:4788043:A:T	3.99149e-24	28.524	4.3096	7.67492e-33	-2.32469	0.760556
4788217	chr9:4788217:G:A	3.97504e-24	28.6602	4.16922	7.16767e-33	-2.30386	0.67135
4788282	chr9:4788282:C:T	7.74881e-39	-1.04185	-7.1114e-10	2.81762e-33	-2.5662	-7.1114e-10
4788711	chr9:4788711:C:T	4.86993e-24	28.7961	4.23639	8.08021e-33	-2.23265	0.719977
4788865	chr9:4788865:CA:C	1.92306e-37	3.26021	-1.09051	1.59127e-15	39.1298	-0.82082
4789171	chr9:4789171:A:G	2.58197e-24	30.01	2.38791	4.27961e-33	-1.97969	-0.16854
4789253	chr9:4789253:G:T	6.91914e-39	-1.30393e-09	-1.1551	1.21372e-32	-1.30393e-09	-1.10582
4789360	chr9:4789360:A:G	8.30285e-27	24.5824	2.07584	2.12822e-33	-2.3729	-0.473906
4790127	chr9:4790127:T:A	8.48404e-39	0.737412	-1.68861	7.36903e-34	-2.22363	-1.68376
4790227	chr9:4790227:T:C	4.89817e-39	0.150989	-1.65152	8.36337e-32	2.48408	-1.65972
4790453	chr9:4790453:G:A	7.44652e-39	-1.30393e-09	-1.08164	8.66304e-33	-1.30393e-09	-1.44303
4790505	chr9:4790505:C:CA	1.59591e-38	-1.30393e-09	-0.319361	3.8326e-32	-1.30393e-09	0.0440373
4790577	chr9:4790577:A:G	1.40401e-38	-1.30393e-09	-0.447467	1.30443e-32	-1.30393e-09	-1.03374
4790673	chr9:4790673:T:C	4.19924e-39	-1.30393e-09	-1.65448	6.77181e-33	-1.30393e-09	-1.68932
4790720	chr9:4790720:C:T	7.85058e-39	-1.30393e-09	-1.0288	1.86361e-32	-1.30393e-09	-0.676991
4791219	chr9:4791219:T:TA	5.4617e-38	2.12381	-1.21285	4.86254e-34	-2.63433	-1.68878
4791250	chr9:4791250:A:G	4.14329e-39	-1.30393e-09	-1.6679	6.76935e-33	-1.30393e-09	-1.68969
4791417	chr9:4791417:C:T	1.64376e-38	-1.30393e-09	-0.289818	3.28949e-32	-1.30393e-09	-0.108772
4791541	chr9:4791541:T:C	4.23673e-39	-1.30393e-09	-1.6456	8.44832e-33	-1.30393e-09	-1.46812
4791638	chr9:4791638:T:C	6.63186e-39	-1.30393e-09	-1.1975	1.34601e-32	-1.30393e-09	-1.00236
4792044	chr9:4792044:G:T	4.48396e-39	-1.06481	-0.524067	6.74605e-33	-0.536298	-1.15684
4792107	chr9:4792107:TGGA:T	4.0581e-39	-1.30393e-09	-1.68867	6.96334e-33	-1.30393e-09	-1.66143
4792327	chr9:4792327:C:T	4.53328e-39	-1.30393e-09	-1.57794	6.98045e-33	-1.30393e-09	-1.65898
4792339	chr9:4792339:C:T	1.28762e-15	52.9781	-0.552627	1.23503e-10	51.1875	-1.61902
4792437	chr9:4792437:C:T	8.21079e-28	22.0947	2.24983	1.62798e-17	32.8276	0.899026
4792482	chr9:4792482:C:T	1.96976e-39	-2.41148	-7.1114e-10	4.93234e-33	-2.00628	-7.1114e-10
4793254	chr9:4793254:G:A	4.56983e-12	59.7847	0.815187	2.22327e-07	58.421	-1.35686
4793798	chr9:4793798:G:T	2.48096e-11	61.6184	0.673254	3.58726e-06	61.2521	-1.40699
4794758	chr9:4794758:T:C	8.08636e-34	11.8905	-1.37683	1.27204e-29	7.17535	-1.32648
4795133	chr9:4795133:C:T	4.09789e-39	-1.30393e-09	-1.67892	7.5493e-33	-1.30393e-09	-1.58064
4795188	chr9:4795188:C:T	4.05321e-39	-1.30393e-09	-1.68988	7.70323e-33	-1.30393e-09	-1.56045
4795370	chr9:4795370:G:A	4.0517e-39	-1.30393e-09	-1.69025	7.43448e-33	-1.30393e-09	-1.59596
4795490	chr9:4795490:C:T	4.07217e-39	-1.30393e-09	-1.68521	6.97837e-33	-1.30393e-09	-1.65928
4795622	chr9:4795622:A:G	4.05145e-39	-1.30393e-09	-1.69031	7.45976e-33	-1.30393e-09	-1.59257
4796032	chr9:4796032:A:G	2.97231e-34	11.0344	-1.52156	7.48989e-30	6.72003	-1.40081
4796110	chr9:4796110:C:T	2.51285e-38	-1.30393e-09	0.134616	1.06034e-31	-1.30393e-09	1.06167
4796114	chr9:4796114:G:C	4.4301e-39	-1.30393e-09	-1.60097	7.06216e-33	-1.30393e-09	-1.64734
4796162	chr9:4796162:C:T	2.08457e-35	8.28527	-1.42975	3.67499e-31	3.13194	-0.827309
4796225	chr9:4796225:T:C	1.1848e-34	10.2737	-1.68058	8.53949e-31	4.58608	-1.4383
4796820	chr9:4796820:G:T	1.83461e-38	-1.30393e-09	-0.179969	1.71619e-32	-1.30393e-09	-0.759397
4796822	chr9:4796822:G:GT	2.15344e-38	-1.30393e-09	-0.0197336	1.94388e-32	-1.30393e-09	-0.634818
4796841	chr9:4796841:T:C	1.97721e-39	-2.4077	-7.1114e-10	3.22121e-33	-2.43233	-7.1114e-10
4797416	chr9:4797416:TG:T	8.31864e-39	-1.30393e-09	-0.970889	1.07308e-32	-1.30393e-09	-1.22897
4797830	chr9:4797830:C:G	4.0596e-39	-1.30393e-09	-1.6883	6.85441e-33	-1.30393e-09	-1.6772
4798056	chr9:4798056:G:A	7.3189e-39	-1.30393e-09	-1.09893	1.46538e-32	-1.30393e-09	-0.917389
4798082	chr9:4798082:A:G	7.08964e-39	-1.30393e-09	-1.13075	1.05537e-32	-1.30393e-09	-1.24562
4798112	chr9:4798112:A:G	1.63122e-38	-1.30393e-09	-0.297472	1.93867e-32	-1.30393e-09	-0.637505
4798148	chr9:4798148:C:G	4.30335e-39	-1.30393e-09	-1.62999	8.19796e-33	-1.30393e-09	-1.49821
4798368	chr9:4798368:C:T	1.99714e-33	12.6087	-1.1909	1.19233e-28	9.6643	-1.57756
4798465	chr9:4798465:C:A	1.73703e-38	-1.30393e-09	-0.234626	6.01433e-32	-1.30393e-09	0.494638
4799601	chr9:4799601:T:C	5.02024e-39	-1.30393e-09	-1.47591	1.07552e-32	-1.30393e-09	-1.2267
4799875	chr9:4799875:C:T	9.20187e-39	-1.30393e-09	-0.86998	2.06249e-32	-1.30393e-09	-0.575592
4800403	chr9:4800403:C:T	1.09183e-36	-1.30393e-09	3.90623	5.03399e-31	-1.30393e-09	2.61929
4800843	chr9:4800843:G:A	2.36864e-38	-1.30393e-09	0.0755118	5.27749e-32	-1.30393e-09	0.363944
4800932	chr9:4800932:G:A	4.46933e-39	-1.30393e-09	-1.59215	8.74725e-33	-1.30393e-09	-1.43335
4800948	chr9:4800948:T:C	1.22989e-34	10.1688	-1.5383	4.23468e-30	6.15658	-1.40761
4800960	chr9:4800960:A:G	1.07021e-38	-1.30393e-09	-0.718945	1.98485e-32	-1.30393e-09	-0.613961
4800982	chr9:4800982:A:C	8.06841e-39	-1.30393e-09	-1.00143	1.16827e-32	-1.30393e-09	-1.14398
4801147	chr9:4801147:T:C	2.16315e-32	12.5819	1.21838	1.03172e-26	11.77	0.777186
4801502	chr9:4801502:C:G	2.00827e-38	-1.30393e-09	-0.089528	8.66426e-32	-1.30393e-09	0.8597
4801645	chr9:4801645:T:C	7.24386e-39	-1.30393e-09	-1.10923	1.44644e-32	-1.30393e-09	-0.930402
4801668	chr9:4801668:A:G	4.25245e-39	-1.30393e-09	-1.64189	7.4555e-33	-1.30393e-09	-1.59314
4802083	chr9:4802083:T:C	1.5589e-39	-2.6454	-7.1114e-10	4.14824e-31	2.42576	-7.1114e-10
4802172	chr9:4802172:G:A	4.05317e-39	-1.30393e-09	-1.68989	6.86961e-33	-1.30393e-09	-1.67498
4802262	chr9:4802262:C:A	8.49458e-39	-1.30393e-09	-0.949959	1.74533e-32	-1.30393e-09	-0.742563
4802357	chr9:4802357:T:C	8.32219e-34	11.4262	-0.88369	3.7995e-28	10.4412	-1.19551
4802483	chr9:4802483:G:T	7.36373e-34	11.2818	-0.861701	3.3834e-28	10.3097	-1.17997
4802536	chr9:4802536:T:C	1.7746e-33	10.4182	0.881489	7.27858e-28	9.48676	0.409011
4802564	chr9:4802564:C:T	3.02107e-34	10.3879	-0.858796	1.23456e-28	9.29731	-1.17575
4803065	chr9:4803065:A:C	3.07333e-34	10.4367	-0.890353	1.30165e-28	9.37316	-1.19869
4803105	chr9:4803105:C:T	2.015e-38	-1.30393e-09	-0.0861807	2.98872e-32	-1.30393e-09	-0.204661
4803328	chr9:4803328:T:A	9.48618e-39	-1.30393e-09	-0.839552	1.35076e-32	-1.30393e-09	-0.998842
4803651	chr9:4803651:G:C	4.33948e-35	9.10103	-1.51232	2.60026e-26	14.8596	-1.38802
4804453	chr9:4804453:C:G	2.48608e-38	-1.30393e-09	0.123906	1.08897e-31	-1.30393e-09	1.08831
4804632	chr9:4804632:C:T	1.09053e-38	-1.30393e-09	-0.700139	2.02217e-32	-1.30393e-09	-0.595336
4804915	chr9:4804915:G:A	5.13619e-39	-1.30393e-09	-1.45308	9.25962e-33	-1.30393e-09	-1.37643
4805188	chr9:4805188:A:G	1.88376e-38	-1.30393e-09	-0.153534	7.84839e-32	-1.30393e-09	0.760803
4805208	chr9:4805208:TAAGCA:T	1.3274e-36	-1.30393e-09	4.10159	1.14208e-30	-1.30393e-09	3.43851
4805243	chr9:4805243:T:C	4.85436e-38	-1.30393e-09	0.793074	1.1391e-31	-1.30393e-09	1.13332
4805550	chr9:4805550:T:C	8.73563e-39	-1.30393e-09	-0.921977	1.25285e-32	-1.30393e-09	-1.07408
4805760	chr9:4805760:T:G	8.58943e-34	9.52153	1.05254	2.96521e-28	8.43154	0.566236
4806063	chr9:4806063:T:TG	4.6135e-35	8.59948	-0.949541	2.44862e-26	14.5788	-1.16728
4806146	chr9:4806146:A:C	9.71808e-34	9.59186	1.10567	3.36351e-28	8.51127	0.612549
4806247	chr9:4806247:A:C	1.89718e-38	-1.30393e-09	-0.146436	8.04855e-32	-1.30393e-09	0.785986
4806520	chr9:4806520:G:A	4.94967e-38	2.48441	-1.67189	2.33191e-29	8.07128	-1.61635
4806556	chr9:4806556:C:T	2.41095e-32	12.219	1.6897	9.0673e-27	11.2171	1.20104
4807380	chr9:4807380:T:C	1.09942e-35	7.90347	-1.68773	2.1948e-30	5.76352	-1.67177
4807612	chr9:4807612:C:T	5.06622e-39	-1.30393e-09	-1.46679	9.15151e-33	-1.30393e-09	-1.38817
4808794	chr9:4808794:G:A	2.64664e-34	9.99891	-0.602086	2.09201e-25	15.88	-0.323324
4808830	chr9:4808830:G:A	3.26426e-34	10.3884	-0.781855	2.69602e-25	16.3053	-0.494931
4808857	chr9:4808857:T:C	5.97548e-39	-1.30393e-09	-1.30172	7.48521e-33	-1.30393e-09	-1.58916
4808906	chr9:4808906:C:T	1.89341e-32	11.9646	1.70252	7.3063e-27	10.974	1.22814
4808971	chr9:4808971:C:T	9.89621e-30	21.5976	-1.67161	5.72367e-18	34.2752	-1.59389
4809158	chr9:4809158:T:G	7.24236e-38	0.764366	0.428778	7.89857e-32	1.63073	-0.863555
4809320	chr9:4809320:C:CT	4.5133e-39	-1.30393e-09	-1.58236	8.38134e-33	-1.30393e-09	-1.47608
4809419	chr9:4809419:C:A	1.01228e-38	-1.30393e-09	-0.774593	2.05558e-32	-1.30393e-09	-0.57895
4809423	chr9:4809423:C:T	4.5149e-39	-1.30393e-09	-1.582	7.16407e-33	-1.30393e-09	-1.63301
4809471	chr9:4809471:G:A	2.61625e-38	-1.30393e-09	0.17494	1.14693e-31	-1.30393e-09	1.14017
4809588	chr9:4809588:G:A	9.62973e-33	12.0859	0.905096	2.33172e-27	10.8193	0.240765
4809597	chr9:4809597:T:C	1.14527e-38	-1.30393e-09	-0.651164	2.1044e-32	-1.30393e-09	-0.555475
4809600	chr9:4809600:A:G	9.34814e-39	-1.30393e-09	-0.85421	1.70925e-32	-1.30393e-09	-0.763449
4809919	chr9:4809919:C:T	1.13875e-38	-1.30393e-09	-0.656871	2.71826e-32	-1.30393e-09	-0.299515
4809991	chr9:4809991:A:G	5.09213e-39	-1.30393e-09	-1.46169	7.62301e-33	-1.30393e-09	-1.57092
4810017	chr9:4810017:A:G	1.44185e-37	3.57232	-1.69061	1.12913e-28	9.5957	-1.56341
4810097	chr9:4810097:A:G	2.29174e-34	10.8894	-1.63656	3.314e-25	17.6825	-1.66577
4810117	chr9:4810117:C:T	4.35068e-39	-1.30393e-09	-1.61906	8.71701e-33	-1.30393e-09	-1.43681
4810686	chr9:4810686:C:T	1.10068e-38	-1.30393e-09	-0.690878	1.52524e-32	-1.30393e-09	-0.877356
4810844	chr9:4810844:T:C	2.5982e-38	-1.30393e-09	0.168017	1.15442e-31	-1.30393e-09	1.14667
4810910	chr9:4810910:A:G	7.1716e-33	12.6963	-7.1114e-10	3.71608e-33	-2.28942	-7.1114e-10
4811148	chr9:4811148:G:A	6.21809e-39	-1.30393e-09	-1.26192	1.18843e-32	-1.30393e-09	-1.12688
4811315	chr9:4811315:A:G	4.15485e-39	-1.30393e-09	-1.66511	7.27445e-33	-1.30393e-09	-1.61772
4812149	chr9:4812149:G:C	7.24709e-39	-1.30393e-09	-1.10879	1.0906e-32	-1.30393e-09	-1.21278
4812679	chr9:4812679:C:G	1.99253e-37	3.05725	-0.852059	6.39411e-29	8.60694	-1.14331
4813339	chr9:4813339:A:G	4.06796e-39	-1.30393e-09	-1.68625	6.76343e-33	-1.30393e-09	-1.69056
4813455	chr9:4813455:C:T	1.61438e-39	-2.61044	-7.1114e-10	8.55289e-33	-1.45582	-7.1114e-10
4813932	chr9:4813932:G:A	8.7877e-39	-1.30393e-09	-0.916035	1.26176e-32	-1.30393e-09	-1.067
4814049	chr9:4814049:G:A	5.04968e-39	-1.30393e-09	-1.47006	1.30619e-32	-1.30393e-09	-1.03239
4814085	chr9:4814085:C:G	1.87143e-39	-2.46269	-7.1114e-10	5.01376e-33	-1.9899	-7.1114e-10
4814474	chr9:4814474:C:T	8.73406e-39	-1.30393e-09	-0.922157	1.24325e-32	-1.30393e-09	-1.08177
4814516	chr9:4814516:C:T	1.13446e-33	9.6269	1.22538	4.28402e-28	8.65504	0.710683
4814519	chr9:4814519:G:A	1.95149e-38	-1.30393e-09	-0.11821	4.29794e-32	-1.30393e-09	0.158629
4814532	chr9:4814532:G:T	6.60332e-40	-2.71371	-0.790688	2.84773e-33	-0.865857	-1.68971
4814631	chr9:4814631:G:A	7.58738e-39	-1.30393e-09	-1.0629	1.7508e-32	-1.30393e-09	-0.739436
4814928	chr9:4814928:A:G	6.24866e-39	-1.30393e-09	-1.25702	1.19195e-32	-1.30393e-09	-1.12392
4815184	chr9:4815184:A:G	1.75469e-29	22.175	-1.67621	1.0608e-17	34.9011	-1.60285
4815217	chr9:4815217:TTCTCCTCCTG:T	1.59781e-36	-1.30393e-09	4.287	1.33893e-30	-1.30393e-09	3.59754
4815648	chr9:4815648:A:G	6.0219e-40	-2.71493	-0.881639	2.81772e-33	-0.875638	-1.69052
4815735	chr9:4815735:G:A	8.80637e-39	-1.30393e-09	-0.913912	1.25124e-32	-1.30393e-09	-1.07537
4815938	chr9:4815938:T:G	1.1352e-37	-1.30393e-09	1.64259	6.58343e-32	-1.30393e-09	0.58505
4815968	chr9:4815968:G:T	8.90339e-39	-1.30393e-09	-0.902955	1.2635e-32	-1.30393e-09	-1.06562
4816184	chr9:4816184:G:C	1.45714e-31	13.1147	2.59308	5.06845e-26	12.3357	1.80335
4816732	chr9:4816732:A:G	5.15073e-37	-1.30393e-09	3.15492	3.13996e-31	-1.30393e-09	2.14729
4816763	chr9:4816763:A:G	4.26619e-39	-1.30393e-09	-1.63867	7.14059e-33	-1.30393e-09	-1.6363
4817068	chr9:4817068:C:T	9.47495e-27	24.2166	2.57366	4.73023e-12	44.5872	1.71894
4817374	chr9:4817374:T:G	1.67968e-28	21.2813	1.47631	1.54084e-19	29.4335	-0.367064
4817472	chr9:4817472:T:C	1.76807e-28	22.6325	0.176471	3.09001e-19	30.8888	-1.12649
4817645	chr9:4817645:C:T	2.07479e-38	-1.30393e-09	-0.0569402	4.65058e-32	-1.30393e-09	0.237486
4818011	chr9:4818011:C:T	8.31571e-39	-1.30393e-09	-0.971241	1.51514e-32	-1.30393e-09	-0.883996
4818167	chr9:4818167:C:T	2.80576e-28	22.6706	0.600158	5.69158e-14	42.0838	-0.197788
4818201	chr9:4818201:A:G	7.64348e-39	-1.30393e-09	-1.05553	9.09721e-33	-1.30393e-09	-1.39412
4818290	chr9:4818290:C:G	8.7443e-39	-1.30393e-09	-0.920986	1.85028e-32	-1.30393e-09	-0.684167
4818403	chr9:4818403:A:G	4.88699e-40	-2.77352	-1.03188	2.05224e-33	-1.20298	-1.68018
4818694	chr9:4818694:G:A	1.22568e-39	-1.31296	-1.57293	2.71639e-31	2.72152	-0.719139
4818706	chr9:4818706:C:G	2.38423e-39	-0.553863	-1.66665	7.01554e-31	4.07851	-1.1273
4818809	chr9:4818809:T:G	4.79136e-39	-1.30393e-09	-1.52257	9.70556e-33	-1.30393e-09	-1.32939
4818812	chr9:4818812:T:C	2.84412e-29	21.7462	-0.764453	9.69861e-20	30.1231	-1.51959
4819166	chr9:4819166:G:A	4.48133e-39	-1.30393e-09	-1.58947	9.48896e-33	-1.30393e-09	-1.35196
4819380	chr9:4819380:T:C	4.44638e-39	-1.30393e-09	-1.5973	8.64303e-33	-1.30393e-09	-1.44534
4819598	chr9:4819598:G:A	9.41986e-38	-1.30393e-09	1.45602	6.96735e-32	-1.30393e-09	0.64173
4819817	chr9:4819817:A:G	5.61931e-39	-1.30393e-09	-1.36318	1.54822e-32	-1.30393e-09	-0.862402
4820438	chr9:4820438:G:A	4.84488e-16	47.8772	3.57083	0.0135298	67.4093	0.671005
4820688	chr9:4820688:A:T	4.85939e-39	-1.30393e-09	-1.50847	9.37529e-33	-1.30393e-09	-1.36401
4821071	chr9:4821071:T:C	4.08268e-39	-1.30393e-09	-1.68263	6.77326e-33	-1.30393e-09	-1.68911
4821452	chr9:4821452:T:G	1.36884e-31	15.6626	-0.0173798	3.19774e-23	21.0441	-0.457866
4822521	chr9:4822521:C:G	3.15555e-27	23.4731	2.21774	1.50932e-18	31.0809	0.267425
4823154	chr9:4823154:C:G	1.76115e-38	-1.30393e-09	-0.220834	2.07006e-32	-1.30393e-09	-0.571929
4823456	chr9:4823456:A:G	6.5176e-39	-1.30393e-09	-1.21488	1.95925e-32	-1.30393e-09	-0.626942
4823630	chr9:4823630:T:C	4.19035e-39	-1.30393e-09	-1.6566	7.38674e-33	-1.30393e-09	-1.6024
4824003	chr9:4824003:C:T	1.73702e-37	2.09896	-0.0310103	2.71201e-31	2.97693	-0.976163
4824686	chr9:4824686:T:A	1.39486e-38	-1.30393e-09	-0.454009	3.31437e-32	-1.30393e-09	-0.101238
4824757	chr9:4824757:C:T	6.52781e-39	-1.30393e-09	-1.21332	8.38751e-33	-1.30393e-09	-1.47535
4824967	chr9:4824967:A:C	2.83234e-35	8.10496	-0.942909	1.26013e-29	6.96772	-1.12826
4825005	chr9:4825005:G:A	6.0927e-39	-1.30393e-09	-1.2823	1.15741e-32	-1.30393e-09	-1.15332
4825117	chr9:4825117:G:A	2.40609e-26	25.4651	2.25714	7.10876e-17	34.552	0.648603
4825341	chr9:4825341:T:TA	1.36478e-38	-1.30393e-09	-0.475808	2.99307e-32	-1.30393e-09	-0.203207
4825541	chr9:4825541:C:T	6.78104e-39	-1.30393e-09	-1.17526	8.61059e-33	-1.30393e-09	-1.4491
4825776	chr9:4825776:G:T	1.05775e-38	-1.30393e-09	-0.730657	1.31493e-32	-1.30393e-09	-1.02572
4825979	chr9:4825979:C:T	4.09032e-39	-1.30393e-09	-1.68076	7.20833e-33	-1.30393e-09	-1.62685
4826014	chr9:4826014:G:T	2.32773e-35	7.10852	-0.142677	1.50451e-29	6.25683	-0.240114
4826363	chr9:4826363:A:G	1.76646e-38	-1.30393e-09	-0.217825	2.04124e-32	-1.30393e-09	-0.58595
4826618	chr9:4826618:C:T	3.5409e-37	3.80767	-1.02751	1.56782e-28	9.27546	-0.914944
4826633	chr9:4826633:T:C	1.99908e-36	-1.30393e-09	4.51105	1.00663e-30	-1.30393e-09	3.31227
4826768	chr9:4826768:G:A	1.01798e-35	6.56712	-0.428344	6.98155e-30	5.76326	-0.514324
4827217	chr9:4827217:A:G	5.86248e-39	-1.30393e-09	-1.32081	1.49359e-32	-1.30393e-09	-0.898323
4827437	chr9:4827437:G:A	6.95002e-39	-1.30393e-09	-1.15064	2.16898e-32	-1.30393e-09	-0.525251
4827439	chr9:4827439:G:A	3.1803e-38	-1.30393e-09	0.370174	3.74769e-32	-1.30393e-09	0.0216327
4827449	chr9:4827449:C:G	5.57939e-39	-1.30393e-09	-1.37031	7.59762e-33	-1.30393e-09	-1.57426
4827541	chr9:4827541:T:C	9.81294e-29	23.8598	-1.63964	2.87321e-17	35.8301	-1.53538
4827719	chr9:4827719:A:T	1.89076e-28	24.4087	-1.53267	4.00742e-17	36.0018	-1.37435
4828043	chr9:4828043:A:G	7.93587e-22	34.6167	3.50925	8.51836e-14	41.5079	0.781325
4828234	chr9:4828234:T:C	2.75538e-38	0.226753	-7.1114e-10	3.16105e-33	-2.45119	-7.1114e-10
4828354	chr9:4828354:G:C	4.06604e-39	-1.30393e-09	-1.68672	6.76225e-33	-1.30393e-09	-1.69073
4828361	chr9:4828361:A:T	8.43953e-39	-1.30393e-09	-0.956461	2.51783e-32	-1.30393e-09	-0.376108
4828874	chr9:4828874:C:A	4.8589e-39	-1.30393e-09	-1.50858	9.44308e-33	-1.30393e-09	-1.35681
4829101	chr9:4829101:A:G	5.15408e-39	-1.30393e-09	-1.4496	7.24615e-33	-1.30393e-09	-1.62162
4829188	chr9:4829188:C:T	1.37695e-39	-2.76952	-7.1114e-10	2.32058e-33	-2.76027	-7.1114e-10
4829310	chr9:4829310:C:T	2.65111e-35	6.80619	0.289744	1.81355e-29	5.99168	0.211855
4829484	chr9:4829484:G:A	3.75771e-36	5.14218	-7.1114e-10	4.53869e-33	-2.08945	-7.1114e-10
4829487	chr9:4829487:T:C	8.75853e-29	21.8356	0.270868	3.94878e-20	28.7968	-1.09188
4829573	chr9:4829573:C:T	3.13691e-36	4.96161	-7.1114e-10	4.31622e-33	-2.13971	-7.1114e-10
4829790	chr9:4829790:G:A	1.0373e-35	5.97914	0.178435	7.70497e-30	5.23542	0.112109
4829840	chr9:4829840:A:T	5.19117e-39	-1.30393e-09	-1.44243	1.03359e-32	-1.30393e-09	-1.26647
4829915	chr9:4829915:C:T	1.21999e-35	6.12365	0.196153	9.06782e-30	5.38093	0.129468
4829970	chr9:4829970:A:G	4.64386e-39	-1.30393e-09	-1.55384	8.41132e-33	-1.30393e-09	-1.47251
4830789	chr9:4830789:C:G	1.2181e-28	24.0634	-1.62701	8.04948e-17	36.8294	-1.5045
4830849	chr9:4830849:G:A	3.45015e-29	21.7712	-0.596366	6.3426e-21	27.5293	-1.65312
4830893	chr9:4830893:G:A	4.4256e-39	-1.30393e-09	-1.60198	8.56858e-33	-1.30393e-09	-1.45399
4831327	chr9:4831327:A:AGG	2.03306e-36	-1.30393e-09	4.52791	1.02681e-30	-1.30393e-09	3.33212
4831329	chr9:4831329:A:AAAAAAAGTTACT	1.9487e-36	-1.30393e-09	4.48553	9.8845e-31	-1.30393e-09	3.29405
4831927	chr9:4831927:C:G	5.03175e-39	-1.30393e-09	-1.47362	9.4017e-33	-1.30393e-09	-1.3612
4832005	chr9:4832005:C:T	1.49001e-39	-2.69061	-7.1114e-10	2.60279e-33	-2.64551	-7.1114e-10
4832130	chr9:4832130:C:A	4.72823e-29	22.1343	-0.64426	9.6147e-20	29.9941	-1.39929
4832421	chr9:4832421:G:A	1.28248e-36	-1.30393e-09	4.06716	6.81911e-31	-1.30393e-09	2.92281
4832618	chr9:4832618:G:A	3.91983e-37	4.44889	-1.56706	2.47728e-28	10.4432	-1.62519
4832624	chr9:4832624:A:G	8.26566e-19	41.9968	3.07758	8.49407e-07	58.8127	-0.408221
4832636	chr9:4832636:C:T	1.35295e-21	36.1767	2.48273	6.03825e-10	52.0668	-0.911277
4832888	chr9:4832888:T:C	1.31884e-21	34.9212	3.71272	1.18856e-13	41.69	0.932324
4832931	chr9:4832931:C:T	4.77939e-39	-1.30393e-09	-1.52507	9.17522e-33	-1.30393e-09	-1.38559
4832941	chr9:4832941:A:G	1.56618e-21	35.0022	3.80355	1.40066e-13	41.7948	0.991756
4833154	chr9:4833154:G:A	1.03201e-36	-1.30393e-09	3.84988	5.66185e-31	-1.30393e-09	2.73683
4833305	chr9:4833305:A:G	8.94434e-39	-1.30393e-09	-0.898367	2.73163e-32	-1.30393e-09	-0.294609
4833436	chr9:4833436:G:A	2.07466e-16	47.3415	3.2584	0.000551621	65.2066	-0.326007
4833437	chr9:4833437:C:T	2.12848e-16	47.2925	3.33298	0.000538676	65.1432	-0.286332
4833557	chr9:4833557:T:C	8.20051e-39	-1.30393e-09	-0.985191	1.4957e-32	-1.30393e-09	-0.896915
4833679	chr9:4833679:T:A	4.95314e-37	4.55541	-1.43961	3.12436e-28	10.5711	-1.521
4833866	chr9:4833866:T:C	2.84889e-29	22.6615	-1.67811	8.20077e-18	34.6632	-1.62226
4834164	chr9:4834164:C:T	4.49991e-39	-1.30393e-09	-1.58533	7.09164e-33	-1.30393e-09	-1.64317
4834188	chr9:4834188:C:T	4.6619e-39	-1.30393e-09	-1.54996	8.86837e-33	-1.30393e-09	-1.4196
4834295	chr9:4834295:T:C	1.72322e-38	-1.30393e-09	-0.242609	3.67414e-32	-1.30393e-09	0.00181265
4834394	chr9:4834394:A:G	7.86592e-29	21.5116	0.487422	4.98892e-20	28.8367	-0.898001
4834420	chr9:4834420:G:A	5.09647e-39	-1.30393e-09	-1.46084	1.1949e-32	-1.30393e-09	-1.12144
4834438	chr9:4834438:C:G	3.10408e-34	9.26164	0.294613	3.02033e-28	8.79345	0.22275
4834597	chr9:4834597:G:A	1.37809e-29	20.4283	-0.171178	2.26806e-21	26.2925	-1.44466
4834689	chr9:4834689:GAC:G	1.42077e-37	-1.30393e-09	1.86698	1.3008e-31	-1.30393e-09	1.26606
4834707	chr9:4834707:CT:C	4.8727e-39	-1.30393e-09	-1.50574	1.4033e-32	-1.30393e-09	-0.960681
4834733	chr9:4834733:A:G	2.7901e-34	9.16722	0.282391	2.77751e-28	8.72465	0.207743
4835010	chr9:4835010:G:A	4.14604e-39	-1.30393e-09	-1.66723	8.1908e-33	-1.30393e-09	-1.49908
4835173	chr9:4835173:G:A	4.78465e-29	22.8838	-1.38194	1.41539e-17	34.7819	-1.19527
4835245	chr9:4835245:T:A	2.80384e-34	10.4846	-1.0301	5.86884e-31	3.96544	-1.19271
4835371	chr9:4835371:T:C	4.47081e-39	-1.30393e-09	-1.59182	9.70554e-33	-1.30393e-09	-1.32939
4835521	chr9:4835521:C:T	6.05538e-39	-1.30393e-09	-1.28844	6.77249e-33	-1.30393e-09	-1.68922
4835616	chr9:4835616:A:G	4.24617e-39	-1.30393e-09	-1.64337	7.52999e-33	-1.30393e-09	-1.5832
4835702	chr9:4835702:C:T	1.6146e-38	-1.30393e-09	-0.307717	3.5019e-32	-1.30393e-09	-0.0461991
4835717	chr9:4835717:C:T	6.44729e-25	32.1627	-1.15228	1.36904e-16	37.5466	-1.69065
4836015	chr9:4836015:A:T	4.31568e-39	-1.30393e-09	-1.62713	7.05534e-33	-1.30393e-09	-1.64831
4836221	chr9:4836221:A:G	4.08e-39	-1.30393e-09	-1.68329	7.63245e-33	-1.30393e-09	-1.56968
4836447	chr9:4836447:C:A	1.37961e-39	-2.76759	-7.1114e-10	2.36265e-33	-2.74231	-7.1114e-10
4836566	chr9:4836566:G:A	1.08071e-38	0.232402	-0.941587	1.32998e-29	6.42326	-0.529841
4836621	chr9:4836621:C:T	1.16879e-36	4.45066	-0.476322	4.19267e-30	5.80652	-1.06752
4836640	chr9:4836640:G:C	1.35329e-38	0.309686	-0.793951	3.45248e-31	2.13047	0.111702
4836656	chr9:4836656:G:A	6.5964e-39	-1.30393e-09	-1.20286	7.23374e-33	-1.30393e-09	-1.62333
4836889	chr9:4836889:A:G	4.85546e-39	-1.30393e-09	-1.50928	8.96508e-33	-1.30393e-09	-1.40875
4836918	chr9:4836918:G:A	9.15045e-31	19.2027	-1.6576	7.61695e-20	30.0508	-1.68886
4836935	chr9:4836935:G:A	1.39539e-39	-2.75622	-7.1114e-10	2.36907e-33	-2.73959	-7.1114e-10
4837306	chr9:4837306:C:T	4.24499e-39	-1.30393e-09	-1.64365	7.77857e-33	-1.30393e-09	-1.55072
4837324	chr9:4837324:A:G	5.33184e-39	-1.30393e-09	-1.41569	9.69288e-33	-1.30393e-09	-1.3307
4839004	chr9:4839004:A:G	4.21726e-39	-1.30393e-09	-1.6502	8.00357e-33	-1.30393e-09	-1.5222
4839241	chr9:4839241:C:T	4.29828e-39	-1.30393e-09	-1.63117	7.61776e-33	-1.30393e-09	-1.57161
4839412	chr9:4839412:G:A	4.0557e-39	-1.30393e-09	-1.68926	6.91863e-33	-1.30393e-09	-1.66787
4839627	chr9:4839627:A:G	5.1486e-39	-1.30393e-09	-1.45066	1.31697e-32	-1.30393e-09	-1.02417
4840063	chr9:4840063:C:T	4.21034e-24	29.2055	3.68144	5.89465e-16	34.5774	2.73851
4840076	chr9:4840076:A:G	1.26362e-38	-1.30393e-09	-0.552825	1.5146e-32	-1.30393e-09	-0.884355
4840731	chr9:4840731:G:C	5.53053e-36	-1.30393e-09	5.52865	2.43651e-30	-1.30393e-09	4.19623
4840740	chr9:4840740:A:G	1.8459e-36	-1.30393e-09	4.43134	8.95641e-31	-1.30393e-09	3.19545
4840877	chr9:4840877:G:A	4.66267e-26	28.6157	-0.231906	4.02314e-16	36.5635	0.370406
4840967	chr9:4840967:G:T	1.26012e-37	1.74699	-7.1114e-10	5.44699e-33	-1.90703	-7.1114e-10
4841222	chr9:4841222:C:T	1.25462e-38	-1.30393e-09	-0.559971	3.00516e-32	-1.30393e-09	-0.199176
4841554	chr9:4841554:A:G	5.12958e-39	-1.30393e-09	-1.45436	1.30605e-32	-1.30393e-09	-1.0325
4841667	chr9:4841667:T:A	6.01782e-38	0.59146	0.416462	8.72543e-32	1.6873	-0.820561
4841877	chr9:4841877:G:A	9.02718e-26	26.8721	2.17236	3.3059e-17	33.1284	1.30655
4842773	chr9:4842773:A:G	8.01982e-27	26.0578	0.565762	6.05886e-19	30.9205	-0.484898
4842860	chr9:4842860:T:C	5.29472e-39	-1.30393e-09	-1.42268	1.38274e-32	-1.30393e-09	-0.97544
4842891	chr9:4842891:A:T	5.61464e-39	-1.30393e-09	-1.36401	1.00455e-32	-1.30393e-09	-1.29496
4842967	chr9:4842967:C:G	8.13398e-36	4.20812	1.70629	3.70702e-27	8.93419	2.58945
4843672	chr9:4843672:C:G	3.43341e-23	34.5937	0.391842	1.11639e-12	45.093	-0.230706
4843924	chr9:4843924:G:C	2.08852e-36	-1.30393e-09	4.55482	9.62259e-31	-1.30393e-09	3.26719
4844051	chr9:4844051:C:T	5.98352e-39	-1.30393e-09	-1.30038	1.66949e-32	-1.30393e-09	-0.786987
4844153	chr9:4844153:A:T	4.67687e-39	-1.54676	-7.1114e-10	4.01151e-33	-2.21292	-7.1114e-10
4844214	chr9:4844214:T:C	1.07561e-22	34.9745	1.15293	2.37231e-12	45.1973	0.418757
4844265	chr9:4844265:T:C	4.61664e-23	34.8172	0.464422	1.95715e-13	43.9059	-0.784843
4844459	chr9:4844459:G:A	2.91046e-35	7.87517	-0.685901	5.22037e-27	12.9455	-1.07954
4844473	chr9:4844473:G:A	4.14039e-39	-1.30393e-09	-1.6686	7.42958e-33	-1.30393e-09	-1.59662
4844507	chr9:4844507:G:T	1.34451e-27	26.5218	-1.68413	6.08363e-19	32.0652	-1.62552
4844704	chr9:4844704:T:C	9.3009e-23	35.2494	0.732732	3.58865e-13	44.3507	-0.623332
4844778	chr9:4844778:A:C	6.18459e-23	35.5532	0.0207965	2.55536e-13	44.5243	-1.13651
4845007	chr9:4845007:C:G	5.94077e-39	-1.30393e-09	-1.30755	1.651e-32	-1.30393e-09	-0.798124
4845196	chr9:4845196:T:C	6.18917e-35	9.04161	-1.09786	2.57008e-26	14.7525	-1.2926
4845390	chr9:4845390:T:C	4.10508e-39	-1.30393e-09	-1.67716	7.2953e-33	-1.30393e-09	-1.61486
4845520	chr9:4845520:A:G	8.82161e-23	35.4551	0.474033	3.07236e-13	44.4332	-0.861109
4845858	chr9:4845858:T:G	4.08327e-39	-1.30393e-09	-1.68249	7.19774e-33	-1.30393e-09	-1.62832
4846253	chr9:4846253:A:G	4.25739e-39	-1.30393e-09	-1.64073	6.76274e-33	-1.30393e-09	-1.69066
4846290	chr9:4846290:T:C	4.12433e-39	-1.30393e-09	-1.67248	7.37213e-33	-1.30393e-09	-1.60438
4846327	chr9:4846327:A:G	1.90136e-37	-1.30393e-09	2.15835	9.67922e-32	-1.30393e-09	0.970475
4846504	chr9:4846504:T:G	3.6991e-37	-1.30393e-09	2.82387	1.69071e-31	-1.30393e-09	1.52823
4846610	chr9:4846610:T:C	2.53212e-27	26.9486	-1.47793	3.98645e-19	31.5892	-1.57215
4846618	chr9:4846618:T:G	2.04831e-37	-1.30393e-09	2.2328	1.02937e-31	-1.30393e-09	1.03202
4846642	chr9:4846642:G:A	2.54592e-27	26.9649	-1.48874	4.00374e-19	31.6022	-1.58088
4846834	chr9:4846834:G:A	4.13386e-39	-1.30393e-09	-1.67018	7.41184e-33	-1.30393e-09	-1.59901
4847168	chr9:4847168:T:C	1.03577e-22	35.3012	0.788523	4.52876e-13	44.4604	-0.500304
4847957	chr9:4847957:G:T	4.18126e-39	-1.30393e-09	-1.65877	7.56448e-33	-1.30393e-09	-1.57863
4848205	chr9:4848205:G:A	1.55159e-36	-1.30393e-09	4.25765	7.8821e-31	-1.30393e-09	3.06767
4848297	chr9:4848297:A:G	8.10558e-23	35.1628	0.681772	2.95023e-13	44.1749	-0.643422
4848357	chr9:4848357:A:T	2.59815e-33	10.0149	1.666	3.11358e-25	15.346	0.608358
4848529	chr9:4848529:G:C	1.08635e-38	-1.30393e-09	-0.703979	2.08991e-32	-1.30393e-09	-0.562383
4848860	chr9:4848860:A:T	6.74851e-39	-1.30393e-09	-1.18007	1.00095e-32	-1.30393e-09	-1.29855
4848875	chr9:4848875:G:T	5.60698e-25	25.8005	5.07036	2.11405e-16	32.1899	4.10054
4849040	chr9:4849040:C:T	4.46458e-39	-1.30393e-09	-1.59321	7.17161e-33	-1.30393e-09	-1.63196
4849515	chr9:4849515:T:C	1.4488e-39	-2.71865	-7.1114e-10	2.46034e-33	-2.70179	-7.1114e-10
4849647	chr9:4849647:T:C	1.17716e-22	35.7773	0.440347	5.69144e-13	44.9764	-0.787863
4850141	chr9:4850141:T:C	3.47457e-33	9.15551	2.81608	6.03331e-25	14.7474	1.86851
4850421	chr9:4850421:C:G	3.13167e-27	26.7459	-1.06271	3.54092e-18	33.3072	-1.10616
4850613	chr9:4850613:A:G	9.66939e-19	42.0999	3.13134	2.33919e-06	57.3833	2.03423
4850646	chr9:4850646:G:A	7.44656e-39	-1.30393e-09	-1.08164	2.29913e-32	-1.30393e-09	-0.466975
4850876	chr9:4850876:T:C	2.3523e-33	9.1584	2.42311	4.29604e-25	14.7576	1.51873
4850896	chr9:4850896:C:T	4.47561e-36	-1.30393e-09	5.31701	2.06339e-30	-1.30393e-09	4.03001
4851132	chr9:4851132:T:C	1.46996e-38	-1.30393e-09	-0.401569	3.14047e-32	-1.30393e-09	-0.155133
4851157	chr9:4851157:T:G	1.55437e-39	-2.64832	-7.1114e-10	2.86453e-33	-2.54969	-7.1114e-10
4851328	chr9:4851328:G:A	4.71807e-39	-1.30393e-09	-1.53799	9.90817e-33	-1.30393e-09	-1.30873
4851464	chr9:4851464:A:G	5.89797e-28	25.1247	-1.11109	6.93055e-19	31.7192	-1.14913
4851515	chr9:4851515:A:G	1.93976e-33	9.76963	1.61906	3.73664e-25	15.5235	0.613326
4851933	chr9:4851933:G:T	1.89606e-27	25.867	-0.685575	1.45284e-18	32.0206	-0.71039
4851966	chr9:4851966:C:T	7.24963e-28	25.1048	-0.884822	5.1073e-19	31.1764	-0.911668
4852386	chr9:4852386:C:A	4.4004e-39	-1.30393e-09	-1.60769	8.19892e-33	-1.30393e-09	-1.49809
4852599	chr9:4852599:A:G	4.68896e-23	34.3876	0.909562	1.74345e-13	43.4658	-0.460311
4852728	chr9:4852728:A:C	2.22532e-34	8.84422	0.379223	1.39263e-26	13.4928	-0.645605
4853198	chr9:4853198:C:T	7.54003e-38	1.53572	-0.302299	1.3944e-31	2.646	-1.31046
4853528	chr9:4853528:A:C	8.08123e-39	-1.30393e-09	-0.999843	1.61243e-32	-1.30393e-09	-0.821766
4853984	chr9:4853984:C:G	8.01514e-40	-2.57696	-0.733685	1.3962e-33	-2.60035	-0.667982
4854307	chr9:4854307:A:G	3.31417e-33	10.0562	1.86813	9.46286e-25	15.9476	1.1184
4854586	chr9:4854586:C:T	6.70256e-35	9.03569	-1.01225	3.50628e-26	14.9443	-1.17375
4854678	chr9:4854678:T:C	2.77959e-33	9.82974	1.91868	7.53763e-25	15.6768	1.16174
4855268	chr9:4855268:C:G	4.30586e-39	-1.30393e-09	-1.62941	7.46703e-33	-1.30393e-09	-1.59159
4855306	chr9:4855306:T:A	2.55481e-38	1.1215	-0.970325	4.28361e-34	-2.77804	-1.67185
4855781	chr9:4855781:G:A	1.22348e-39	-2.63066	-0.257029	2.4096e-33	-2.55833	-0.164304
4855912	chr9:4855912:C:T	1.18052e-18	41.6462	3.78462	3.28119e-06	56.9781	2.77778
4856019	chr9:4856019:C:G	3.17293e-26	24.4959	3.50301	7.12905e-18	30.2011	2.6998
4856097	chr9:4856097:T:G	2.44446e-38	-1.30393e-09	0.107023	4.67242e-32	-1.30393e-09	0.242172
4856216	chr9:4856216:G:A	1.57613e-39	-2.63442	-7.1114e-10	1.62981e-32	-0.811043	-7.1114e-10
4856234	chr9:4856234:G:A	8.04234e-19	41.3008	3.74627	2.10241e-06	56.5704	2.74037
4856339	chr9:4856339:G:T	8.31142e-35	9.37559	-1.137	3.77221e-26	15.1216	-1.27792
4856417	chr9:4856417:A:G	1.07905e-18	41.4681	3.87288	2.93427e-06	56.7777	2.86643
4856568	chr9:4856568:T:G	1.26345e-27	25.4175	-0.642018	1.13473e-18	31.7751	-0.712068
4856591	chr9:4856591:A:C	4.637e-39	-1.30393e-09	-1.55532	8.32356e-33	-1.30393e-09	-1.483
4857587	chr9:4857587:TTGTG:T	4.19378e-39	-1.30393e-09	-1.65579	7.2821e-33	-1.30393e-09	-1.61667
4857662	chr9:4857662:C:T	3.59382e-28	25.1483	-1.62999	1.06e-18	32.4711	-1.47611
4857802	chr9:4857802:C:T	4.47931e-19	40.2404	4.2214	2.04395e-08	52.9761	1.70135
4858019	chr9:4858019:A:G	1.22175e-21	36.376	2.18141	3.39749e-08	52.3928	2.79275
4858114	chr9:4858114:A:G	9.35817e-23	33.7977	2.19057	2.36627e-09	49.7153	2.80599
4858253	chr9:4858253:C:G	2.20224e-39	-0.986101	-1.31381	2.05438e-33	-2.36101	-0.521105
4858433	chr9:4858433:G:A	6.44305e-39	-1.30393e-09	-1.22639	7.45137e-33	-1.30393e-09	-1.59369
4858542	chr9:4858542:G:A	2.78465e-39	-2.06527	-7.1114e-10	4.98687e-33	-1.99528	-7.1114e-10
4858749	chr9:4858749:GA:G	1.04656e-26	28.0555	-1.16577	1.73065e-15	39.6802	-1.28722
4858806	chr9:4858806:C:T	4.48793e-39	-1.30393e-09	-1.588	1.08397e-32	-1.30393e-09	-1.21888
4858997	chr9:4858997:G:A	1.19509e-23	31.7154	2.21481	1.60539e-13	41.9103	1.01266
4859012	chr9:4859012:T:C	6.98936e-39	-1.30393e-09	-1.145	1.4256e-32	-1.30393e-09	-0.944914
4859015	chr9:4859015:A:G	1.20111e-39	-1.25298	-1.65316	5.1877e-34	-2.65451	-1.60387
4859106	chr9:4859106:T:C	2.33723e-36	-1.30393e-09	4.66733	1.92572e-32	-1.30393e-09	-0.644206
4859118	chr9:4859118:C:T	5.42866e-39	-1.30393e-09	-1.39769	1.00462e-32	-1.30393e-09	-1.2949
4859303	chr9:4859303:A:G	1.15777e-32	12.0653	1.10988	1.5568e-22	20.5023	1.66671
4859692	chr9:4859692:T:C	2.30415e-37	-1.30393e-09	2.35049	1.12638e-31	-1.30393e-09	1.12209
4859872	chr9:4859872:G:A	1.98644e-39	-0.845711	-1.55733	6.73244e-33	-0.025802	-1.66935
4860618	chr9:4860618:C:T	1.02295e-38	-1.30393e-09	-0.764111	9.08931e-33	-1.30393e-09	-1.39499
4860712	chr9:4860712:A:G	8.8509e-39	-1.30393e-09	-0.908869	2.38567e-32	-1.30393e-09	-0.430026
4860923	chr9:4860923:A:G	1.21984e-37	-1.30393e-09	1.7145	6.47051e-32	-1.30393e-09	0.567748
4860943	chr9:4860943:A:G	1.00753e-29	9.68739	10.2566	6.20235e-22	13.7028	9.84852
4860964	chr9:4860964:T:C	2.59551e-39	-1.71717	-0.418431	2.00192e-33	-1.55962	-1.34837
4860980	chr9:4860980:G:A	1.68439e-26	23.243	4.12266	8.8564e-17	31.7387	3.68166
4861092	chr9:4861092:T:G	1.33622e-38	-1.30393e-09	-0.49696	2.76447e-32	-1.30393e-09	-0.282656
4861302	chr9:4861302:A:C	1.88358e-39	-1.98773	-0.468487	1.32834e-33	-1.92895	-1.38921
4861479	chr9:4861479:C:T	1.08661e-27	22.7705	1.85422	8.98299e-18	31.0135	2.11856
4861512	chr9:4861512:T:G	5.23025e-39	-1.30393e-09	-1.43493	7.83665e-33	-1.30393e-09	-1.54328
4861936	chr9:4861936:A:T	2.06335e-37	2.24012	-7.1114e-10	1.95258e-30	3.97481	-7.1114e-10
4863155	chr9:4863155:T:C	1.10263e-38	-1.30393e-09	-0.689107	3.28762e-32	-1.30393e-09	-0.109343
4863211	chr9:4863211:T:C	1.00064e-38	-1.30393e-09	-0.786167	2.15347e-32	-1.30393e-09	-0.532427
4863305	chr9:4863305:T:A	8.9369e-25	31.1309	0.206061	1.43366e-13	42.4722	0.337624
4863377	chr9:4863377:C:G	4.13565e-39	-1.30393e-09	-1.66974	6.78234e-33	-1.30393e-09	-1.68777
4863551	chr9:4863551:C:A	1.01403e-26	22.8648	3.99336	6.98232e-16	32.4867	4.9985
4863604	chr9:4863604:C:G	4.09146e-39	-1.30393e-09	-1.68049	7.06722e-33	-1.30393e-09	-1.64662
4863670	chr9:4863670:T:C	2.55226e-33	6.88725	4.77585	1.07248e-24	11.2311	5.96008
4863712	chr9:4863712:A:G	9.54068e-38	-1.30393e-09	1.46876	5.31573e-32	-1.30393e-09	0.371164
4863831	chr9:4863831:G:T	6.224e-38	1.04161	-7.1114e-10	8.44822e-32	0.83445	-7.1114e-10
4863952	chr9:4863952:A:G	3.63363e-33	10.7014	1.31494	9.60032e-27	13.5727	-1.09753
4864190	chr9:4864190:A:G	9.42102e-36	-1.30393e-09	6.06131	4.24427e-30	-1.30393e-09	4.75123
4864237	chr9:4864237:C:T	2.08154e-39	-2.35628	-7.1114e-10	3.51222e-33	-2.34584	-7.1114e-10
4864608	chr9:4864608:C:T	4.52919e-39	-1.30393e-09	-1.57884	8.92849e-33	-1.30393e-09	-1.41284
4864753	chr9:4864753:G:T	6.96741e-39	-1.14814	-7.1114e-10	2.379e-33	-2.73541	-7.1114e-10
4864891	chr9:4864891:A:G	2.32236e-34	6.37075	2.89537	1.85951e-26	10.2618	2.8745
4865113	chr9:4865113:G:C	4.77762e-39	-1.30393e-09	-1.52545	8.85088e-33	-1.30393e-09	-1.42157
4865256	chr9:4865256:A:G	4.83686e-34	4.45968	5.54013	1.19001e-24	10.0464	7.24871
4865338	chr9:4865338:C:T	3.2394e-25	29.3027	1.01953	2.09342e-14	39.8682	1.01762
4865643	chr9:4865643:G:A	2.91208e-39	-2.02052	-7.1114e-10	2.7973e-33	-2.57344	-7.1114e-10
4866010	chr9:4866010:G:T	3.91274e-35	5.86978	1.61541	5.95652e-27	9.88579	2.11212
4866724	chr9:4866724:T:C	2.49866e-39	-2.41102	0.23739	5.73416e-33	-2.11286	0.257207
4866739	chr9:4866739:G:A	5.3181e-39	-1.30393e-09	-1.41827	8.07741e-33	-1.30393e-09	-1.51302
4867410	chr9:4867410:G:A	4.4696e-39	-1.30393e-09	-1.59209	7.10256e-33	-1.30393e-09	-1.64164
4867479	chr9:4867479:C:T	4.18399e-39	-1.30393e-09	-1.65812	6.80483e-33	-1.30393e-09	-1.68446
4867489	chr9:4867489:T:C	6.92825e-39	-1.30393e-09	-1.15378	1.37007e-32	-1.30393e-09	-0.984641
4867662	chr9:4867662:A:G	4.08834e-39	-1.30393e-09	-1.68125	7.28284e-33	-1.30393e-09	-1.61657
4867663	chr9:4867663:C:T	1.91026e-38	-1.30393e-09	-0.139564	1.31374e-32	-1.30393e-09	-1.02663
4867797	chr9:4867797:T:C	5.82871e-39	-1.30393e-09	-1.32659	8.11854e-33	-1.30393e-09	-1.50794
4867833	chr9:4867833:C:G	4.56391e-39	-1.30393e-09	-1.57121	8.93648e-33	-1.30393e-09	-1.41195
4868429	chr9:4868429:G:A	4.28427e-39	-1.30393e-09	-1.63444	6.85862e-33	-1.30393e-09	-1.67658
4868540	chr9:4868540:G:C	1.88655e-38	-0.152053	-7.1114e-10	3.65327e-33	-2.30647	-7.1114e-10
4868710	chr9:4868710:G:A	4.23413e-39	-1.30393e-09	-1.64621	6.76223e-33	-1.30393e-09	-1.69074
4868802	chr9:4868802:C:T	4.47015e-39	-1.30393e-09	-1.59197	8.74752e-33	-1.30393e-09	-1.43332
4869089	chr9:4869089:C:T	5.01371e-40	-2.09113	-1.68867	1.6348e-33	-1.43199	-1.67858
4869090	chr9:4869090:A:G	4.56788e-25	26.7218	3.94409	3.14695e-18	31.6633	0.419846
4869147	chr9:4869147:A:G	1.44356e-38	-1.30393e-09	-0.419687	3.26674e-32	-1.30393e-09	-0.115715
4869371	chr9:4869371:G:A	4.13391e-39	-1.30393e-09	-1.67016	7.33129e-33	-1.30393e-09	-1.60994
4869635	chr9:4869635:C:G	6.33556e-39	-1.30393e-09	-1.24321	9.29642e-33	-1.30393e-09	-1.37246
4870194	chr9:4870194:C:A	8.87412e-39	-1.30393e-09	-0.906248	9.27322e-33	-1.30393e-09	-1.37496
4870465	chr9:4870465:GA:G	5.53175e-39	-1.30393e-09	-1.37888	8.34311e-33	-1.30393e-09	-1.48065
4870509	chr9:4870509:T:C	4.04977e-39	-1.30393e-09	-1.69073	6.84423e-33	-1.30393e-09	-1.67869
4870701	chr9:4870701:C:T	5.47325e-36	5.51824	-7.1114e-10	2.36848e-31	1.86533	-7.1114e-10
4870805	chr9:4870805:G:T	6.03586e-39	-1.30393e-09	-1.29167	1.53073e-32	-1.30393e-09	-0.873759
4871638	chr9:4871638:C:T	1.79554e-39	-1.20112	-1.30297	9.38652e-33	-0.323483	-1.03933
4871674	chr9:4871674:C:T	4.51651e-39	-1.30393e-09	-1.58165	8.08448e-33	-1.30393e-09	-1.51215
4871703	chr9:4871703:C:T	2.72756e-36	4.82177	-7.1114e-10	1.38796e-31	1.33091	-7.1114e-10
4872114	chr9:4872114:T:C	1.08445e-38	-1.30393e-09	-0.705726	1.34525e-32	-1.30393e-09	-1.00292
4872289	chr9:4872289:G:C	5.02335e-39	-1.30393e-09	-1.47529	7.32627e-33	-1.30393e-09	-1.61062
4872320	chr9:4872320:C:T	4.06858e-39	-1.30393e-09	-1.68609	7.32955e-33	-1.30393e-09	-1.61018
4872736	chr9:4872736:A:T	4.20183e-39	-1.30393e-09	-1.65387	7.97131e-33	-1.30393e-09	-1.52624
4873216	chr9:4873216:C:T	5.1243e-40	-2.30234	-1.45564	4.50448e-34	-2.7457	-1.65391
4873419	chr9:4873419:G:A	8.72673e-40	-2.13205	-1.09354	4.91569e-34	-2.68416	-1.62809
4874350	chr9:4874350:T:C	4.52634e-39	-1.30393e-09	-1.57947	7.91535e-33	-1.30393e-09	-1.53329
4874664	chr9:4874664:G:A	6.54469e-39	-1.21073	-7.1114e-10	3.84927e-30	4.65355	-7.1114e-10
4874841	chr9:4874841:G:A	4.99409e-39	-1.30393e-09	-1.48113	6.79468e-33	-1.30393e-09	-1.68595
4874940	chr9:4874940:C:T	5.49211e-39	-1.30393e-09	-1.38607	1.16764e-32	-1.30393e-09	-1.14452
4875613	chr9:4875613:G:A	4.29222e-35	5.56701	2.01075	2.10842e-27	8.26638	2.69298
4875652	chr9:4875652:A:G	1.6806e-33	11.1041	0.141178	2.96644e-25	15.6021	0.303886
4875731	chr9:4875731:AAAT:A	5.16633e-39	-1.30393e-09	-1.44722	7.90627e-33	-1.30393e-09	-1.53444
4875907	chr9:4875907:C:G	1.74535e-38	-1.30393e-09	-0.229846	2.20478e-32	-1.30393e-09	-0.508877
4875961	chr9:4875961:C:T	4.51257e-39	-1.30393e-09	-1.58252	8.18319e-33	-1.30393e-09	-1.50001
4876202	chr9:4876202:C:T	4.06481e-40	-2.32944	-1.66017	8.95527e-34	-2.04222	-1.67021
4876240	chr9:4876240:G:A	4.08199e-39	-1.30393e-09	-1.6828	7.1096e-33	-1.30393e-09	-1.64064
4876597	chr9:4876597:G:A	1.63163e-38	-1.30393e-09	-0.297224	1.77744e-32	-1.30393e-09	-0.724331
4876659	chr9:4876659:C:G	7.57607e-39	-1.30393e-09	-1.06439	1.07046e-32	-1.30393e-09	-1.23142
4876772	chr9:4876772:C:A	8.3817e-39	0.629799	-1.59314	4.49276e-31	4.12292	-1.61738
4876997	chr9:4876997:G:T	2.61606e-40	-2.7667	-1.6636	7.75126e-34	-2.67826	-1.17856
4877002	chr9:4877002:A:C	7.08623e-40	-1.74868	-1.68514	7.63267e-33	-0.0591693	-1.51048
4877031	chr9:4877031:T:C	3.10453e-40	-2.62467	-1.63444	2.11647e-33	-1.29345	-1.55889
4877614	chr9:4877614:C:G	4.07086e-39	-1.30393e-09	-1.68553	7.65501e-33	-1.30393e-09	-1.56673
4877655	chr9:4877655:C:T	4.51115e-39	-1.30393e-09	-1.58284	8.08949e-33	-1.30393e-09	-1.51153
4877884	chr9:4877884:C:T	5.38506e-39	-1.30393e-09	-1.40576	7.44301e-33	-1.30393e-09	-1.59482
4877921	chr9:4877921:GC:G	4.46467e-39	-1.30393e-09	-1.59319	8.20211e-33	-1.30393e-09	-1.4977
4877922	chr9:4877922:C:T	4.45194e-39	-1.30393e-09	-1.59605	8.79731e-33	-1.30393e-09	-1.42764
4878284	chr9:4878284:G:A	4.18579e-39	-1.30393e-09	-1.65769	7.45399e-33	-1.30393e-09	-1.59334
4878311	chr9:4878311:A:G	5.05923e-39	-1.30393e-09	-1.46817	1.02952e-32	-1.30393e-09	-1.27041
4878795	chr9:4878795:A:G	1.04833e-38	-1.30393e-09	-0.739604	2.07134e-32	-1.30393e-09	-0.57131
4878911	chr9:4878911:A:G	2.72092e-39	-1.03156	-1.05685	6.71401e-33	-0.203139	-1.49476
4879160	chr9:4879160:C:T	3.91233e-40	-2.42468	-1.60316	4.22914e-34	-2.77321	-1.68947
4879855	chr9:4879855:T:A	2.10172e-39	-0.908752	-1.43788	6.75599e-33	-0.020991	-1.67067
4880056	chr9:4880056:C:T	4.41481e-39	-1.30393e-09	-1.60442	6.98022e-33	-1.30393e-09	-1.65901
4880084	chr9:4880084:G:T	4.07901e-39	-1.30393e-09	-1.68353	6.80511e-33	-1.30393e-09	-1.68442
4880545	chr9:4880545:C:T	4.08278e-39	-1.30393e-09	-1.68261	7.0651e-33	-1.30393e-09	-1.64692
4880675	chr9:4880675:A:T	4.61891e-39	-1.30393e-09	-1.55923	6.76757e-33	-1.30393e-09	-1.68995
4880781	chr9:4880781:T:C	4.18303e-39	-1.30393e-09	-1.65835	6.82756e-33	-1.30393e-09	-1.68112
4881074	chr9:4881074:A:G	4.33099e-39	-1.30393e-09	-1.62359	8.2682e-33	-1.30393e-09	-1.48967
4881574	chr9:4881574:C:T	4.17919e-38	-1.30393e-09	0.643314	1.15372e-31	-1.30393e-09	1.14607
4882205	chr9:4882205:A:G	1.0666e-39	-1.40481	-1.6201	1.53877e-32	-0.031692	-0.836828
4882373	chr9:4882373:A:G	4.0518e-39	-1.30393e-09	-1.69023	6.90602e-33	-1.30393e-09	-1.6697
4882382	chr9:4882382:C:T	1.27206e-34	8.66418	-7.1114e-10	5.19281e-27	11.8607	-7.1114e-10
4882386	chr9:4882386:T:C	4.96139e-38	-1.30393e-09	0.814883	6.51649e-32	-1.30393e-09	0.57483
4882497	chr9:4882497:TG:T	4.82763e-38	-1.30393e-09	0.787553	5.09367e-32	-1.30393e-09	0.328492
4882621	chr9:4882621:A:G	2.59635e-39	-2.13528	-7.1114e-10	3.78387e-33	-2.27134	-7.1114e-10
4882720	chr9:4882720:G:A	1.2238e-39	-1.35062	-1.53681	2.08236e-32	0.0270685	-0.593071
4883325	chr9:4883325:C:A	2.00213e-38	-1.30393e-09	-0.09259	2.16997e-32	-1.30393e-09	-0.524795
4883372	chr9:4883372:A:T	4.87346e-40	-2.34523	-1.46294	3.01878e-33	-1.74409	-0.753146
4883647	chr9:4883647:C:G	7.29772e-40	-1.73601	-1.6684	1.61944e-33	-1.59579	-1.52422
4883937	chr9:4883937:T:C	3.59927e-40	-2.69413	-1.41711	4.83554e-34	-2.77853	-1.55015
4884487	chr9:4884487:G:T	4.05046e-39	-1.30393e-09	-1.69056	6.79536e-33	-1.30393e-09	-1.68585
4884546	chr9:4884546:A:G	3.43077e-40	-2.52076	-1.63843	1.98442e-33	-1.70098	-1.21579
4884787	chr9:4884787:C:T	8.69586e-39	-1.30393e-09	-0.92654	1.64939e-32	-1.30393e-09	-0.799099
4884891	chr9:4884891:T:C	4.55555e-39	-1.30393e-09	-1.57304	7.42569e-33	-1.30393e-09	-1.59715
4885082	chr9:4885082:C:T	8.36687e-39	0.328608	-1.29372	4.77245e-33	-0.810395	-1.22884
4885267	chr9:4885267:A:G	8.63173e-40	-2.75315	-0.483382	8.32949e-34	-2.68581	-1.09907
4885843	chr9:4885843:A:G	4.05184e-39	-1.30393e-09	-1.69022	7.08743e-33	-1.30393e-09	-1.64377
4885862	chr9:4885862:G:A	1.54405e-38	-1.30393e-09	-0.352392	4.72648e-32	-1.30393e-09	0.253676
4885869	chr9:4885869:C:T	7.12147e-40	-1.78291	-1.64595	7.50495e-34	-2.65404	-1.23507
4885876	chr9:4885876:G:A	1.31433e-38	1.13554	-1.64902	2.89571e-33	-0.860309	-1.67855
4885989	chr9:4885989:A:C	4.06682e-39	-1.30393e-09	-1.68653	6.76535e-33	-1.30393e-09	-1.69028
4886080	chr9:4886080:A:C	7.58445e-40	-2.77571	-0.590167	8.13363e-34	-2.61725	-1.19142
4886407	chr9:4886407:A:G	4.70007e-40	-2.77795	-1.06645	5.98076e-34	-2.52422	-1.59191
4886485	chr9:4886485:T:C	1.71256e-39	-2.77901	0.227615	1.36501e-33	-2.49779	-0.793137
4886764	chr9:4886764:G:T	3.32897e-35	6.151	1.17261	1.6777e-29	6.39544	-0.269766
4887110	chr9:4887110:C:T	1.01809e-38	-1.30393e-09	-0.768874	1.96821e-32	-1.30393e-09	-0.622381
4887200	chr9:4887200:A:T	2.08522e-36	2.62824	1.925	5.23661e-30	3.76076	1.20057
4887389	chr9:4887389:G:A	1.24128e-36	3.00115	1.03336	1.78256e-28	6.33328	2.1556
4887465	chr9:4887465:T:C	1.58779e-33	7.82227	3.36619	1.00836e-28	7.65242	0.266734
4887551	chr9:4887551:T:C	3.88147e-38	-1.30393e-09	0.569411	1.10092e-31	-1.30393e-09	1.09923
4887853	chr9:4887853:A:G	4.10711e-37	2.9285	-7.1114e-10	1.31436e-30	3.57901	-7.1114e-10
4888091	chr9:4888091:C:T	1.88491e-38	-1.30393e-09	-0.15292	2.18426e-32	-1.30393e-09	-0.518227
4888234	chr9:4888234:G:A	4.08303e-39	-1.30393e-09	-1.68255	6.99324e-33	-1.30393e-09	-1.65715
4888254	chr9:4888254:G:A	3.24942e-40	-2.77746	-1.43603	5.28131e-34	-2.74119	-1.49932
4888355	chr9:4888355:C:T	4.71403e-39	-0.102392	-1.43645	3.57427e-33	-1.45966	-0.868672
4888441	chr9:4888441:A:C	1.19443e-33	7.09349	3.81031	1.05484e-28	7.42799	0.536226
4888585	chr9:4888585:C:A	1.59297e-35	3.32393	3.26262	3.06406e-30	3.9985	0.426905
4888724	chr9:4888724:T:C	2.59138e-40	-2.75568	-1.6841	4.2656e-34	-2.76716	-1.68693
4888965	chr9:4888965:A:G	4.21174e-39	-1.30393e-09	-1.65151	7.74685e-33	-1.30393e-09	-1.55481
4889117	chr9:4889117:A:G	7.32458e-38	-1.30393e-09	1.20443	1.90852e-31	-1.30393e-09	1.64941
4889174	chr9:4889174:A:C	6.88363e-38	-1.30393e-09	1.14234	1.78185e-31	-1.30393e-09	1.58073
4889200	chr9:4889200:C:T	4.08397e-39	-1.30393e-09	-1.68232	6.99721e-33	-1.30393e-09	-1.65658
4889208	chr9:4889208:A:G	3.7164e-34	5.89307	3.84323	8.28455e-29	6.67347	1.04917
4889239	chr9:4889239:A:G	1.55352e-36	3.88954	0.369357	1.15362e-29	5.65272	0.0984294
4889424	chr9:4889424:A:T	1.16096e-38	-1.30393e-09	-0.637559	2.56511e-32	-1.30393e-09	-0.357506
4889427	chr9:4889427:T:C	1.15053e-38	-1.30393e-09	-0.64658	2.53879e-32	-1.30393e-09	-0.36782
4889429	chr9:4889429:G:GC	1.15668e-38	-1.30393e-09	-0.641244	2.55408e-32	-1.30393e-09	-0.361813
4889432	chr9:4889432:G:GATC	1.15668e-38	-1.30393e-09	-0.641244	2.55408e-32	-1.30393e-09	-0.361813
4889582	chr9:4889582:G:A	2.23397e-39	-0.7606	-1.52501	9.71865e-34	-1.9402	-1.69043
4890296	chr9:4890296:C:A	4.07368e-39	-1.30393e-09	-1.68484	6.76473e-33	-1.30393e-09	-1.69037
4890625	chr9:4890625:G:T	1.85237e-38	-1.30393e-09	-0.170335	1.88162e-32	-1.30393e-09	-0.667374
4891055	chr9:4891055:G:A	2.84903e-39	-2.04241	-7.1114e-10	3.46174e-33	-2.36032	-7.1114e-10
4891074	chr9:4891074:C:T	1.92193e-39	-0.915183	-1.52088	8.54422e-34	-2.07044	-1.68898
4891315	chr9:4891315:T:C	7.13984e-37	4.5002	-1.01873	1.25962e-28	8.31589	-0.174238
4891328	chr9:4891328:A:G	2.24358e-36	5.01314	-0.386697	1.32908e-29	7.4346	-1.54187
4891473	chr9:4891473:C:G	5.63337e-39	-1.30393e-09	-1.36068	1.10707e-32	-1.30393e-09	-1.19779
4891797	chr9:4891797:A:C	2.21026e-37	3.97247	-1.66358	3.03429e-30	6.05722	-1.64158
4891833	chr9:4891833:ATT:A	1.61887e-38	-1.30393e-09	-0.305074	1.67184e-32	-1.30393e-09	-0.785579
4891843	chr9:4891843:C:T	2.51497e-40	-2.77907	-1.69064	4.49455e-34	-2.7114	-1.69041
4891899	chr9:4891899:C:CAT	4.08589e-39	-1.30393e-09	-1.68185	6.97729e-33	-1.30393e-09	-1.65943
4892863	chr9:4892863:A:G	2.20888e-36	4.38227	0.228584	5.3438e-27	10.2725	1.61681
4892884	chr9:4892884:A:G	4.17796e-39	-1.30393e-09	-1.65956	6.78765e-33	-1.30393e-09	-1.68699
4893049	chr9:4893049:G:A	4.06276e-39	-1.30393e-09	-1.68752	6.88869e-33	-1.30393e-09	-1.67221
4893346	chr9:4893346:A:C	4.90087e-39	-1.30393e-09	-1.49998	7.5883e-33	-1.30393e-09	-1.57548
4893740	chr9:4893740:A:G	4.05695e-39	-1.30393e-09	-1.68895	6.77917e-33	-1.30393e-09	-1.68824
4893763	chr9:4893763:C:T	2.56736e-38	-1.30393e-09	0.156075	1.72427e-31	-1.30393e-09	1.54789
4893782	chr9:4893782:T:C	1.06873e-38	-1.30393e-09	-0.720331	3.69102e-32	-1.30393e-09	0.00639762
4894212	chr9:4894212:A:G	4.26345e-39	-1.30393e-09	-1.63931	6.78548e-33	-1.30393e-09	-1.68731
4894489	chr9:4894489:C:T	1.04194e-38	-1.30393e-09	-0.745718	3.18341e-32	-1.30393e-09	-0.141553
4894757	chr9:4894757:A:G	3.31353e-38	-1.30393e-09	0.411211	8.27279e-32	-1.30393e-09	0.813466
4894985	chr9:4894985:C:T	9.04996e-37	3.25221	0.46633	9.03607e-29	6.55594	1.25353
4895329	chr9:4895329:C:G	1.19472e-37	3.15681	-1.46311	5.22782e-30	6.26312	-1.30347
4895391	chr9:4895391:A:G	3.65764e-37	3.02958	-0.216974	2.36484e-30	4.59199	-0.425614
4895793	chr9:4895793:A:G	4.10754e-38	-1.30393e-09	0.626023	1.06553e-31	-1.30393e-09	1.06656
4895918	chr9:4895918:T:C	1.68502e-38	-1.30393e-09	-0.265027	5.5477e-32	-1.30393e-09	0.413878
4896217	chr9:4896217:T:A	1.57587e-39	-1.30166	-1.33292	6.68351e-34	-2.36389	-1.64114
4897449	chr9:4897449:T:C	4.27473e-38	-1.30393e-09	0.665919	1.40615e-31	-1.30393e-09	1.34393
4897893	chr9:4897893:T:C	2.76291e-38	-1.30393e-09	0.229483	7.59946e-32	-1.30393e-09	0.728572
4898095	chr9:4898095:A:T	1.63331e-38	-1.30393e-09	-0.296191	3.66291e-32	-1.30393e-09	-0.00124734
4898136	chr9:4898136:G:A	1.91985e-32	14.0459	-0.3649	2.33851e-27	10.8215	0.241475
4898245	chr9:4898245:A:G	4.17214e-39	-1.30393e-09	-1.66096	7.20588e-33	-1.30393e-09	-1.62719
4898326	chr9:4898326:G:T	1.65758e-38	-0.0150554	-0.266389	5.6818e-34	-2.72517	-1.44224
4898559	chr9:4898559:A:G	5.61514e-39	-1.30393e-09	-1.36392	1.10254e-32	-1.30393e-09	-1.20189
4898592	chr9:4898592:A:C	4.17175e-39	-1.30393e-09	-1.66105	7.20466e-33	-1.30393e-09	-1.62736
4898764	chr9:4898764:G:A	1.36358e-39	-1.2159	-1.56337	6.54971e-34	-2.33504	-1.69021
4899087	chr9:4899087:T:A	2.52872e-33	11.7948	-0.140968	2.09708e-29	7.27175	-0.922953
4899262	chr9:4899262:G:T	1.96347e-38	-0.11209	-7.1114e-10	2.16419e-31	1.77513	-7.1114e-10
4899353	chr9:4899353:G:T	9.10258e-39	0.225844	-1.10667	4.82893e-34	-2.76184	-1.56822
4899476	chr9:4899476:G:C	1.2799e-38	-1.30393e-09	-0.540023	2.4574e-32	-1.30393e-09	-0.400401
4899690	chr9:4899690:C:T	5.63047e-39	-1.30393e-09	-1.36119	1.10562e-32	-1.30393e-09	-1.1991
4900230	chr9:4900230:C:T	4.13645e-39	-1.30393e-09	-1.66955	6.77459e-33	-1.30393e-09	-1.68891
4900313	chr9:4900313:A:T	5.00289e-39	-1.30393e-09	-1.47937	7.73595e-33	-1.30393e-09	-1.55621
4900745	chr9:4900745:A:C	4.17265e-39	-1.30393e-09	-1.66084	7.20706e-33	-1.30393e-09	-1.62703
4900821	chr9:4900821:A:G	2.81256e-40	-2.74596	-1.61191	9.94179e-34	-2.55767	-1.05026
4900939	chr9:4900939:G:A	7.55356e-40	-2.74682	-0.623136	1.05035e-33	-2.43873	-1.11424
4901061	chr9:4901061:C:T	4.84399e-39	-1.30393e-09	-1.51165	7.81826e-33	-1.30393e-09	-1.54563
4901077	chr9:4901077:T:A	3.91508e-38	-1.30393e-09	0.578034	1.11381e-31	-1.30393e-09	1.11087
4901151	chr9:4901151:A:G	5.95799e-39	-1.30393e-09	-1.30466	7.19037e-33	-1.30393e-09	-1.62935
4901233	chr9:4901233:C:G	5.79237e-38	-1.30393e-09	0.969739	1.5789e-31	-1.30393e-09	1.45981
4901296	chr9:4901296:C:G	3.07504e-34	10.509	-0.962136	2.04138e-28	9.47054	-0.846081
4901461	chr9:4901461:A:G	9.13874e-40	-2.77572	-0.403729	1.08218e-33	-2.57739	-0.945732
4901494	chr9:4901494:T:A	1.00224e-39	-2.74709	-0.340061	1.29825e-33	-2.45441	-0.886663
4901564	chr9:4901564:A:G	1.29867e-39	-2.7786	-0.0494496	1.4122e-33	-2.60461	-0.652336
4901617	chr9:4901617:G:C	3.42807e-40	-2.56394	-1.59603	9.13025e-34	-2.58943	-1.10366
4901668	chr9:4901668:C:T	6.52454e-39	-1.30393e-09	-1.21382	1.31658e-32	-1.30393e-09	-1.02447
4901751	chr9:4901751:G:A	4.07059e-38	-1.30393e-09	0.616986	4.32085e-32	-1.30393e-09	0.163945
4901780	chr9:4901780:G:T	8.67395e-34	11.5932	-1.00933	1.28285e-27	10.9511	-0.488565
4902351	chr9:4902351:C:T	9.62331e-39	-1.30393e-09	-0.8252	1.91067e-32	-1.30393e-09	-0.652054
4902707	chr9:4902707:A:G	5.85175e-40	-2.77625	-0.848982	7.23525e-34	-2.67107	-1.25465
4903034	chr9:4903034:C:G	1.04892e-29	20.3167	-0.332512	7.55222e-24	20.6539	-1.51092
4903485	chr9:4903485:G:A	4.05008e-39	-1.30393e-09	-1.69065	6.8164e-33	-1.30393e-09	-1.68276
4903709	chr9:4903709:T:A	1.4967e-33	12.8194	-1.68997	1.62876e-27	12.35	-1.64873
4903818	chr9:4903818:T:G	2.12231e-39	-1.81032	-0.526569	7.0415e-34	-2.72051	-1.23234
4903893	chr9:4903893:G:C	4.22997e-39	-1.30393e-09	-1.64719	6.82785e-33	-1.30393e-09	-1.68108
4904322	chr9:4904322:T:A	2.05133e-39	-1.75468	-0.616219	6.95135e-34	-2.69863	-1.26711
4904498	chr9:4904498:T:C	2.73532e-40	-2.69622	-1.6895	4.84375e-34	-2.76088	-1.56611
4904544	chr9:4904544:C:T	4.28601e-39	-1.30393e-09	-1.63403	7.02263e-33	-1.30393e-09	-1.65295
4904618	chr9:4904618:C:T	1.00056e-38	-1.30393e-09	-0.786243	1.99968e-32	-1.30393e-09	-0.606517
4904969	chr9:4904969:T:G	2.63037e-40	-2.73412	-1.69073	4.86045e-34	-2.72841	-1.59513
4904990	chr9:4904990:C:T	1.34119e-39	-2.75869	-0.0371355	1.39217e-33	-2.73833	-0.532904
4905038	chr9:4905038:A:G	1.03064e-33	8.83961	1.9167	3.48626e-30	5.14209	-0.587593
4905048	chr9:4905048:G:C	2.4895e-39	-1.73885	-0.438455	7.6546e-34	-2.69605	-1.17332
4905204	chr9:4905204:G:A	4.11107e-39	-1.30393e-09	-1.6757	6.77861e-33	-1.30393e-09	-1.68832
4905287	chr9:4905287:A:T	2.1631e-34	10.8814	-1.68629	1.76371e-28	10.0683	-1.59006
4905421	chr9:4905421:A:T	1.5606e-39	-2.64432	-7.1114e-10	2.7744e-33	-2.58166	-7.1114e-10
4905422	chr9:4905422:AG:A	1.09631e-34	10.1325	-1.61702	5.40384e-29	8.89059	-1.59523
4905608	chr9:4905608:C:G	1.5761e-39	-2.63444	-7.1114e-10	2.5153e-33	-2.6797	-7.1114e-10
4905953	chr9:4905953:A:C	1.46061e-39	-2.65668	-0.0538601	7.52646e-34	-2.58626	-1.29999
4906166	chr9:4906166:T:C	2.50869e-39	-2.16963	-7.1114e-10	3.09557e-33	-2.47212	-7.1114e-10
4906515	chr9:4906515:C:T	2.55826e-34	10.0834	-0.720551	8.72805e-29	8.78457	-1.00978
4906882	chr9:4906882:G:C	4.39599e-39	-1.30393e-09	-1.6087	6.97853e-33	-1.30393e-09	-1.65925
4907152	chr9:4907152:C:T	1.32379e-38	-1.30393e-09	-0.506307	1.20474e-32	-1.30393e-09	-1.11324
4907650	chr9:4907650:C:T	7.67457e-39	-1.30393e-09	-1.05147	1.60282e-32	-1.30393e-09	-0.827744
4907965	chr9:4907965:A:T	8.0324e-39	-1.30393e-09	-1.0059	1.57543e-32	-1.30393e-09	-0.84498
4908050	chr9:4908050:G:A	1.032e-37	2.89096	-1.34368	3.87352e-30	6.27017	-1.61034
4908054	chr9:4908054:TG:T	4.39796e-39	-1.30393e-09	-1.60825	8.33063e-33	-1.30393e-09	-1.48215
4908140	chr9:4908140:T:G	1.34577e-37	-1.30393e-09	1.81275	7.78989e-32	-1.30393e-09	0.753321
4908182	chr9:4908182:G:A	5.35434e-37	2.34507	0.848622	3.10494e-31	2.75097	-0.614899
4908673	chr9:4908673:CAA:C	1.81871e-38	-1.30393e-09	-0.188677	3.66639e-32	-1.30393e-09	-0.000298558
4909225	chr9:4909225:G:A	1.83475e-38	-1.30393e-09	-0.179894	1.46849e-32	-1.30393e-09	-0.915268
4909261	chr9:4909261:T:TC	8.73498e-39	-1.30393e-09	-0.922051	1.72921e-32	-1.30393e-09	-0.751838
4909719	chr9:4909719:C:T	6.8055e-39	0.478082	-1.64974	1.13486e-31	2.80832	-1.67873
4909987	chr9:4909987:T:C	1.176e-38	0.229559	-0.854241	1.64076e-31	2.40679	-0.908555
4910172	chr9:4910172:A:C	8.46385e-39	-1.30393e-09	-0.953584	1.75672e-32	-1.30393e-09	-0.736058
4910278	chr9:4910278:G:C	2.2482e-39	-2.61499	0.335736	3.88725e-33	-2.07976	-0.164629
4910475	chr9:4910475:A:G	1.17641e-38	-1.30393e-09	-0.624339	1.06219e-32	-1.30393e-09	-1.23918
4910976	chr9:4910976:C:G	1.0716e-38	-0.766411	0.0487568	7.89472e-33	-0.4065	-1.1294
4911447	chr9:4911447:A:G	5.15878e-39	-1.30393e-09	-1.44869	1.03429e-32	-1.30393e-09	-1.26579
4911625	chr9:4911625:G:A	4.10691e-39	-1.30393e-09	-1.67672	7.15066e-33	-1.30393e-09	-1.63489
4911630	chr9:4911630:G:A	1.48581e-39	-2.5024	-0.191031	2.0578e-33	-1.525	-1.35546
4911772	chr9:4911772:G:A	1.44073e-35	6.4861	-7.1114e-10	7.29607e-29	7.59558	-7.1114e-10
4911827	chr9:4911827:G:A	3.56296e-40	-2.62918	-1.4922	8.78353e-34	-2.06387	-1.66792
4912585	chr9:4912585:T:C	1.42215e-38	-1.30393e-09	-0.434629	2.76879e-32	-1.30393e-09	-0.281095
4912692	chr9:4912692:G:A	4.64244e-39	-1.30393e-09	-1.55415	7.46718e-33	-1.30393e-09	-1.59157
4912821	chr9:4912821:G:A	2.941e-39	-2.01064	-7.1114e-10	6.47885e-33	-1.73355	-7.1114e-10
4913067	chr9:4913067:A:G	4.10471e-39	-1.30393e-09	-1.67725	7.12308e-33	-1.30393e-09	-1.63875
4913301	chr9:4913301:C:T	4.08395e-39	-1.30393e-09	-1.68232	7.05252e-33	-1.30393e-09	-1.64871
4914294	chr9:4914294:A:C	4.45883e-39	-1.30393e-09	-1.5945	8.53756e-33	-1.30393e-09	-1.45762
4914384	chr9:4914384:G:A	4.39557e-39	-1.30393e-09	-1.60879	8.34787e-33	-1.30393e-09	-1.48008
4915045	chr9:4915045:A:C	1.41518e-39	-2.74213	-7.1114e-10	2.42072e-33	-2.71803	-7.1114e-10
4915052	chr9:4915052:T:A	4.29367e-38	-1.30393e-09	0.670339	2.75993e-32	-1.30393e-09	-0.2843
4915367	chr9:4915367:C:T	5.21198e-39	-1.30393e-09	-1.43843	1.00819e-32	-1.30393e-09	-1.29135
4915685	chr9:4915685:AG:A	6.56089e-39	0.330391	-1.53865	1.47701e-31	3.08014	-1.68704
4915703	chr9:4915703:T:C	9.11366e-39	-1.30393e-09	-0.879613	1.2085e-32	-1.30393e-09	-1.11013
4915717	chr9:4915717:C:G	5.71358e-39	-1.30393e-09	-1.34654	9.16635e-33	-1.30393e-09	-1.38655
4916295	chr9:4916295:C:G	7.05116e-39	-1.30393e-09	-1.1362	1.10641e-32	-1.30393e-09	-1.19838
4916390	chr9:4916390:G:A	6.38436e-39	-1.30393e-09	-1.23554	8.97211e-33	-1.30393e-09	-1.40797
4916483	chr9:4916483:A:G	1.13783e-38	-1.30393e-09	-0.657683	2.27988e-32	-1.30393e-09	-0.475382
4916686	chr9:4916686:A:T	6.07137e-40	-1.90413	-1.68425	7.09378e-34	-2.26011	-1.68534
4916739	chr9:4916739:T:C	2.94199e-39	-2.51627	0.505965	5.10838e-33	-1.91207	-0.0591398
4916798	chr9:4916798:G:T	2.95423e-38	-1.30393e-09	0.296436	7.0225e-32	-1.30393e-09	0.649613
4916923	chr9:4916923:C:G	6.4347e-39	0.434566	-1.66225	2.15615e-31	3.21272	-1.44131
4917398	chr9:4917398:T:C	1.27167e-39	-2.61038	-0.238672	2.20142e-33	-2.06622	-0.746772
4917579	chr9:4917579:C:T	1.07451e-38	-1.30393e-09	-0.714934	2.14073e-32	-1.30393e-09	-0.538361
4917729	chr9:4917729:G:T	5.78688e-39	0.330234	-1.66403	1.82207e-31	3.05116	-1.44811
4917837	chr9:4917837:T:C	8.19755e-39	0.528277	-1.51383	3.43802e-31	3.35136	-1.11338
4918099	chr9:4918099:G:A	4.0501e-39	-1.30393e-09	-1.69065	7.06334e-33	-1.30393e-09	-1.64717
4918105	chr9:4918105:G:A	4.0535e-39	-1.30393e-09	-1.68981	7.01423e-33	-1.30393e-09	-1.65415
4918257	chr9:4918257:C:T	4.74831e-39	-1.30393e-09	-1.5316	6.97821e-33	-1.30393e-09	-1.6593
4918258	chr9:4918258:A:G	4.67086e-39	-1.30393e-09	-1.54804	6.92976e-33	-1.30393e-09	-1.66627
4918287	chr9:4918287:G:C	2.86319e-40	-2.65156	-1.68848	5.23949e-34	-2.60104	-1.64741
4918620	chr9:4918620:A:T	5.2141e-39	-1.30393e-09	-1.43802	1.26019e-32	-1.30393e-09	-1.06824
4918792	chr9:4918792:T:G	7.08397e-39	0.542577	-1.67413	1.88518e-31	3.29786	-1.66076
4918841	chr9:4918841:T:C	1.34435e-38	-1.30393e-09	-0.49089	2.61026e-32	-1.30393e-09	-0.340057
4918938	chr9:4918938:G:T	2.93064e-39	-2.73795	0.723784	3.62711e-33	-2.42525	0.111598
4918947	chr9:4918947:G:A	1.42941e-38	-1.30393e-09	-0.429543	2.76775e-32	-1.30393e-09	-0.281473
4919112	chr9:4919112:C:G	7.11086e-39	-1.30393e-09	-1.12776	1.11297e-32	-1.30393e-09	-1.19247
4919584	chr9:4919584:T:G	1.05703e-37	-0.684924	2.25617	8.33915e-32	-0.163247	0.984702
4919740	chr9:4919740:C:T	9.01537e-39	0.741702	-1.63216	1.9791e-31	3.36106	-1.67534
4919871	chr9:4919871:C:T	4.03391e-38	-1.30393e-09	0.607935	9.85152e-32	-1.30393e-09	0.98812
4920048	chr9:4920048:A:G	9.79411e-39	-1.30393e-09	-0.807606	2.36696e-32	-1.30393e-09	-0.437899
4920838	chr9:4920838:G:C	4.91097e-39	-1.30393e-09	-1.49792	1.01061e-32	-1.30393e-09	-1.28896
4920849	chr9:4920849:G:A	1.93449e-38	-1.30393e-09	-0.126956	1.58188e-32	-1.30393e-09	-0.840894
4920871	chr9:4920871:C:T	4.70225e-39	-1.30393e-09	-1.54135	9.47804e-33	-1.30393e-09	-1.35311
4921313	chr9:4921313:C:T	5.88604e-39	-1.30393e-09	-1.3168	9.2964e-33	-1.30393e-09	-1.37246
4921448	chr9:4921448:C:G	3.33492e-38	-1.30393e-09	0.417645	2.28804e-32	-1.30393e-09	-0.471808
4921506	chr9:4921506:T:C	4.45012e-39	-1.30393e-09	-1.59646	8.90397e-33	-1.30393e-09	-1.41559
4921638	chr9:4921638:G:A	3.51704e-39	-1.83177	-7.1114e-10	2.28433e-33	-2.77602	-7.1114e-10
4921920	chr9:4921920:G:T	1.5058e-38	-1.30393e-09	-0.377478	1.61041e-32	-1.30393e-09	-0.82302
4922240	chr9:4922240:A:G	4.39937e-39	-1.30393e-09	-1.60793	8.53228e-33	-1.30393e-09	-1.45823
4922259	chr9:4922259:C:A	6.4296e-39	-1.30393e-09	-1.22848	9.77627e-33	-1.30393e-09	-1.32213
4922318	chr9:4922318:C:T	1.55894e-37	-1.30393e-09	1.95979	9.02896e-32	-1.30393e-09	0.900932
4922516	chr9:4922516:A:G	5.2896e-38	-1.15377	2.03271	3.72079e-32	-0.770798	0.785228
4922536	chr9:4922536:C:G	8.1241e-38	-1.30393e-09	1.30803	4.82079e-32	-1.30393e-09	0.273432
4922640	chr9:4922640:A:C	4.14866e-39	-1.30393e-09	-1.6666	6.7707e-33	-1.30393e-09	-1.68949
4922808	chr9:4922808:T:G	2.86569e-38	-1.30393e-09	0.266006	2.01499e-32	-1.30393e-09	-0.598891
4922813	chr9:4922813:T:A	5.0939e-38	0.841242	-7.1114e-10	5.41245e-29	7.29695	-7.1114e-10
4922980	chr9:4922980:C:T	4.85505e-39	-1.30393e-09	-1.50937	9.75229e-33	-1.30393e-09	-1.32459
4923364	chr9:4923364:G:T	4.30399e-39	-1.30393e-09	-1.62984	8.35186e-33	-1.30393e-09	-1.47961
4924012	chr9:4924012:A:C	8.36737e-39	0.0419393	-1.00699	3.75016e-31	2.54123	-0.216351
4924515	chr9:4924515:AAACACAGAAG:A	6.02401e-39	-1.30393e-09	-1.29363	1.20665e-32	-1.30393e-09	-1.11166
4924558	chr9:4924558:C:T	5.91031e-39	-1.30393e-09	-1.31269	1.071e-32	-1.30393e-09	-1.23091
4924647	chr9:4924647:A:G	7.20341e-39	0.107995	-1.22283	1.01122e-31	2.1832	-1.16896
4924885	chr9:4924885:C:T	5.92818e-39	-1.30393e-09	-1.30967	9.35587e-33	-1.30393e-09	-1.36609
4924936	chr9:4924936:A:T	8.1306e-40	-2.45906	-0.83728	2.63933e-33	-2.2387	-0.392865
4925494	chr9:4925494:C:T	4.15056e-39	-1.30393e-09	-1.66614	7.66994e-33	-1.30393e-09	-1.56478
4925765	chr9:4925765:C:T	4.47138e-39	-1.59169	-7.1114e-10	2.28547e-33	-2.77552	-7.1114e-10
4926069	chr9:4926069:T:C	7.33306e-39	-1.30393e-09	-1.097	1.36838e-32	-1.30393e-09	-0.985878
4926150	chr9:4926150:G:T	1.26069e-38	-1.30393e-09	-0.555143	2.43991e-32	-1.30393e-09	-0.407546
4926471	chr9:4926471:C:T	2.43749e-38	-1.30393e-09	0.104168	2.75441e-32	-1.30393e-09	-0.286303
4926583	chr9:4926583:T:G	1.29972e-38	-1.30393e-09	-0.524656	2.5073e-32	-1.30393e-09	-0.3803
4926603	chr9:4926603:A:T	4.56326e-39	-1.30393e-09	-1.57135	8.46424e-33	-1.30393e-09	-1.46624
4926619	chr9:4926619:G:A	8.23413e-39	-1.30393e-09	-0.9811	1.89012e-32	-1.30393e-09	-0.662867
4926989	chr9:4926989:C:T	1.75492e-38	-1.30393e-09	-0.22438	3.80851e-32	-1.30393e-09	0.0377318
4927169	chr9:4927169:C:G	1.02416e-39	-2.77339	-0.292131	8.43039e-34	-2.46131	-1.31152
4927826	chr9:4927826:ATCTGTTGC:A	4.16843e-39	-1.30393e-09	-1.66185	6.81449e-33	-1.30393e-09	-1.68304
4928258	chr9:4928258:C:A	7.8466e-39	0.482984	-1.51229	3.68749e-31	3.2455	-0.937479
4928475	chr9:4928475:A:G	7.93093e-39	-1.30393e-09	-1.01862	1.55021e-32	-1.30393e-09	-0.861116
4928681	chr9:4928681:C:G	4.76956e-39	-1.30393e-09	-1.52713	8.99135e-33	-1.30393e-09	-1.40583
4928745	chr9:4928745:T:C	1.44727e-38	-1.30393e-09	-0.417125	4.05466e-32	-1.30393e-09	0.100361
4928856	chr9:4928856:A:G	1.31829e-38	-1.30393e-09	-0.510466	2.9744e-32	-1.30393e-09	-0.209463
4928986	chr9:4928986:A:C	4.18134e-39	-1.30393e-09	-1.65875	6.77225e-33	-1.30393e-09	-1.68926
4929041	chr9:4929041:A:G	9.81491e-39	-1.30393e-09	-0.805485	2.132e-32	-1.30393e-09	-0.542444
4929075	chr9:4929075:A:G	2.18263e-38	-1.30393e-09	-0.0062701	3.78685e-32	-1.30393e-09	0.0320295
4929316	chr9:4929316:C:T	5.9731e-39	-1.30393e-09	-1.30212	8.80842e-33	-1.30393e-09	-1.42638
4929404	chr9:4929404:C:G	1.45254e-37	0.120558	1.76854	3.0178e-32	0.121532	-0.316511
4929476	chr9:4929476:T:A	1.31915e-37	-1.30393e-09	1.79277	5.91558e-31	-1.30393e-09	2.78067
4929679	chr9:4929679:C:A	1.39209e-39	-2.7775	0.0189189	1.70096e-33	-2.5949	-0.475996
4930006	chr9:4930006:C:A	2.07434e-37	-1.30393e-09	2.24543	1.20812e-31	-1.30393e-09	1.19214
4930074	chr9:4930074:G:A	6.86014e-38	1.13893	-7.1114e-10	4.63988e-32	0.235183	-7.1114e-10
4930115	chr9:4930115:T:G	5.02657e-37	-1.30393e-09	3.13052	5.98049e-31	-1.30393e-09	2.79158
4930487	chr9:4930487:A:C	1.37533e-36	0.590318	3.54675	1.77505e-30	0.92696	2.95253
4930732	chr9:4930732:T:G	6.89906e-39	-1.82691	0.668903	7.05075e-32	-1.25624	1.90987
4930755	chr9:4930755:C:G	1.35565e-38	-1.82164	1.33912	1.51194e-31	-1.26179	2.67826
4930781	chr9:4930781:G:C	1.51853e-38	-2.55685	2.18779	1.85818e-32	-2.63062	1.95071
4930846	chr9:4930846:A:G	4.40635e-39	-1.30393e-09	-1.60634	7.49896e-33	-1.30393e-09	-1.58733
4930976	chr9:4930976:A:G	1.6288e-38	-2.56536	2.2664	1.98611e-32	-2.63945	2.02613
4931021	chr9:4931021:G:A	6.82531e-38	2.23501	-1.10117	4.77988e-30	5.33636	-0.46628
4931076	chr9:4931076:C:T	1.30029e-34	0.526928	8.15919	3.02476e-29	0.627502	6.08758
4931709	chr9:4931709:C:T	3.93688e-38	-1.30393e-09	0.583587	9.24942e-32	-1.30393e-09	0.925055
4932612	chr9:4932612:A:G	3.99254e-39	-2.51742	0.812464	5.7068e-33	-1.5741	-0.286337
4932627	chr9:4932627:C:G	2.21153e-37	0.0643227	2.24515	2.37271e-32	-0.0476551	-0.387817
4932653	chr9:4932653:T:G	3.76318e-37	0.800856	2.04019	2.93516e-31	0.886715	1.19313
4933211	chr9:4933211:T:G	4.05555e-39	-0.00485698	-1.68444	9.08023e-33	0.141768	-1.53776
4933492	chr9:4933492:G:A	4.1676e-39	-1.30393e-09	-1.66205	7.23379e-33	-1.30393e-09	-1.62333
4933531	chr9:4933531:T:C	2.68591e-38	-1.30393e-09	0.201216	6.24331e-32	-1.30393e-09	0.532004
4933667	chr9:4933667:C:T	1.56886e-37	0.229688	1.73645	3.06623e-32	0.165514	-0.34457
4934200	chr9:4934200:C:A	4.33099e-39	-1.30393e-09	-1.62359	7.34162e-33	-1.30393e-09	-1.60853
4934281	chr9:4934281:A:G	4.35794e-39	-1.30393e-09	-1.61739	7.79941e-33	-1.30393e-09	-1.54804
4934305	chr9:4934305:A:G	1.98107e-38	-1.30393e-09	-0.103163	6.73042e-32	-1.30393e-09	0.607132
4934335	chr9:4934335:G:A	1.5764e-38	-1.30393e-09	-0.331661	3.72224e-32	-1.30393e-09	0.014819
4934670	chr9:4934670:G:A	1.94935e-37	-1.30393e-09	2.18328	6.15305e-31	-1.30393e-09	2.82003
4934683	chr9:4934683:C:T	7.67627e-39	-1.30393e-09	-1.05125	1.09323e-32	-1.30393e-09	-1.21037
4934758	chr9:4934758:T:G	1.64674e-39	-2.59059	-7.1114e-10	3.35089e-33	-2.39287	-7.1114e-10
4934793	chr9:4934793:T:A	1.65084e-38	-1.30393e-09	-0.285517	3.26022e-32	-1.30393e-09	-0.11771
4934926	chr9:4934926:G:A	4.2206e-37	0.514926	2.44083	4.65676e-32	0.470169	-0.231355
4934955	chr9:4934955:G:A	6.01384e-38	2.10076	-1.0935	3.7458e-30	5.13116	-0.504859
4935092	chr9:4935092:A:T	4.6499e-39	-1.30393e-09	-1.55254	8.67768e-33	-1.30393e-09	-1.44134
4935208	chr9:4935208:T:C	2.08791e-38	-1.30393e-09	-0.0506397	1.95119e-32	-1.30393e-09	-0.631067
4935406	chr9:4935406:C:T	7.9315e-37	1.02089	2.56573	2.57782e-30	1.55422	2.69839
4935533	chr9:4935533:G:A	7.2929e-37	1.17489	2.32779	1.90293e-30	1.64086	2.3082
4935688	chr9:4935688:T:A	1.42861e-38	-1.30393e-09	-0.430097	4.22397e-32	-1.30393e-09	0.141269
4936000	chr9:4936000:C:G	4.73547e-38	1.8999	-1.13162	2.65475e-30	4.83445	-0.552435
4936005	chr9:4936005:A:G	9.58677e-39	-1.30393e-09	-0.829003	2.78186e-32	-1.30393e-09	-0.276385
4936407	chr9:4936407:T:G	2.60531e-39	-1.52892	-0.602922	5.64116e-34	-2.61668	-1.55791
4936416	chr9:4936416:G:A	4.85105e-39	-1.30393e-09	-1.51019	9.21235e-33	-1.30393e-09	-1.38155
4936443	chr9:4936443:T:A	2.77841e-38	-1.30393e-09	0.235078	6.54269e-32	-1.30393e-09	0.578843
4936777	chr9:4936777:A:G	4.07198e-39	-1.30393e-09	-1.68526	8.39732e-33	-1.30393e-09	-1.47418
4937074	chr9:4937074:T:A	2.3713e-38	-1.30393e-09	0.0766351	6.0213e-32	-1.30393e-09	0.495797
4937097	chr9:4937097:T:C	1.54368e-38	-1.30393e-09	-0.352633	5.03941e-32	-1.30393e-09	0.317783
4937098	chr9:4937098:A:G	2.40517e-38	-1.30393e-09	0.0908172	6.1162e-32	-1.30393e-09	0.511436
4937200	chr9:4937200:C:A	8.60754e-39	-1.30393e-09	-0.936748	1.68699e-32	-1.30393e-09	-0.77656
4937295	chr9:4937295:A:T	8.58901e-39	-1.30393e-09	-0.938904	9.10563e-33	-1.30393e-09	-1.3932
4937331	chr9:4937331:C:T	7.57691e-39	0.495824	-1.56011	1.18609e-31	2.67111	-1.49737
4937549	chr9:4937549:C:T	3.53153e-38	-1.30393e-09	0.47493	1.27433e-31	-1.30393e-09	1.2455
4937743	chr9:4937743:T:C	7.71118e-39	-1.30393e-09	-1.04672	1.49833e-32	-1.30393e-09	-0.895157
4937825	chr9:4937825:G:A	5.0726e-39	-1.30393e-09	-1.46553	9.37763e-33	-1.30393e-09	-1.36376
4937872	chr9:4937872:T:C	4.72653e-38	1.90455	-1.13817	2.58853e-30	4.82524	-0.568483
4938059	chr9:4938059:G:C	5.07322e-39	-1.30393e-09	-1.46541	9.37893e-33	-1.30393e-09	-1.36362
4938178	chr9:4938178:C:A	9.89287e-38	1.56323	-0.0582219	5.14202e-32	1.46953	-1.13159
4938232	chr9:4938232:C:T	3.14877e-40	-2.59193	-1.65303	6.14625e-34	-2.40081	-1.68802
4938406	chr9:4938406:G:A	5.07842e-39	-1.30393e-09	-1.46439	9.39081e-33	-1.30393e-09	-1.36236
4938431	chr9:4938431:T:C	5.06621e-39	-1.30393e-09	-1.46679	9.36346e-33	-1.30393e-09	-1.36528
4938764	chr9:4938764:G:C	4.05181e-39	-1.30393e-09	-1.69022	6.89789e-33	-1.30393e-09	-1.67088
4938881	chr9:4938881:G:A	5.92051e-38	-1.30393e-09	0.99162	8.90175e-32	-1.30393e-09	0.886741
4938988	chr9:4938988:A:G	5.97031e-39	-1.30393e-09	-1.30259	1.18105e-32	-1.30393e-09	-1.13311
4939466	chr9:4939466:G:C	5.83307e-40	-2.48432	-1.14411	7.48026e-34	-2.39762	-1.49479
4939569	chr9:4939569:C:T	3.73896e-37	-0.210714	3.04531	2.43258e-32	-1.67457	1.26401
4939684	chr9:4939684:C:T	1.26342e-38	-1.30393e-09	-0.552979	1.49756e-32	-1.30393e-09	-0.895668
4939854	chr9:4939854:T:G	1.91583e-39	-1.33384	-1.1054	1.18213e-33	-2.71463	-0.720148
4939974	chr9:4939974:T:C	2.02434e-38	-1.30393e-09	-0.0815606	7.01954e-32	-1.30393e-09	0.649191
4940053	chr9:4940053:A:G	2.12319e-39	-0.667136	-1.66933	4.3818e-33	-0.548988	-1.57564
4940296	chr9:4940296:C:A	3.84513e-39	-0.0657772	-1.6768	2.6477e-32	1.36492	-1.69073
4940332	chr9:4940332:T:C	2.47474e-38	-1.30393e-09	0.119332	8.19298e-32	-1.30393e-09	0.803771
4940368	chr9:4940368:T:G	4.25704e-39	-1.30393e-09	-1.64081	7.51645e-33	-1.30393e-09	-1.585
4940491	chr9:4940491:T:G	5.32734e-39	-1.30393e-09	-1.41653	7.76385e-33	-1.30393e-09	-1.55261
4940638	chr9:4940638:A:G	3.66239e-38	-1.30393e-09	0.511314	2.81235e-32	-1.30393e-09	-0.265487
4940693	chr9:4940693:C:T	7.83193e-39	-1.03118	-7.1114e-10	2.61434e-33	-2.64108	-7.1114e-10
4940708	chr9:4940708:T:C	2.31374e-39	-2.25052	-7.1114e-10	2.54525e-33	-2.66786	-7.1114e-10
4940871	chr9:4940871:C:T	1.59041e-38	-0.426875	0.104062	3.01606e-33	-1.7716	-0.726538
4940917	chr9:4940917:A:C	5.40259e-39	-1.30393e-09	-1.40251	7.84639e-33	-1.30393e-09	-1.54204
4941703	chr9:4941703:A:G	4.46748e-39	-1.30393e-09	-1.59256	6.8044e-33	-1.30393e-09	-1.68452
4941870	chr9:4941870:C:T	9.04249e-40	-1.49946	-1.69058	1.53971e-32	0.821282	-1.68919
4941991	chr9:4941991:G:A	4.27073e-39	-1.30393e-09	-1.6376	7.51975e-33	-1.30393e-09	-1.58456
4941997	chr9:4941997:G:C	4.56856e-39	-0.203874	-1.36631	6.23389e-34	-2.42614	-1.64854
4942493	chr9:4942493:A:T	2.50525e-38	-1.30393e-09	0.131588	6.76025e-32	-1.30393e-09	0.611554
4942657	chr9:4942657:G:A	4.90972e-35	1.49757	6.2146	2.26562e-30	0.874197	3.24932
4943198	chr9:4943198:C:T	1.07203e-39	-1.39307	-1.62676	4.76719e-32	1.5652	-1.30295
4943218	chr9:4943218:A:C	2.01657e-38	-1.30393e-09	-0.0854032	6.40937e-32	-1.30393e-09	0.558255
4943309	chr9:4943309:T:C	2.43759e-38	-1.30393e-09	0.104209	6.5588e-32	-1.30393e-09	0.581302
4944037	chr9:4944037:A:T	2.33887e-38	-1.30393e-09	0.0628643	6.23777e-32	-1.30393e-09	0.531117
4944089	chr9:4944089:G:A	3.71949e-39	-2.76847	0.992673	3.23772e-33	-1.77178	-0.655446
4944181	chr9:4944181:C:A	4.43351e-39	-1.30393e-09	-1.6002	7.05094e-33	-1.30393e-09	-1.64893
4944284	chr9:4944284:G:A	2.89841e-39	-2.02523	-7.1114e-10	3.46861e-33	-2.35834	-7.1114e-10
4944899	chr9:4944899:C:T	1.13598e-39	-2.47115	-0.490741	5.70605e-34	-2.68395	-1.4792
4944958	chr9:4944958:G:A	1.90371e-39	-2.44558	-7.1114e-10	5.06637e-33	-1.97947	-7.1114e-10
4944981	chr9:4944981:C:T	2.57856e-39	-2.14216	-7.1114e-10	4.94197e-33	-2.00433	-7.1114e-10
4945248	chr9:4945248:A:C	4.40795e-38	-1.30393e-09	0.696607	4.51513e-32	-1.30393e-09	0.207929
4945514	chr9:4945514:T:C	2.11932e-38	-1.30393e-09	-0.0357088	4.23104e-32	-1.30393e-09	0.142942
4945763	chr9:4945763:C:G	4.18362e-39	-1.30393e-09	-1.65821	7.57394e-33	-1.30393e-09	-1.57738
4945788	chr9:4945788:C:A	4.18033e-39	-1.30393e-09	-1.659	6.78116e-33	-1.30393e-09	-1.68794
4945818	chr9:4945818:G:A	4.37435e-39	-1.30393e-09	-1.61363	7.86169e-33	-1.30393e-09	-1.54009
4946261	chr9:4946261:A:G	5.51901e-40	-2.61408	-1.0697	4.79656e-34	-2.69985	-1.63693
4946340	chr9:4946340:GT:G	4.19224e-39	-1.30393e-09	-1.65615	6.78663e-33	-1.30393e-09	-1.68714
4946399	chr9:4946399:C:G	4.86652e-39	-1.30393e-09	-1.50701	8.64691e-33	-1.30393e-09	-1.44489
4946816	chr9:4946816:T:A	4.2746e-39	-1.30393e-09	-1.6367	7.67192e-33	-1.30393e-09	-1.56452
4946989	chr9:4946989:G:T	4.12188e-40	-2.31634	-1.65932	5.58645e-34	-2.76598	-1.41835
4947152	chr9:4947152:A:C	4.11837e-39	-1.30393e-09	-1.67393	6.76678e-33	-1.30393e-09	-1.69007
4947414	chr9:4947414:T:C	4.17419e-39	-1.30393e-09	-1.66047	7.31628e-33	-1.30393e-09	-1.61199
4947455	chr9:4947455:C:A	3.36847e-40	-2.50646	-1.67105	1.86129e-33	-1.57236	-1.40846
4947469	chr9:4947469:C:T	4.05267e-39	-1.30393e-09	-1.69001	6.81419e-33	-1.30393e-09	-1.68308
4947566	chr9:4947566:T:C	4.05392e-39	-1.30393e-09	-1.6897	7.03031e-33	-1.30393e-09	-1.65186
4947714	chr9:4947714:A:T	4.15595e-40	-2.68295	-1.28448	4.51368e-34	-2.7183	-1.67927
4947794	chr9:4947794:T:A	1.79572e-39	-2.50398	-7.1114e-10	2.94001e-33	-2.52368	-7.1114e-10
4947816	chr9:4947816:T:C	9.25945e-39	-1.30393e-09	-0.863743	1.81758e-32	-1.30393e-09	-0.701999
4947920	chr9:4947920:TC:T	4.38552e-39	-1.30393e-09	-1.61108	6.95747e-33	-1.30393e-09	-1.66227
4947930	chr9:4947930:C:G	1.44982e-39	-2.71795	-7.1114e-10	2.44923e-33	-2.70632	-7.1114e-10
4947995	chr9:4947995:G:A	4.38432e-40	-2.23324	-1.6807	5.10416e-34	-2.60658	-1.66804
4948224	chr9:4948224:C:A	4.04307e-40	-2.30637	-1.6886	7.15286e-34	-2.75635	-1.18082
4948812	chr9:4948812:G:A	4.52085e-39	-1.30393e-09	-1.58069	7.1142e-33	-1.30393e-09	-1.64
4949139	chr9:4949139:C:T	4.87683e-40	-2.25861	-1.54886	6.1735e-34	-2.64398	-1.44043
4949438	chr9:4949438:T:G	2.14716e-38	-1.30393e-09	-0.0226545	2.82485e-32	-1.30393e-09	-0.261049
4949493	chr9:4949493:G:T	1.42326e-38	-1.30393e-09	-0.433851	2.13865e-32	-1.30393e-09	-0.539332
4949635	chr9:4949635:G:A	4.46716e-40	-2.38353	-1.51169	6.10916e-34	-2.67759	-1.4173
4949950	chr9:4949950:G:A	4.10787e-39	-1.30393e-09	-1.67648	7.10387e-33	-1.30393e-09	-1.64145
4949960	chr9:4949960:A:T	4.05909e-39	-1.30393e-09	-1.68843	6.79221e-33	-1.30393e-09	-1.68631
4950103	chr9:4950103:T:C	4.30956e-39	-1.30393e-09	-1.62855	6.94321e-33	-1.30393e-09	-1.66433
4950144	chr9:4950144:C:T	2.55825e-40	-2.76412	-1.68853	9.14038e-34	-2.17753	-1.51445
4950159	chr9:4950159:T:C	3.46001e-40	-2.76117	-1.38953	4.89258e-34	-2.66791	-1.64905
4950326	chr9:4950326:A:C	2.9073e-40	-2.68846	-1.63629	4.77559e-34	-2.77837	-1.56279
4950387	chr9:4950387:G:T	4.15975e-39	-1.30393e-09	-1.66393	6.78416e-33	-1.30393e-09	-1.6875
4950583	chr9:4950583:G:A	3.57183e-40	-2.58063	-1.53826	5.43654e-34	-2.77032	-1.44121
4950616	chr9:4950616:CT:C	3.13496e-40	-2.6042	-1.64516	4.61844e-34	-2.76948	-1.60514
4950785	chr9:4950785:C:G	4.1663e-39	-1.30393e-09	-1.66236	6.7654e-33	-1.30393e-09	-1.69027
4950990	chr9:4950990:G:T	1.437e-39	-2.72683	-7.1114e-10	2.27976e-33	-2.77802	-7.1114e-10
4951048	chr9:4951048:A:T	4.50969e-39	-1.30393e-09	-1.58316	8.0755e-33	-1.30393e-09	-1.51326
4951123	chr9:4951123:C:A	2.67961e-40	-2.71564	-1.69066	7.39966e-34	-2.68057	-1.22267
4951170	chr9:4951170:A:G	2.88127e-38	0.854939	-0.583509	9.19446e-33	-0.126803	-1.25669
4951185	chr9:4951185:T:C	2.01285e-37	2.7818	-0.566469	4.62649e-32	1.47819	-1.2459
4951269	chr9:4951269:A:G	4.6818e-39	-1.30393e-09	-1.54571	9.13175e-33	-1.30393e-09	-1.39033
4951380	chr9:4951380:G:A	2.9222e-40	-2.64381	-1.67583	4.46801e-34	-2.77859	-1.62914
4951406	chr9:4951406:C:G	4.61188e-39	-1.30393e-09	-1.56075	8.29332e-33	-1.30393e-09	-1.48664
4951635	chr9:4951635:G:T	3.34718e-40	-2.54251	-1.64134	4.68644e-34	-2.75385	-1.60615
4951782	chr9:4951782:G:A	4.09004e-39	-1.30393e-09	-1.68083	6.78205e-33	-1.30393e-09	-1.68781
4952216	chr9:4952216:T:C	5.69868e-40	-2.03777	-1.61396	2.07104e-33	-1.18462	-1.68942
4952258	chr9:4952258:G:A	4.35866e-39	-1.30393e-09	-1.61722	6.94615e-33	-1.30393e-09	-1.6639
4952287	chr9:4952287:A:T	2.04058e-37	2.22902	-7.1114e-10	1.59653e-31	1.47091	-7.1114e-10
4952378	chr9:4952378:G:A	3.00742e-40	-2.6053	-1.68559	4.37124e-34	-2.77442	-1.65521
4952408	chr9:4952408:T:G	4.11968e-39	-1.30393e-09	-1.67361	6.79416e-33	-1.30393e-09	-1.68603
4952461	chr9:4952461:C:T	4.15904e-39	-1.30393e-09	-1.6641	6.77154e-33	-1.30393e-09	-1.68936
4952517	chr9:4952517:G:A	4.19833e-39	-1.30393e-09	-1.6547	7.57412e-33	-1.30393e-09	-1.57735
4952600	chr9:4952600:T:C	4.23694e-39	-1.30393e-09	-1.64555	6.81429e-33	-1.30393e-09	-1.68307
4952609	chr9:4952609:A:G	4.18479e-39	-1.30393e-09	-1.65793	6.78323e-33	-1.30393e-09	-1.68764
4952699	chr9:4952699:TCTCAA:T	3.60715e-40	-2.57924	-1.52982	5.27312e-34	-2.76649	-1.47556
4952753	chr9:4952753:G:A	6.53345e-39	-1.30393e-09	-1.21245	8.42436e-33	-1.30393e-09	-1.47096
4952868	chr9:4952868:C:T	7.67426e-39	-1.30393e-09	-1.05152	1.02248e-32	-1.30393e-09	-1.27727
4953063	chr9:4953063:T:C	4.13158e-39	-1.30393e-09	-1.67073	6.78345e-33	-1.30393e-09	-1.68761
4953190	chr9:4953190:G:T	7.80595e-39	-1.30393e-09	-1.0345	1.03714e-32	-1.30393e-09	-1.26304
4953365	chr9:4953365:C:G	8.52942e-39	-1.30393e-09	-0.945866	1.61356e-32	-1.30393e-09	-0.821061
4953369	chr9:4953369:C:T	3.09583e-40	-2.59071	-1.67121	4.4314e-34	-2.76949	-1.64647
4953452	chr9:4953452:C:T	4.12786e-39	-1.30393e-09	-1.67163	6.77174e-33	-1.30393e-09	-1.68933
4953599	chr9:4953599:G:A	4.10433e-40	-2.50251	-1.47742	7.12693e-34	-2.47553	-1.46526
4953703	chr9:4953703:C:T	4.16114e-39	-1.30393e-09	-1.6636	6.77244e-33	-1.30393e-09	-1.68923
4953728	chr9:4953728:C:T	3.25417e-40	-2.6333	-1.57874	4.29882e-34	-2.77898	-1.66735
4953851	chr9:4953851:A:C	7.66199e-39	-1.30393e-09	-1.05312	1.02037e-32	-1.30393e-09	-1.27934
4953916	chr9:4953916:G:A	3.00695e-40	-2.61233	-1.67872	4.38017e-34	-2.77425	-1.65333
4954156	chr9:4954156:C:T	4.09825e-39	-1.30393e-09	-1.67883	6.76305e-33	-1.30393e-09	-1.69062
4954246	chr9:4954246:A:T	3.10934e-40	-2.56734	-1.69022	1.31927e-33	-1.75219	-1.57282
4954324	chr9:4954324:C:G	4.92837e-40	-2.35085	-1.44611	6.62406e-34	-2.67344	-1.34053
4954341	chr9:4954341:A:T	4.05146e-39	-1.30393e-09	-1.69031	6.99856e-33	-1.30393e-09	-1.65639
4954867	chr9:4954867:A:G	4.25337e-39	-1.30393e-09	-1.64168	6.7914e-33	-1.30393e-09	-1.68643
4955072	chr9:4955072:G:A	3.936e-40	-2.33467	-1.68713	7.81304e-34	-2.15859	-1.69029
4955139	chr9:4955139:C:T	4.07658e-39	-1.30393e-09	-1.68413	7.12114e-33	-1.30393e-09	-1.63902
4955240	chr9:4955240:C:T	2.81506e-40	-2.66633	-1.69066	9.26935e-34	-2.09824	-1.57972
4955496	chr9:4955496:G:A	2.95374e-40	-2.63914	-1.66976	4.40655e-34	-2.77729	-1.64429
4955739	chr9:4955739:ACT:A	7.8597e-39	-1.30393e-09	-1.02764	1.0431e-32	-1.30393e-09	-1.25731
4956143	chr9:4956143:C:T	7.76912e-39	-1.30393e-09	-1.03923	9.52625e-33	-1.30393e-09	-1.34804
4956184	chr9:4956184:T:G	4.2928e-39	-1.30393e-09	-1.63245	6.88331e-33	-1.30393e-09	-1.67299
4956979	chr9:4956979:C:G	7.79907e-39	-1.30393e-09	-1.03538	1.03538e-32	-1.30393e-09	-1.26474
4957298	chr9:4957298:T:C	3.71505e-40	-2.43961	-1.63997	4.9471e-34	-2.68311	-1.62277
4957330	chr9:4957330:A:G	4.06536e-39	-1.30393e-09	-1.68689	6.77735e-33	-1.30393e-09	-1.68851
4957480	chr9:4957480:TA:T	3.58717e-40	-2.46496	-1.64965	4.8076e-34	-2.69542	-1.63906
4957490	chr9:4957490:A:G	4.05585e-39	-1.30393e-09	-1.68923	7.02394e-33	-1.30393e-09	-1.65277
4957724	chr9:4957724:C:T	4.0611e-39	-1.30393e-09	-1.68793	6.81574e-33	-1.30393e-09	-1.68286
4957988	chr9:4957988:C:T	7.26984e-39	-1.30393e-09	-1.10565	1.50635e-32	-1.30393e-09	-0.889819
4958341	chr9:4958341:G:A	3.11654e-40	-2.5665	-1.68875	1.34255e-33	-1.77829	-1.52924
4958381	chr9:4958381:T:C	8.00474e-39	-1.30393e-09	-1.00935	1.05662e-32	-1.30393e-09	-1.24443
4958618	chr9:4958618:T:C	4.24898e-39	-1.30393e-09	-1.64271	6.93497e-33	-1.30393e-09	-1.66551
4958622	chr9:4958622:G:C	4.27687e-39	-1.30393e-09	-1.63617	7.39922e-33	-1.30393e-09	-1.60072
4958696	chr9:4958696:A:G	8.86924e-39	-1.30393e-09	-0.906798	1.15349e-32	-1.30393e-09	-1.15671
4959024	chr9:4959024:C:T	4.58558e-40	-2.35984	-1.50922	5.75327e-34	-2.69705	-1.45786
4959060	chr9:4959060:A:G	4.05048e-39	-1.30393e-09	-1.69055	6.82505e-33	-1.30393e-09	-1.68149
4959075	chr9:4959075:G:A	4.10702e-39	-1.30393e-09	-1.67669	6.76382e-33	-1.30393e-09	-1.6905
4959557	chr9:4959557:A:G	6.90866e-39	-1.30393e-09	-1.15661	8.78631e-33	-1.30393e-09	-1.4289
4959633	chr9:4959633:T:C	4.70952e-39	-1.30393e-09	-1.5398	7.2303e-33	-1.30393e-09	-1.62381
4959706	chr9:4959706:T:G	4.37034e-39	-1.30393e-09	-1.61455	7.60693e-33	-1.30393e-09	-1.57303
4959763	chr9:4959763:A:G	6.26465e-39	-1.30393e-09	-1.25447	9.67254e-33	-1.30393e-09	-1.3328
4959861	chr9:4959861:T:G	8.39433e-39	-1.30393e-09	-0.96183	1.09782e-32	-1.30393e-09	-1.20618
4959883	chr9:4959883:A:T	1.25277e-38	-1.30393e-09	-0.561444	2.33173e-32	-1.30393e-09	-0.452894
4959962	chr9:4959962:T:C	1.38175e-37	3.33221	-1.49308	4.57149e-32	1.90789	-1.68756
4960408	chr9:4960408:T:G	4.48971e-39	-1.30393e-09	-1.5876	6.90694e-33	-1.30393e-09	-1.66956
4960575	chr9:4960575:C:T	4.57945e-39	-1.30393e-09	-1.56781	8.34574e-33	-1.30393e-09	-1.48034
4960607	chr9:4960607:T:C	4.73348e-39	-1.30393e-09	-1.53473	8.70953e-33	-1.30393e-09	-1.43767
4960620	chr9:4960620:C:T	2.42479e-39	-2.20364	-7.1114e-10	3.4961e-33	-2.35044	-7.1114e-10
4960830	chr9:4960830:C:T	5.5111e-40	-1.99722	-1.68799	6.20071e-34	-2.40716	-1.67285
4960866	chr9:4960866:G:A	1.37575e-39	-2.77039	-7.1114e-10	6.42269e-33	-1.74225	-7.1114e-10
4961077	chr9:4961077:T:C	4.24888e-38	-1.30393e-09	0.659852	5.19583e-32	-1.30393e-09	0.348351
4961241	chr9:4961241:A:G	2.07082e-38	-1.30393e-09	-0.0588565	1.7544e-32	-1.30393e-09	-0.737377
4961260	chr9:4961260:A:G	4.70522e-40	-2.16059	-1.68271	6.0751e-34	-2.44096	-1.65952
4961309	chr9:4961309:C:T	6.47617e-39	-1.30393e-09	-1.22126	1.27452e-32	-1.30393e-09	-1.05694
4961421	chr9:4961421:C:G	5.55353e-39	-1.30393e-09	-1.37495	1.01579e-32	-1.30393e-09	-1.28384
4961487	chr9:4961487:T:C	6.94202e-40	-2.32545	-1.12893	1.24686e-33	-2.6659	-0.715565
4961620	chr9:4961620:T:C	8.83291e-39	-1.30393e-09	-0.910903	1.15018e-32	-1.30393e-09	-1.15959
4961636	chr9:4961636:G:A	1.46556e-39	-2.70715	-7.1114e-10	2.54012e-33	-2.66988	-7.1114e-10
4961830	chr9:4961830:T:A	5.91497e-39	-1.30393e-09	-1.3119	8.40964e-33	-1.30393e-09	-1.47271
4962199	chr9:4962199:C:G	4.94737e-39	-1.30393e-09	-1.49053	9.35981e-33	-1.30393e-09	-1.36567
4962211	chr9:4962211:AT:A	1.71005e-39	-1.03902	-1.51384	1.4621e-33	-2.23366	-0.988555
4962247	chr9:4962247:C:T	1.31788e-39	-1.12295	-1.69041	9.07531e-34	-2.30384	-1.39528
4962750	chr9:4962750:T:A	2.36087e-39	-2.23036	-7.1114e-10	3.36566e-33	-2.38847	-7.1114e-10
4962797	chr9:4962797:C:G	1.46829e-38	-1.30393e-09	-0.402705	2.01683e-32	-1.30393e-09	-0.597977
4962803	chr9:4962803:G:T	6.10194e-40	-2.65763	-0.925732	9.00917e-34	-2.33348	-1.37295
4962957	chr9:4962957:C:T	4.10526e-39	-1.30393e-09	-1.67712	7.02128e-33	-1.30393e-09	-1.65315
4963267	chr9:4963267:T:C	4.37903e-39	-1.30393e-09	-1.61256	7.6444e-33	-1.30393e-09	-1.56812
4963732	chr9:4963732:T:G	4.86338e-39	-1.30393e-09	-1.50765	8.66407e-33	-1.30393e-09	-1.44291
4964183	chr9:4964183:T:C	6.35678e-39	-1.30393e-09	-1.23987	8.60215e-33	-1.30393e-09	-1.45008
4964409	chr9:4964409:C:T	4.88368e-39	-1.30393e-09	-1.50349	9.27325e-33	-1.30393e-09	-1.37496
4964733	chr9:4964733:A:AGCCCT	5.11607e-39	-1.30393e-09	-1.457	7.15144e-33	-1.30393e-09	-1.63478
4964774	chr9:4964774:A:G	4.61459e-39	0.129816	-1.68998	2.10038e-33	-1.68292	-1.17706
4965713	chr9:4965713:C:A	4.63023e-40	-2.3537	-1.50566	6.17849e-34	-2.61308	-1.47052
4965715	chr9:4965715:C:G	5.32199e-40	-2.04173	-1.6784	6.12598e-34	-2.44364	-1.6485
4965725	chr9:4965725:G:T	8.69112e-39	-1.30393e-09	-0.927085	1.07074e-32	-1.30393e-09	-1.23116
4966015	chr9:4966015:T:C	4.58802e-39	-1.30393e-09	-1.56594	8.36588e-33	-1.30393e-09	-1.47793
4966038	chr9:4966038:C:T	7.892e-39	-1.30393e-09	-1.02354	1.00269e-32	-1.30393e-09	-1.29682
4966178	chr9:4966178:C:T	3.4472e-40	-2.57126	-1.58315	5.56825e-34	-2.73744	-1.45015
4966343	chr9:4966343:G:A	7.12322e-39	-1.30393e-09	-1.12603	1.42732e-32	-1.30393e-09	-0.943706
4966640	chr9:4966640:G:C	1.53559e-38	-1.30393e-09	-0.357891	2.07312e-32	-1.30393e-09	-0.570449
4966837	chr9:4966837:A:G	4.40817e-39	-1.30393e-09	-1.60593	7.70495e-33	-1.30393e-09	-1.56023
4966971	chr9:4966971:T:C	1.40942e-38	-0.859024	0.4154	1.6473e-32	-0.460348	-0.340023
4967022	chr9:4967022:T:C	4.7572e-39	-1.30393e-09	-1.52973	8.44211e-33	-1.30393e-09	-1.46886
4967539	chr9:4967539:T:A	2.47398e-39	-0.503237	-1.68032	1.4271e-33	-1.975	-1.27145
4967761	chr9:4967761:G:C	4.59028e-39	-1.30393e-09	-1.56545	8.3712e-33	-1.30393e-09	-1.47729
4967990	chr9:4967990:A:T	1.76057e-38	-1.50025	1.27909	1.33567e-32	-1.29354	0.283464
4968019	chr9:4968019:T:C	2.02839e-39	-1.06009	-1.32206	1.4776e-32	0.00963776	-0.918726
4968026	chr9:4968026:C:A	4.74085e-39	-1.30393e-09	-1.53317	7.12189e-33	-1.30393e-09	-1.63892
4968331	chr9:4968331:T:C	2.46922e-39	-0.951199	-1.23428	2.04292e-32	0.190387	-0.775512
4968424	chr9:4968424:C:T	1.66065e-39	-2.58218	-7.1114e-10	2.41478e-33	-2.72048	-7.1114e-10
4968735	chr9:4968735:T:C	6.19081e-40	-2.12643	-1.44248	2.64566e-33	-1.50013	-1.12904
4968798	chr9:4968798:G:T	1.71706e-38	-1.30393e-09	-0.246189	3.75752e-32	-1.30393e-09	0.0242543
4969094	chr9:4969094:T:C	2.15446e-39	-2.32185	-7.1114e-10	3.12963e-33	-2.46118	-7.1114e-10
4969106	chr9:4969106:G:A	1.91301e-39	-2.05462	-0.386093	2.53766e-33	-1.78985	-0.880997
4969783	chr9:4969783:T:C	4.24249e-39	-1.30393e-09	-1.64424	7.7719e-33	-1.30393e-09	-1.55158
4969787	chr9:4969787:C:T	1.0143e-38	-1.18029	0.407687	9.47781e-33	-0.95164	-0.401497
4969897	chr9:4969897:G:A	2.28914e-38	-1.30393e-09	0.0413746	2.81659e-32	-1.30393e-09	-0.263979
4970356	chr9:4970356:G:T	4.39081e-39	-1.30393e-09	-1.60987	7.88439e-33	-1.30393e-09	-1.53721
4970601	chr9:4970601:C:A	1.13665e-39	-1.27699	-1.68431	1.30787e-33	-2.13359	-1.2001
4970715	chr9:4970715:G:C	3.55888e-39	-0.262409	-1.55753	3.3946e-33	-0.899649	-1.48026
4971220	chr9:4971220:A:G	7.90201e-39	-1.30393e-09	-1.02227	1.06904e-32	-1.30393e-09	-1.23275
4971420	chr9:4971420:T:C	8.80451e-39	-1.30393e-09	-0.914123	1.17019e-32	-1.30393e-09	-1.14234
4971927	chr9:4971927:C:A	1.49884e-39	-2.6847	-7.1114e-10	2.61063e-33	-2.6425	-7.1114e-10
4972376	chr9:4972376:A:C	5.23662e-39	-1.30393e-09	-1.43371	7.51668e-33	-1.30393e-09	-1.58497
4972398	chr9:4972398:C:T	1.84934e-39	-0.785967	-1.68859	9.82346e-34	-1.93291	-1.68699
4972525	chr9:4972525:A:G	4.79524e-39	-1.30393e-09	-1.52176	8.81663e-33	-1.30393e-09	-1.42545
4973050	chr9:4973050:C:G	4.68891e-39	-1.30393e-09	-1.54419	7.18884e-33	-1.30393e-09	-1.62956
4973081	chr9:4973081:T:C	2.86692e-40	-2.75871	-1.58002	4.61227e-34	-2.75268	-1.62328
4973204	chr9:4973204:C:T	4.13641e-39	-1.30393e-09	-1.66956	6.76257e-33	-1.30393e-09	-1.69069
4973486	chr9:4973486:A:G	4.13784e-39	-1.30393e-09	-1.66921	6.76247e-33	-1.30393e-09	-1.6907
4973609	chr9:4973609:T:C	2.01365e-37	-1.30393e-09	2.21573	2.01022e-31	-1.30393e-09	1.70132
4973746	chr9:4973746:T:C	2.85449e-38	-1.30393e-09	0.262092	5.25489e-32	-1.30393e-09	0.359653
4974063	chr9:4974063:T:G	4.19196e-39	-1.30393e-09	-1.65622	6.79071e-33	-1.30393e-09	-1.68654
4974441	chr9:4974441:G:A	2.87235e-39	-0.36189	-1.67237	5.01961e-33	-0.395201	-1.59354
4974697	chr9:4974697:G:A	2.13931e-39	-2.3289	-7.1114e-10	2.56073e-33	-2.6618	-7.1114e-10
4975052	chr9:4975052:G:A	3.15214e-40	-2.74163	-1.50226	4.8938e-34	-2.68681	-1.6299
4975255	chr9:4975255:T:G	2.59219e-38	-1.30393e-09	0.165701	4.75019e-32	-1.30393e-09	0.258678
4975325	chr9:4975325:C:T	1.63264e-38	-1.30393e-09	-0.296601	2.22475e-32	-1.30393e-09	-0.499861
4975695	chr9:4975695:A:T	3.14547e-40	-2.74007	-1.50594	4.91023e-34	-2.68172	-1.63163
4976029	chr9:4976029:A:G	2.32306e-39	-0.60261	-1.64389	4.11422e-33	-0.642887	-1.54476
4976434	chr9:4976434:C:T	1.17371e-38	-1.30393e-09	-0.626634	1.46176e-32	-1.30393e-09	-0.919864
4976751	chr9:4976751:C:G	3.31317e-38	2.09991	-1.68881	5.46799e-32	1.81117	-1.41176
4977364	chr9:4977364:G:A	7.74989e-39	-1.04171	-7.1114e-10	1.27892e-32	-1.05349	-7.1114e-10
4977563	chr9:4977563:G:T	8.29294e-40	-1.58777	-1.6888	7.51959e-34	-2.24242	-1.64475
4978816	chr9:4978816:C:T	4.22591e-40	-2.36796	-1.58278	5.85308e-34	-2.55903	-1.57868
4979730	chr9:4979730:A:G	8.63182e-40	-2.73737	-0.499151	7.13234e-34	-2.76522	-1.17482
4980533	chr9:4980533:G:A	1.47e-39	-2.70413	-7.1114e-10	2.3513e-33	-2.74712	-7.1114e-10
4980672	chr9:4980672:A:G	7.68551e-39	-1.30393e-09	-1.05005	2.01999e-32	-1.30393e-09	-0.596416
4981238	chr9:4981238:A:G	1.71851e-39	-1.09648	-1.45145	1.55984e-32	0.220517	-1.07544
4981354	chr9:4981354:C:G	1.00174e-38	0.898719	-1.68378	3.80077e-33	-0.579169	-1.68772
4981406	chr9:4981406:T:G	1.36658e-38	-1.30393e-09	-0.474492	2.67275e-32	-1.30393e-09	-0.316398
4981819	chr9:4981819:C:G	9.08247e-39	-1.30393e-09	-0.883041	1.24669e-32	-1.30393e-09	-1.07901
4981843	chr9:4981843:A:T	4.17002e-39	-1.30393e-09	-1.66147	6.77833e-33	-1.30393e-09	-1.68836
4981866	chr9:4981866:G:T	1.33362e-37	2.22142	-0.417738	1.88238e-32	0.573646	-1.24062
4982384	chr9:4982384:A:G	2.17256e-38	-1.30393e-09	-0.0108964	4.42131e-32	-1.30393e-09	0.18693
4983049	chr9:4983049:A:G	3.35734e-37	-1.30393e-09	2.72693	3.64978e-31	-1.30393e-09	2.29775
4983311	chr9:4983311:T:A	4.66508e-39	0.113619	-1.6629	3.3359e-33	-1.28993	-1.10742
4983528	chr9:4983528:T:C	4.34795e-39	-1.30393e-09	-1.61968	6.90239e-33	-1.30393e-09	-1.67022
4983723	chr9:4983723:G:C	5.70446e-39	-1.30393e-09	-1.34814	8.3534e-33	-1.30393e-09	-1.47942
4984643	chr9:4984643:G:A	4.71687e-39	-1.30393e-09	-1.53824	8.80483e-33	-1.30393e-09	-1.42679
4984658	chr9:4984658:G:C	4.08022e-39	-1.30393e-09	-1.68324	6.81088e-33	-1.30393e-09	-1.68357
4984660	chr9:4984660:G:A	4.08198e-39	-1.30393e-09	-1.6828	6.80791e-33	-1.30393e-09	-1.68401
4985054	chr9:4985054:C:T	7.13718e-39	-1.30393e-09	-1.12407	1.01926e-32	-1.30393e-09	-1.28043
4985337	chr9:4985337:G:A	9.49319e-39	-1.30393e-09	-0.838813	1.68004e-32	-1.30393e-09	-0.780688
4985388	chr9:4985388:C:T	7.24269e-36	5.79836	-7.1114e-10	2.12494e-32	-0.545764	-7.1114e-10
4985542	chr9:4985542:T:C	2.48254e-38	1.22848	-1.10601	2.19606e-32	-0.496415	-0.0164254
4985702	chr9:4985702:G:A	6.48931e-39	-1.30393e-09	-1.21923	1.54658e-32	-1.30393e-09	-0.863459
4985879	chr9:4985879:A:G	5.1189e-40	-2.3385	-1.42053	7.53234e-34	-2.27348	-1.61199
4986359	chr9:4986359:A:G	4.05812e-39	-1.30393e-09	-1.68867	7.22086e-33	-1.30393e-09	-1.62512
4986376	chr9:4986376:G:A	4.02551e-38	-0.636569	1.24242	7.45173e-33	-1.3835	-0.210149
4986695	chr9:4986695:A:T	8.14417e-39	-1.30393e-09	-0.992086	2.00786e-32	-1.30393e-09	-0.602435
4987057	chr9:4987057:T:C	2.81682e-39	-2.05378	-7.1114e-10	4.09713e-33	-2.1918	-7.1114e-10
4987081	chr9:4987081:G:T	4.62609e-39	-1.30393e-09	-1.55768	7.20066e-33	-1.30393e-09	-1.62792
4987140	chr9:4987140:C:G	4.45446e-39	-1.30393e-09	-1.59548	6.76573e-33	-1.30393e-09	-1.69022
4987161	chr9:4987161:A:C	7.49485e-38	1.22741	-7.1114e-10	6.22935e-31	2.83235	-7.1114e-10
4987381	chr9:4987381:A:G	5.71861e-39	-1.30393e-09	-1.34566	8.55745e-33	-1.30393e-09	-1.45529
4987383	chr9:4987383:T:G	4.4367e-39	-1.30393e-09	-1.59948	6.98928e-33	-1.30393e-09	-1.65771
4987413	chr9:4987413:G:C	4.09577e-39	-1.30393e-09	-1.67943	7.12469e-33	-1.30393e-09	-1.63852
4987471	chr9:4987471:C:T	9.25523e-39	-1.30393e-09	-0.864199	1.27786e-32	-1.30393e-09	-1.05432
4987659	chr9:4987659:C:T	4.07449e-39	-1.30393e-09	-1.68464	6.76923e-33	-1.30393e-09	-1.6897
4987719	chr9:4987719:C:G	1.08868e-38	-1.30393e-09	-0.701836	3.01512e-32	-1.30393e-09	-0.195865
4987958	chr9:4987958:C:T	5.21605e-38	0.892054	-0.0271156	9.55901e-33	-0.00161479	-1.34299
4988021	chr9:4988021:C:T	4.04991e-39	-1.30393e-09	-1.69069	6.83378e-33	-1.30393e-09	-1.68021
4988048	chr9:4988048:G:C	8.06256e-39	-2.29956	1.2974	2.29506e-33	-1.92799	-0.843345
4988071	chr9:4988071:G:A	1.01282e-38	-0.774062	-7.1114e-10	1.33141e-32	-1.01327	-7.1114e-10
4988108	chr9:4988108:T:A	4.56674e-39	-1.30393e-09	-1.57059	7.09178e-33	-1.30393e-09	-1.64316
4988146	chr9:4988146:A:G	7.50385e-40	-1.90615	-1.4704	8.33289e-33	-0.288394	-1.19349
4988280	chr9:4988280:A:T	9.83804e-39	-1.30393e-09	-0.803131	2.52888e-32	-1.30393e-09	-0.37173
4988341	chr9:4988341:C:T	2.42559e-38	-0.775325	0.874596	5.13946e-33	-1.53324	-0.431902
4988372	chr9:4988372:T:C	4.22061e-39	-1.30393e-09	-1.64941	8.25498e-33	-1.30393e-09	-1.49127
4988609	chr9:4988609:C:T	5.3999e-39	-1.30393e-09	-1.40301	8.04407e-33	-1.30393e-09	-1.51716
4988657	chr9:4988657:T:C	1.81284e-38	-0.751191	0.559281	4.51024e-33	-1.56848	-0.527264
4988761	chr9:4988761:C:T	1.3381e-38	0.544861	-1.04041	5.0389e-33	-0.317417	-1.66749
4988834	chr9:4988834:A:T	2.18633e-39	-2.30716	-7.1114e-10	3.58099e-33	-2.32645	-7.1114e-10
4988844	chr9:4988844:C:A	4.08099e-39	-1.30393e-09	-1.68305	6.76292e-33	-1.30393e-09	-1.69064
4989006	chr9:4989006:C:G	4.28679e-39	-1.30393e-09	-1.63385	6.87774e-33	-1.30393e-09	-1.6738
4989328	chr9:4989328:T:C	4.05193e-39	-1.30393e-09	-1.69019	6.81417e-33	-1.30393e-09	-1.68309
4989860	chr9:4989860:G:C	4.05002e-39	-1.30393e-09	-1.69067	6.86372e-33	-1.30393e-09	-1.67584
4989865	chr9:4989865:T:A	5.46038e-39	-1.30393e-09	-1.39187	8.11144e-33	-1.30393e-09	-1.50882
4990416	chr9:4990416:G:A	4.62332e-39	-1.30393e-09	-1.55827	7.23145e-33	-1.30393e-09	-1.62365
4990876	chr9:4990876:C:G	2.44243e-38	-0.482754	0.588945	4.4997e-33	-1.33527	-0.762806
4991095	chr9:4991095:G:T	4.21724e-39	-1.30393e-09	-1.65021	6.80703e-33	-1.30393e-09	-1.68414
4991261	chr9:4991261:T:C	4.52711e-39	-1.30393e-09	-1.5793	9.50343e-33	-1.30393e-09	-1.35044
4991379	chr9:4991379:G:A	1.44826e-38	-0.0067387	-0.409702	7.43078e-33	-0.863598	-0.732863
4991450	chr9:4991450:T:C	4.41866e-39	-1.30393e-09	-1.60355	7.01967e-33	-1.30393e-09	-1.65337
4991634	chr9:4991634:A:T	1.52932e-39	-2.66456	-7.1114e-10	2.31861e-33	-2.76112	-7.1114e-10
4991800	chr9:4991800:C:A	1.38442e-39	-2.76411	-7.1114e-10	2.4622e-33	-2.70103	-7.1114e-10
4991964	chr9:4991964:A:G	7.30886e-39	-1.30393e-09	-1.1003	1.03586e-32	-1.30393e-09	-1.26428
4992030	chr9:4992030:T:C	1.09065e-39	-2.754	-0.248618	8.80434e-34	-2.76112	-0.968308
4992288	chr9:4992288:G:A	4.08864e-39	-1.30393e-09	-1.68118	7.39897e-33	-1.30393e-09	-1.60075
4992451	chr9:4992451:G:T	8.27771e-39	0.69422	-1.67004	8.91976e-32	2.54015	-1.65139
4992741	chr9:4992741:G:A	6.34827e-39	-1.30393e-09	-1.2412	1.39513e-32	-1.30393e-09	-0.966522
4992873	chr9:4992873:G:C	7.30886e-39	-1.30393e-09	-1.1003	1.03586e-32	-1.30393e-09	-1.26428
4992877	chr9:4992877:C:G	1.26692e-38	1.11307	-1.66328	1.45323e-31	3.02858	-1.65172
4992964	chr9:4992964:C:G	1.22831e-38	-1.30393e-09	-0.581166	2.80179e-32	-1.30393e-09	-0.269246
4993068	chr9:4993068:G:A	4.28119e-39	-1.30393e-09	-1.63516	6.8624e-33	-1.30393e-09	-1.67603
4993082	chr9:4993082:C:G	2.45774e-38	-0.501549	0.613989	3.52417e-33	-1.48088	-0.861563
4993086	chr9:4993086:C:G	4.13133e-39	-1.30393e-09	-1.67079	6.78501e-33	-1.30393e-09	-1.68738
4993834	chr9:4993834:T:A	8.43489e-39	0.675089	-1.6321	9.26899e-32	2.6053	-1.67813
4994084	chr9:4994084:GT:G	4.06838e-39	-1.30393e-09	-1.68614	6.9742e-33	-1.30393e-09	-1.65987
4994988	chr9:4994988:G:A	2.17433e-38	0.521697	-0.531778	4.04108e-33	-0.725122	-1.48046
4995125	chr9:4995125:G:A	1.80357e-39	-2.49962	-7.1114e-10	2.27946e-33	-2.77815	-7.1114e-10
4995291	chr9:4995291:T:C	4.9395e-39	-1.30393e-09	-1.49212	9.19437e-33	-1.30393e-09	-1.3835
4995741	chr9:4995741:A:C	1.40696e-39	-2.74795	-7.1114e-10	2.41441e-33	-2.72064	-7.1114e-10
4995917	chr9:4995917:A:G	4.06849e-39	-1.30393e-09	-1.68612	6.77396e-33	-1.30393e-09	-1.68901
4996581	chr9:4996581:G:T	9.38911e-39	-1.30393e-09	-0.849837	1.19284e-32	-1.30393e-09	-1.12317
4996602	chr9:4996602:A:G	4.20781e-39	-1.30393e-09	-1.65245	7.37543e-33	-1.30393e-09	-1.60394
4996997	chr9:4996997:G:A	1.12363e-39	-2.16708	-0.80574	9.51183e-34	-2.37167	-1.28047
4997224	chr9:4997224:C:T	1.28958e-39	-1.51466	-1.32041	1.38103e-33	-1.76038	-1.51888
4997536	chr9:4997536:T:A	4.14152e-39	-1.30393e-09	-1.66833	6.77208e-33	-1.30393e-09	-1.68928
4997577	chr9:4997577:G:A	4.14205e-39	-1.30393e-09	-1.6682	6.77226e-33	-1.30393e-09	-1.68926
4998263	chr9:4998263:G:T	8.78206e-39	-1.30393e-09	-0.916676	1.20648e-32	-1.30393e-09	-1.1118
4998501	chr9:4998501:C:T	8.44361e-39	-1.30393e-09	-0.955977	1.16502e-32	-1.30393e-09	-1.14677
4998502	chr9:4998502:G:A	4.17869e-39	-1.30393e-09	-1.65939	7.32845e-33	-1.30393e-09	-1.61033
4998506	chr9:4998506:T:C	4.32727e-39	-1.30393e-09	-1.62445	7.74012e-33	-1.30393e-09	-1.55567
4998541	chr9:4998541:C:T	6.05143e-39	-1.30393e-09	-1.28909	9.58421e-33	-1.30393e-09	-1.34197
4998707	chr9:4998707:C:T	2.98877e-39	-1.99453	-7.1114e-10	5.89792e-33	-1.82749	-7.1114e-10
4998747	chr9:4998747:A:C	5.58014e-39	-1.37017	-7.1114e-10	9.38721e-33	-1.36274	-7.1114e-10
4998983	chr9:4998983:G:A	1.1631e-39	-1.39487	-1.54343	1.25236e-33	-1.69424	-1.68282
4999299	chr9:4999299:A:T	4.48412e-39	-1.30393e-09	-1.58885	1.03102e-32	-1.30393e-09	-1.26896
4999493	chr9:4999493:T:G	3.61033e-39	-1.80559	-7.1114e-10	1.48596e-32	-0.903442	-7.1114e-10
4999666	chr9:4999666:AG:A	1.73533e-38	-1.30393e-09	-0.235603	1.95245e-32	-1.30393e-09	-0.630419
4999934	chr9:4999934:T:C	4.47378e-39	-1.30393e-09	-1.59115	8.09421e-33	-1.30393e-09	-1.51094
5000124	chr9:5000124:T:C	6.34132e-39	-1.30393e-09	-1.2423	9.88959e-33	-1.30393e-09	-1.31061
5000811	chr9:5000811:A:G	4.06064e-38	1.91597	-1.30143	1.57083e-32	0.377149	-1.22505
5000904	chr9:5000904:T:C	1.87562e-39	-2.46045	-7.1114e-10	3.5958e-33	-2.32232	-7.1114e-10
5001141	chr9:5001141:G:C	5.05395e-39	-1.30393e-09	-1.46922	7.4585e-33	-1.30393e-09	-1.59274
5001204	chr9:5001204:G:A	9.55711e-40	-1.92308	-1.21161	1.90628e-33	-1.93804	-1.01889
5001205	chr9:5001205:A:T	9.51193e-40	-1.90452	-1.2349	1.88819e-33	-1.91981	-1.04666
5001516	chr9:5001516:C:A	4.05777e-39	-1.30393e-09	-1.68875	6.80815e-33	-1.30393e-09	-1.68397
5002011	chr9:5002011:C:T	6.14808e-37	2.14115	1.19077	1.09088e-32	-0.316151	-0.896368
5003021	chr9:5003021:C:T	6.40281e-39	-1.30393e-09	-1.23265	1.01879e-32	-1.30393e-09	-1.28089
5003093	chr9:5003093:G:A	1.18174e-39	-1.88886	-1.03354	2.00072e-33	-1.94477	-0.963812
5003210	chr9:5003210:G:GT	4.09708e-39	-1.30393e-09	-1.67911	7.0641e-33	-1.30393e-09	-1.64707
5003382	chr9:5003382:C:A	4.47777e-39	-1.30393e-09	-1.59026	8.10217e-33	-1.30393e-09	-1.50996
5003441	chr9:5003441:C:T	4.20222e-39	-1.30393e-09	-1.65378	6.81274e-33	-1.30393e-09	-1.6833
5003474	chr9:5003474:T:C	1.75321e-39	-2.52794	-7.1114e-10	2.712e-33	-2.60441	-7.1114e-10
5003481	chr9:5003481:G:A	3.0109e-38	0.315438	-7.1114e-10	1.23634e-32	-1.08735	-7.1114e-10
5003851	chr9:5003851:AG:A	1.08733e-39	-2.77248	-0.233177	6.85301e-34	-2.77172	-1.20826
5003973	chr9:5003973:G:T	6.63913e-35	4.84513	3.1688	1.73225e-31	1.44996	0.102538
5004339	chr9:5004339:A:G	4.99357e-39	-1.30393e-09	-1.48124	9.86144e-33	-1.30393e-09	-1.31346
5004587	chr9:5004587:G:A	6.26348e-39	-1.30393e-09	-1.25465	9.20998e-33	-1.30393e-09	-1.3818
5004590	chr9:5004590:A:G	5.76443e-39	-1.30393e-09	-1.33768	8.5884e-33	-1.30393e-09	-1.45168
5004639	chr9:5004639:A:G	8.95132e-39	-1.30393e-09	-0.897586	1.20967e-32	-1.30393e-09	-1.10916
5005040	chr9:5005040:T:C	2.24273e-39	-2.50121	0.219514	1.32095e-33	-2.77672	-0.547015
5005265	chr9:5005265:G:C	5.19231e-39	-1.30393e-09	-1.44221	1.02374e-32	-1.30393e-09	-1.27604
5005278	chr9:5005278:C:T	7.09232e-39	-1.30393e-09	-1.13037	1.44702e-32	-1.30393e-09	-0.93
5005522	chr9:5005522:C:G	4.18562e-39	-1.30393e-09	-1.65773	7.35412e-33	-1.30393e-09	-1.60683
5005771	chr9:5005771:A:G	3.1933e-38	-2.77075	3.145	7.15168e-33	-2.7117	1.07695
5005906	chr9:5005906:A:G	5.43215e-39	-1.30393e-09	-1.39705	8.62912e-33	-1.30393e-09	-1.44695
5006006	chr9:5006006:A:G	4.15742e-39	-1.30393e-09	-1.66449	6.81641e-33	-1.30393e-09	-1.68276
5006070	chr9:5006070:T:G	5.77806e-38	-1.30393e-09	0.967265	5.61629e-32	-1.30393e-09	0.426165
5006101	chr9:5006101:C:T	4.42164e-39	-1.30393e-09	-1.60288	6.98462e-33	-1.30393e-09	-1.65838
5006344	chr9:5006344:T:A	4.21153e-39	-1.30393e-09	-1.65156	6.81585e-33	-1.30393e-09	-1.68284
5006345	chr9:5006345:G:C	2.4228e-39	-0.54067	-1.66379	1.04154e-33	-1.90258	-1.65881
5006393	chr9:5006393:G:A	7.30167e-39	-1.30393e-09	-1.10128	1.49855e-32	-1.30393e-09	-0.895005
5006743	chr9:5006743:T:G	2.52751e-39	-0.5347	-1.62745	1.03875e-33	-1.88199	-1.68208
5007132	chr9:5007132:T:G	4.39404e-38	2.22148	-1.52803	3.26067e-30	5.45092	-0.963323
5007138	chr9:5007138:C:T	2.61853e-39	-0.477803	-1.64897	1.07077e-33	-1.86188	-1.67184
5007210	chr9:5007210:C:T	2.8435e-38	1.80791	-1.54968	1.83247e-30	4.91194	-1.00061
5007248	chr9:5007248:T:C	4.10934e-39	-1.30393e-09	-1.67613	7.12103e-33	-1.30393e-09	-1.63904
5007343	chr9:5007343:A:T	4.10814e-39	-1.30393e-09	-1.67642	6.76269e-33	-1.30393e-09	-1.69067
5007511	chr9:5007511:C:T	1.83459e-38	-0.17998	-7.1114e-10	3.0119e-32	-0.196936	-7.1114e-10
5007610	chr9:5007610:C:CT	3.59603e-38	2.11508	-1.62205	3.90167e-30	5.75646	-1.0894
5007819	chr9:5007819:C:T	5.32309e-39	-1.30393e-09	-1.41733	1.01506e-32	-1.30393e-09	-1.28456
5008009	chr9:5008009:A:G	1.33318e-38	-1.30393e-09	-0.499237	1.72921e-32	-1.30393e-09	-0.751842
5008070	chr9:5008070:C:A	4.37418e-39	0.0279538	-1.64162	1.37829e-33	-1.71765	-1.56359
5008700	chr9:5008700:G:C	7.9911e-38	2.82237	-1.53084	6.27698e-30	6.13835	-0.995797
5008704	chr9:5008704:C:T	5.00403e-39	-1.47914	-7.1114e-10	8.48307e-33	-1.46402	-7.1114e-10
5009211	chr9:5009211:T:TAAAC	1.23032e-38	-0.579526	-7.1114e-10	1.78926e-32	-0.717706	-7.1114e-10
5009215	chr9:5009215:C:T	9.58206e-38	3.003	-1.5299	7.69569e-30	6.34728	-1.00096
5009541	chr9:5009541:G:A	4.82199e-39	-0.111179	-1.40502	1.10256e-33	-1.83119	-1.67326
5009666	chr9:5009666:G:A	1.01056e-37	2.9829	-1.45661	8.77872e-30	6.33337	-0.855376
5009807	chr9:5009807:G:C	1.26391e-38	-1.30393e-09	-0.55259	1.4798e-32	-1.30393e-09	-0.907596
5009880	chr9:5009880:C:G	5.07915e-39	-1.30393e-09	-1.46424	9.96101e-33	-1.30393e-09	-1.30341
5009905	chr9:5009905:G:A	9.4461e-38	2.89564	-1.43684	8.16321e-30	6.22339	-0.818085
5009962	chr9:5009962:A:G	1.95051e-38	-1.30393e-09	-0.11871	4.09251e-32	-1.30393e-09	0.109652
5010091	chr9:5010091:G:A	3.38649e-38	1.6657	-1.23271	1.70318e-32	0.262671	-1.02968
5010192	chr9:5010192:G:A	3.29295e-35	5.50307	1.80967	1.49224e-31	2.15295	-0.749591
5010381	chr9:5010381:TA:T	1.78755e-39	-0.826902	-1.68164	9.17005e-34	-2.05465	-1.63408
5010440	chr9:5010440:C:T	6.40179e-39	-1.30393e-09	-1.23281	1.27778e-32	-1.30393e-09	-1.05438
5010475	chr9:5010475:T:C	4.65759e-38	2.13784	-1.38615	3.84587e-30	5.33883	-0.686171
5010479	chr9:5010479:C:T	6.49976e-39	-1.30393e-09	-1.21762	9.45932e-33	-1.30393e-09	-1.35509
5010567	chr9:5010567:C:T	2.67567e-38	-1.30393e-09	0.197397	2.81458e-32	-1.30393e-09	-0.264694
5010751	chr9:5010751:C:A	2.41356e-35	5.15725	1.84481	1.17267e-31	1.89655	-0.734187
5010849	chr9:5010849:G:T	1.43759e-39	-2.72642	-7.1114e-10	2.51094e-33	-2.68144	-7.1114e-10
5010920	chr9:5010920:G:A	4.48727e-38	2.07565	-1.36121	3.66223e-30	5.24928	-0.645538
5011004	chr9:5011004:G:A	1.41885e-39	-2.73954	-7.1114e-10	2.46506e-33	-2.69988	-7.1114e-10
5011646	chr9:5011646:T:C	4.97314e-39	-1.30393e-09	-1.48534	7.53764e-33	-1.30393e-09	-1.58218
5012037	chr9:5012037:C:T	5.44794e-38	2.27483	-1.36639	4.77554e-30	5.52369	-0.654522
5012138	chr9:5012138:A:G	4.37532e-39	-1.30393e-09	-1.61341	8.23399e-33	-1.30393e-09	-1.49382
5012309	chr9:5012309:T:C	4.17424e-39	-1.30393e-09	-1.66046	6.7899e-33	-1.30393e-09	-1.68666
5012400	chr9:5012400:G:A	1.2182e-38	-1.30393e-09	-0.589431	1.60906e-32	-1.30393e-09	-0.823854
5012416	chr9:5012416:G:GT	1.54778e-39	-2.65257	-7.1114e-10	2.87179e-33	-2.54716	-7.1114e-10
5012696	chr9:5012696:A:G	6.35387e-38	2.4357	-1.37344	5.791e-30	5.73037	-0.668398
5012702	chr9:5012702:T:A	5.53195e-38	2.28939	-1.36565	4.87003e-30	5.54322	-0.654457
5013120	chr9:5013120:C:G	1.78182e-38	-1.30393e-09	-0.209167	1.75319e-32	-1.30393e-09	-0.73807
5013309	chr9:5013309:G:A	1.82078e-39	-0.811133	-1.67899	1.05232e-33	-2.06065	-1.49044
5013410	chr9:5013410:A:G	4.08375e-39	-1.30393e-09	-1.68237	6.763e-33	-1.30393e-09	-1.69062
5013552	chr9:5013552:A:G	7.92186e-39	-1.30393e-09	-1.01976	1.10335e-32	-1.30393e-09	-1.20115
5013667	chr9:5013667:T:G	5.44217e-39	-1.30393e-09	-1.39521	8.6402e-33	-1.30393e-09	-1.44567
5013858	chr9:5013858:TTTAA:T	4.08639e-39	-1.30393e-09	-1.68173	6.79645e-33	-1.30393e-09	-1.68569
5013963	chr9:5013963:C:G	5.15077e-39	-1.45024	-7.1114e-10	1.4548e-32	-0.924638	-7.1114e-10
5014277	chr9:5014277:T:C	6.59381e-38	2.39146	-1.29213	6.40336e-30	5.6863	-0.523817
5014332	chr9:5014332:G:A	1.59567e-39	-0.93138	-1.69072	8.99378e-34	-2.1309	-1.57724
5014372	chr9:5014372:A:G	5.68195e-38	2.35112	-1.40063	5.01278e-30	5.63253	-0.714875
5015241	chr9:5015241:A:G	5.83797e-38	2.33477	-1.35719	5.41092e-30	5.62294	-0.628857
5015456	chr9:5015456:TA:T	4.09007e-39	-1.30393e-09	-1.68083	6.76325e-33	-1.30393e-09	-1.69059
5015475	chr9:5015475:C:T	1.80845e-38	-1.30393e-09	-0.194331	2.01757e-32	-1.30393e-09	-0.597611
5015769	chr9:5015769:T:G	1.47724e-38	-1.30393e-09	-0.396627	1.69461e-32	-1.30393e-09	-0.772055
5016069	chr9:5016069:G:A	4.18702e-39	-1.30393e-09	-1.6574	7.35649e-33	-1.30393e-09	-1.60651
5016093	chr9:5016093:CAGCCG:C	6.72308e-39	-1.30393e-09	-1.18384	1.35473e-32	-1.30393e-09	-0.995907
5016099	chr9:5016099:TC:T	6.72308e-39	-1.30393e-09	-1.18384	1.35473e-32	-1.30393e-09	-0.995907
5016101	chr9:5016101:G:A	4.82954e-39	-1.30393e-09	-1.51464	7.38344e-33	-1.30393e-09	-1.60285
5016145	chr9:5016145:C:T	6.70403e-38	2.37223	-1.25632	3.71601e-32	1.10819	-1.09504
5016390	chr9:5016390:A:C	1.44503e-39	-2.72126	-7.1114e-10	3.29388e-33	-2.41002	-7.1114e-10
5016427	chr9:5016427:A:G	9.04651e-39	-1.30393e-09	-0.887008	1.24177e-32	-1.30393e-09	-1.08297
5016443	chr9:5016443:G:A	4.06364e-39	-1.30393e-09	-1.68731	7.01863e-33	-1.30393e-09	-1.65352
5016818	chr9:5016818:A:G	3.16919e-39	-0.249419	-1.68649	1.58911e-33	-1.51355	-1.62536
5017350	chr9:5017350:G:A	3.11823e-39	-0.261435	-1.69069	1.62346e-33	-1.52395	-1.59359
5017494	chr9:5017494:G:T	4.14536e-39	-1.30393e-09	-1.6674	6.76228e-33	-1.30393e-09	-1.69073
5017889	chr9:5017889:T:G	7.45244e-38	-1.30393e-09	1.22174	7.16415e-32	-1.30393e-09	0.669584
5018041	chr9:5018041:G:A	3.18598e-39	-0.245482	-1.68514	1.57856e-33	-1.51626	-1.62932
5018551	chr9:5018551:C:G	1.92353e-38	-1.30393e-09	-0.132643	2.13239e-32	-1.30393e-09	-0.542262
5018664	chr9:5018664:G:A	4.16309e-39	-1.30393e-09	-1.66313	6.76292e-33	-1.30393e-09	-1.69064
5018673	chr9:5018673:C:A	6.28309e-39	-1.30393e-09	-1.25153	9.3006e-33	-1.30393e-09	-1.37201
5019201	chr9:5019201:T:G	3.67185e-39	-0.0984299	-1.69026	1.80987e-33	-1.42435	-1.58449
5020089	chr9:5020089:G:A	7.24207e-38	2.77919	-1.58608	5.69287e-32	1.91769	-1.47798
5020120	chr9:5020120:C:G	6.32825e-39	-1.30393e-09	-1.24436	1.26136e-32	-1.30393e-09	-1.06732
5020166	chr9:5020166:G:A	4.15141e-39	-1.30393e-09	-1.66594	6.77674e-33	-1.30393e-09	-1.68859
5020377	chr9:5020377:G:C	4.50824e-39	-1.30393e-09	-1.58348	7.08743e-33	-1.30393e-09	-1.64377
5020838	chr9:5020838:G:T	4.06844e-39	-1.30393e-09	-1.68613	7.50183e-33	-1.30393e-09	-1.58694
5021140	chr9:5021140:T:A	2.51906e-38	1.69833	-1.56125	1.23729e-32	0.297745	-1.38432
5021189	chr9:5021189:G:A	8.70586e-39	-1.30393e-09	-0.925391	1.19753e-32	-1.30393e-09	-1.11925
5021191	chr9:5021191:A:T	1.99711e-39	-0.757483	-1.6402	1.19612e-33	-2.0179	-1.40511
5021514	chr9:5021514:A:G	3.59813e-37	1.88293	0.913264	8.70566e-33	-0.296576	-1.14154
5021529	chr9:5021529:C:T	1.52198e-38	-0.180471	-0.18632	1.96461e-32	-0.402701	-0.221509
5021891	chr9:5021891:G:A	4.05388e-39	-1.30393e-09	-1.68971	6.8077e-33	-1.30393e-09	-1.68404
5022807	chr9:5022807:C:T	1.94033e-39	-0.746076	-1.68045	1.05914e-33	-2.02651	-1.51813
5022998	chr9:5022998:AG:A	4.34342e-39	-1.30393e-09	-1.62073	6.9228e-33	-1.30393e-09	-1.66727
5023048	chr9:5023048:A:G	4.05077e-39	-1.30393e-09	-1.69048	6.81342e-33	-1.30393e-09	-1.6832
5023064	chr9:5023064:T:C	4.06322e-39	-1.30393e-09	-1.68741	6.76697e-33	-1.30393e-09	-1.69004
5023369	chr9:5023369:G:A	4.16762e-39	-1.30393e-09	-1.66204	7.29973e-33	-1.30393e-09	-1.61425
5023604	chr9:5023604:A:C	2.0969e-39	-0.663411	-1.68552	1.12136e-33	-1.9966	-1.49096
5023794	chr9:5023794:G:T	1.62868e-38	1.2236	-1.52263	1.04777e-32	-0.0151231	-1.23772
5024064	chr9:5024064:G:T	6.06425e-39	-1.30393e-09	-1.28698	1.21072e-32	-1.30393e-09	-1.10829
5024168	chr9:5024168:A:G	8.14366e-39	-1.30393e-09	-0.992148	1.13051e-32	-1.30393e-09	-1.17684
5024249	chr9:5024249:C:T	4.05779e-39	-1.30393e-09	-1.68875	6.78665e-33	-1.30393e-09	-1.68713
5024427	chr9:5024427:T:A	2.71651e-38	1.86178	-1.64924	1.92022e-32	0.731037	-1.3781
5025025	chr9:5025025:C:G	4.14198e-39	-1.30393e-09	-1.66821	6.76308e-33	-1.30393e-09	-1.69061
5025469	chr9:5025469:T:C	6.24126e-39	-1.30393e-09	-1.2582	1.25573e-32	-1.30393e-09	-1.07179
5025746	chr9:5025746:T:G	1.83174e-39	-0.795992	-1.68813	9.29999e-34	-2.11507	-1.5596
5026223	chr9:5026223:C:T	4.22455e-39	-1.30393e-09	-1.64847	7.46179e-33	-1.30393e-09	-1.5923
5026293	chr9:5026293:A:G	2.34028e-38	1.75244	-1.68897	8.52153e-33	0.230982	-1.69048
5026580	chr9:5026580:A:G	4.25149e-39	-1.30393e-09	-1.64212	6.84026e-33	-1.30393e-09	-1.67927
5026932	chr9:5026932:G:A	1.40523e-39	-2.74919	-7.1114e-10	2.3529e-33	-2.74644	-7.1114e-10
5027011	chr9:5027011:A:G	4.18449e-39	-1.30393e-09	-1.658	7.34892e-33	-1.30393e-09	-1.60754
5027958	chr9:5027958:G:A	5.32222e-39	-1.30393e-09	-1.4175	8.54176e-33	-1.30393e-09	-1.45712
5028137	chr9:5028137:C:T	4.88496e-39	-1.30393e-09	-1.50323	7.86936e-33	-1.30393e-09	-1.53911
5028813	chr9:5028813:C:T	3.37384e-39	-0.373592	-1.49974	9.4502e-34	-1.9998	-1.65884
5029038	chr9:5029038:C:G	5.51786e-39	-1.30393e-09	-1.3814	8.77369e-33	-1.30393e-09	-1.43033
5029235	chr9:5029235:G:C	4.88496e-39	-1.30393e-09	-1.50323	7.86936e-33	-1.30393e-09	-1.53911
5029382	chr9:5029382:T:A	4.53776e-39	-1.30393e-09	-1.57695	8.71196e-33	-1.30393e-09	-1.43739
5029479	chr9:5029479:A:G	4.18263e-39	-1.30393e-09	-1.65845	7.34371e-33	-1.30393e-09	-1.60825
5029611	chr9:5029611:T:C	1.73155e-38	-1.30393e-09	-0.237783	1.95006e-32	-1.30393e-09	-0.631648
5029706	chr9:5029706:C:T	4.90772e-39	-1.30393e-09	-1.49858	7.45882e-33	-1.30393e-09	-1.59269
5030080	chr9:5030080:T:C	9.53531e-38	3.08221	-1.61401	1.13422e-29	6.86808	-1.13389
5030089	chr9:5030089:T:C	4.22423e-39	-1.30393e-09	-1.64855	7.43668e-33	-1.30393e-09	-1.59567
5030925	chr9:5030925:A:G	6.45677e-38	2.76907	-1.69074	5.57128e-30	6.49249	-1.4692
5031136	chr9:5031136:A:G	7.70271e-39	-1.30393e-09	-1.04782	1.07833e-32	-1.30393e-09	-1.22409
5031258	chr9:5031258:G:C	2.6735e-38	-1.30393e-09	0.196586	3.07984e-32	-1.30393e-09	-0.174627
5031463	chr9:5031463:C:T	6.50947e-38	2.73861	-1.65215	6.77507e-30	6.46312	-1.2442
5032199	chr9:5032199:G:T	4.53727e-39	-1.30393e-09	-1.57706	8.70628e-33	-1.30393e-09	-1.43805
5032206	chr9:5032206:C:T	4.45847e-39	-1.30393e-09	-1.59458	7.05592e-33	-1.30393e-09	-1.64822
5032327	chr9:5032327:G:T	4.20202e-39	-1.30393e-09	-1.65382	7.40065e-33	-1.30393e-09	-1.60052
5032416	chr9:5032416:A:G	4.37476e-39	-1.30393e-09	-1.61354	6.85922e-33	-1.30393e-09	-1.6765
5032679	chr9:5032679:G:C	4.33847e-39	-1.30393e-09	-1.62187	6.83675e-33	-1.30393e-09	-1.67978
5032688	chr9:5032688:G:C	4.05391e-39	-1.30393e-09	-1.68971	6.93286e-33	-1.30393e-09	-1.66582
5032933	chr9:5032933:C:T	9.18929e-38	3.12197	-1.69073	8.68803e-30	6.93248	-1.46487
5033125	chr9:5033125:C:T	5.60769e-39	-1.30393e-09	-1.36525	8.98269e-33	-1.30393e-09	-1.40679
5033289	chr9:5033289:G:A	6.26623e-39	-1.30393e-09	-1.25421	1.24962e-32	-1.30393e-09	-1.07666
5033371	chr9:5033371:A:G	1.79937e-38	-1.30393e-09	-0.199368	5.63913e-32	-1.30393e-09	0.430225
5033391	chr9:5033391:G:A	1.91605e-38	-1.30393e-09	-0.136537	2.11869e-32	-1.30393e-09	-0.548708
5033622	chr9:5033622:G:T	1.2488e-38	-1.30393e-09	-0.564619	1.68365e-32	-1.30393e-09	-0.778545
5033856	chr9:5033856:C:T	1.7417e-37	3.75425	-1.68361	1.98534e-29	7.67586	-1.38182
5033882	chr9:5033882:C:A	4.28756e-39	-0.333074	-1.3006	1.17024e-33	-1.81371	-1.63117
5033977	chr9:5033977:T:G	1.6669e-39	-2.72243	0.144011	9.35227e-34	-2.70311	-0.965945
5034115	chr9:5034115:A:C	6.05823e-39	-1.30393e-09	-1.28797	1.19959e-32	-1.30393e-09	-1.11753
5034454	chr9:5034454:C:A	6.20972e-39	0.193283	-1.45656	1.29753e-33	-1.66756	-1.67407
5034696	chr9:5034696:C:G	5.52259e-39	-1.30393e-09	-1.38054	8.85663e-33	-1.30393e-09	-1.42093
5034908	chr9:5034908:G:A	4.12461e-39	-1.30393e-09	-1.67242	6.76715e-33	-1.30393e-09	-1.69001
5034926	chr9:5034926:C:A	6.05433e-39	-1.30393e-09	-1.28861	1.21164e-32	-1.30393e-09	-1.10753
5035069	chr9:5035069:G:C	3.03198e-37	4.22981	-1.60481	4.4973e-29	8.24984	-1.13812
5035205	chr9:5035205:G:C	1.53607e-39	-2.66016	-7.1114e-10	2.52582e-33	-2.67553	-7.1114e-10
5035537	chr9:5035537:G:A	4.20756e-39	-1.30393e-09	-1.6525	7.41251e-33	-1.30393e-09	-1.59892
5035586	chr9:5035586:A:T	4.59801e-38	2.33874	-1.59991	1.845e-32	0.81026	-1.49728
5035727	chr9:5035727:G:A	4.97935e-38	0.4904	0.328098	2.64811e-32	-0.115608	-0.210053
5035974	chr9:5035974:G:A	5.48404e-38	0.561927	0.353113	2.86386e-32	-0.0551964	-0.192138
5036219	chr9:5036219:G:A	7.86554e-35	5.85495	2.32849	2.6041e-31	2.37432	-0.414152
5036344	chr9:5036344:G:A	8.91813e-38	3.07062	-1.66934	1.33392e-29	7.17545	-1.27908
5036554	chr9:5036554:G:C	7.03844e-39	-1.30393e-09	-1.138	1.02462e-32	-1.30393e-09	-1.27519
5036786	chr9:5036786:C:T	3.04118e-38	-1.30393e-09	0.325445	3.63067e-32	-1.30393e-09	-0.0100885
5037002	chr9:5037002:T:A	5.07699e-35	5.85274	1.89293	2.34451e-31	2.39815	-0.542995
5037014	chr9:5037014:A:G	6.19715e-39	-1.30393e-09	-1.2653	1.24729e-32	-1.30393e-09	-1.07853
5037180	chr9:5037180:T:C	4.16286e-38	2.0927	-1.4533	2.18911e-32	0.656711	-1.17272
5037251	chr9:5037251:T:C	6.78021e-39	-1.30393e-09	-1.17538	1.38753e-32	-1.30393e-09	-0.971979
5037331	chr9:5037331:A:G	3.93657e-39	-1.71908	-7.1114e-10	7.26523e-33	-1.61899	-7.1114e-10
5037363	chr9:5037363:A:G	1.71814e-38	-1.30393e-09	-0.245558	1.94827e-32	-1.30393e-09	-0.632563
5037393	chr9:5037393:A:C	4.90861e-38	2.29356	-1.48937	1.84296e-32	1.00254	-1.69067
5037421	chr9:5037421:G:A	1.08833e-38	-1.30393e-09	-0.702158	1.47235e-32	-1.30393e-09	-0.912644
5037838	chr9:5037838:C:T	4.28026e-39	-1.30393e-09	-1.63537	7.60366e-33	-1.30393e-09	-1.57346
5038010	chr9:5038010:A:G	5.3568e-39	-1.30393e-09	-1.41102	9.75305e-33	-1.30393e-09	-1.32451
5038243	chr9:5038243:AAAAG:A	9.59861e-39	-1.30393e-09	-0.827769	1.33368e-32	-1.30393e-09	-1.01157
5038744	chr9:5038744:C:T	5.52993e-39	-1.30393e-09	-1.37921	8.86825e-33	-1.30393e-09	-1.41961
5038767	chr9:5038767:G:C	4.4645e-39	-1.30393e-09	-1.59323	6.92472e-33	-1.30393e-09	-1.66699
5039009	chr9:5039009:A:G	6.60143e-39	-1.2021	-7.1114e-10	5.05242e-33	-1.98222	-7.1114e-10
5039881	chr9:5039881:A:G	8.04986e-39	-1.30393e-09	-1.00373	1.75174e-32	-1.30393e-09	-0.738896
5040080	chr9:5040080:A:G	3.43613e-38	2.12615	-1.67861	1.29988e-32	0.594353	-1.63159
5040163	chr9:5040163:G:A	1.55905e-34	6.67315	2.19446	4.66514e-31	3.11771	-0.574517
5040203	chr9:5040203:T:A	1.80792e-34	6.74398	2.27173	5.3399e-31	3.21251	-0.534223
5040334	chr9:5040334:G:A	4.40687e-39	-1.30393e-09	-1.60622	7.91036e-33	-1.30393e-09	-1.53392
5040459	chr9:5040459:T:C	9.03264e-39	-1.30393e-09	-0.888543	1.24009e-32	-1.30393e-09	-1.08432
5040494	chr9:5040494:C:G	7.57477e-39	-1.30393e-09	-1.06456	1.0651e-32	-1.30393e-09	-1.23644
5040602	chr9:5040602:T:C	4.1267e-39	-1.30393e-09	-1.67191	6.78089e-33	-1.30393e-09	-1.68798
5040622	chr9:5040622:A:G	4.67766e-39	-1.30393e-09	-1.54659	7.30631e-33	-1.30393e-09	-1.61335
5040629	chr9:5040629:C:G	4.2861e-39	-1.30393e-09	-1.63401	6.8391e-33	-1.30393e-09	-1.67944
5040786	chr9:5040786:T:A	2.95149e-39	-0.431944	-1.57513	1.11135e-33	-1.8059	-1.69062
5040864	chr9:5040864:C:T	4.18978e-39	-1.30393e-09	-1.65674	7.38829e-33	-1.30393e-09	-1.6022
5041197	chr9:5041197:G:T	1.41586e-39	-2.74165	-7.1114e-10	2.32003e-33	-2.76051	-7.1114e-10
5041680	chr9:5041680:T:G	8.06769e-39	-1.30393e-09	-1.00152	1.12175e-32	-1.30393e-09	-1.18461
5041692	chr9:5041692:G:T	1.2748e-39	-1.16701	-1.67958	8.61446e-34	-2.22676	-1.52447
5041756	chr9:5041756:C:G	4.67095e-39	-1.30393e-09	-1.54802	9.10179e-33	-1.30393e-09	-1.39362
5042046	chr9:5042046:C:T	1.41167e-34	6.83381	1.93451	4.66365e-31	3.2521	-0.709226
5042082	chr9:5042082:G:A	4.83458e-38	2.30999	-1.521	2.65955e-32	0.908709	-1.23006
5042172	chr9:5042172:C:T	4.06225e-39	-1.30393e-09	-1.68765	7.09894e-33	-1.30393e-09	-1.64215
5042757	chr9:5042757:G:A	2.0392e-38	1.60462	-1.67887	1.04652e-32	0.29009	-1.54412
5042771	chr9:5042771:C:A	4.06975e-39	-1.30393e-09	-1.68581	6.77139e-33	-1.30393e-09	-1.68938
5043152	chr9:5043152:T:C	2.28844e-39	-0.581365	-1.68015	1.02876e-33	-1.95102	-1.62272
5043201	chr9:5043201:A:G	9.52789e-39	-1.30393e-09	-0.835164	1.30071e-32	-1.30393e-09	-1.0366
5043232	chr9:5043232:G:T	4.14679e-39	-1.30393e-09	-1.66705	7.23734e-33	-1.30393e-09	-1.62284
5043270	chr9:5043270:G:C	4.32642e-39	-1.30393e-09	-1.62465	6.87007e-33	-1.30393e-09	-1.67492
5043688	chr9:5043688:C:G	3.10566e-38	1.71936	-1.37293	1.99978e-32	0.38326	-0.989727
5043767	chr9:5043767:A:T	3.29688e-38	1.77009	-1.36391	2.1156e-32	0.426477	-0.976644
5044331	chr9:5044331:T:C	1.62093e-38	-1.30393e-09	-0.303802	1.60751e-32	-1.30393e-09	-0.824819
5044872	chr9:5044872:A:T	7.85554e-39	-1.02817	-7.1114e-10	1.58959e-32	-0.836032	-7.1114e-10
5045361	chr9:5045361:C:T	7.57548e-39	-1.30393e-09	-1.06447	1.06513e-32	-1.30393e-09	-1.2364
5045590	chr9:5045590:C:G	4.94525e-37	4.70965	-1.59544	8.0075e-29	8.80851	-1.11988
5045658	chr9:5045658:G:A	1.81205e-39	-0.853361	-1.64157	1.10945e-33	-2.0766	-1.42163
5045664	chr9:5045664:T:C	2.49471e-37	4.00146	-1.5715	3.94257e-29	8.01335	-1.03327
5045695	chr9:5045695:C:T	1.94516e-39	-0.779111	-1.64493	1.14948e-33	-2.03332	-1.42946
5045916	chr9:5045916:C:T	1.47724e-34	6.98618	1.82754	4.50268e-31	3.32723	-0.819479
5046292	chr9:5046292:A:G	1.04134e-37	3.00268	-1.44638	1.10612e-29	6.52979	-0.820681
5046653	chr9:5046653:C:G	2.37048e-38	-1.30393e-09	0.0762919	5.06304e-32	-1.30393e-09	0.32246
5046663	chr9:5046663:T:C	3.72537e-38	-1.30393e-09	0.528364	3.28951e-32	-1.30393e-09	-0.108766
5046935	chr9:5046935:T:C	2.18193e-39	-0.675541	-1.63364	1.24913e-33	-1.98088	-1.39877
5047089	chr9:5047089:A:G	4.12615e-39	-1.30393e-09	-1.67204	7.91746e-33	-1.30393e-09	-1.53302
5047375	chr9:5047375:A:C	4.09419e-39	-1.30393e-09	-1.67982	6.76236e-33	-1.30393e-09	-1.69072
5047469	chr9:5047469:A:C	7.57125e-39	-1.30393e-09	-1.06503	1.06467e-32	-1.30393e-09	-1.23684
5047595	chr9:5047595:T:C	4.18319e-39	-1.30393e-09	-1.65831	7.34312e-33	-1.30393e-09	-1.60833
5047684	chr9:5047684:G:A	6.46406e-39	-1.30393e-09	-1.22313	1.02028e-32	-1.30393e-09	-1.27943
5047769	chr9:5047769:T:C	2.30186e-39	-2.25567	-7.1114e-10	2.93897e-33	-2.52403	-7.1114e-10
5048211	chr9:5048211:G:A	6.01676e-38	-1.30393e-09	1.00775	5.85576e-32	-1.30393e-09	0.467919
5048213	chr9:5048213:C:T	7.75934e-38	2.81666	-1.55456	3.73642e-32	1.31882	-1.30019
5048303	chr9:5048303:G:A	1.58647e-38	-1.30393e-09	-0.325294	2.07239e-32	-1.30393e-09	-0.570805
5048595	chr9:5048595:C:T	5.12482e-38	0.847293	-7.1114e-10	2.06248e-31	1.72699	-7.1114e-10
5048814	chr9:5048814:G:A	1.3632e-34	6.6619	2.07147	4.15417e-31	3.0678	-0.640606
5049065	chr9:5049065:G:T	1.55321e-34	6.74198	2.12188	4.81777e-31	3.17893	-0.603543
5049092	chr9:5049092:G:T	6.80601e-38	2.45015	-1.31914	3.9155e-32	0.981152	-0.915715
5049162	chr9:5049162:T:C	4.07685e-39	-1.30393e-09	-1.68406	7.00491e-33	-1.30393e-09	-1.65548
5049248	chr9:5049248:G:GAC	4.23001e-39	-1.30393e-09	-1.64718	6.82744e-33	-1.30393e-09	-1.68114
5049632	chr9:5049632:C:G	7.56389e-39	-1.30393e-09	-1.066	1.06373e-32	-1.30393e-09	-1.23772
5050167	chr9:5050167:T:C	4.16971e-39	-1.30393e-09	-1.66154	6.7884e-33	-1.30393e-09	-1.68688
5050307	chr9:5050307:C:T	2.48337e-39	-0.490686	-1.68909	1.17084e-33	-1.86357	-1.5808
5050344	chr9:5050344:A:G	1.54188e-37	3.62561	-1.67683	1.66603e-29	7.4796	-1.36091
5050369	chr9:5050369:G:C	1.38422e-34	6.66312	2.08556	4.3892e-31	3.10785	-0.625627
5050450	chr9:5050450:T:C	9.0738e-39	-1.30393e-09	-0.883996	1.24518e-32	-1.30393e-09	-1.08023
5050586	chr9:5050586:A:C	7.70774e-39	-1.30393e-09	-1.04716	1.19579e-32	-1.30393e-09	-1.1207
5050706	chr9:5050706:C:T	5.73808e-40	-2.03595	-1.6089	6.63689e-34	-2.61936	-1.39267
5050864	chr9:5050864:T:C	4.21594e-39	-1.30393e-09	-1.65051	7.43182e-33	-1.30393e-09	-1.59632
5050910	chr9:5050910:C:T	5.96851e-36	7.29267	-1.68781	2.61566e-27	12.6022	-1.42726
5051104	chr9:5051104:T:G	4.83356e-39	-1.30393e-09	-1.5138	7.37992e-33	-1.30393e-09	-1.60333
5052507	chr9:5052507:A:G	2.07483e-38	-1.30393e-09	-0.0569239	1.97634e-32	-1.30393e-09	-0.618258
5052615	chr9:5052615:A:G	6.3819e-38	-1.30393e-09	1.06666	6.13141e-32	-1.30393e-09	0.513919
5052673	chr9:5052673:A:G	8.98886e-39	-1.30393e-09	-0.893401	1.37302e-32	-1.30393e-09	-0.982492
5054245	chr9:5054245:G:A	1.66456e-38	-1.30393e-09	-0.277244	2.06353e-32	-1.30393e-09	-0.57509
5054396	chr9:5054396:GTT:G	9.03309e-39	-1.30393e-09	-0.888493	1.24043e-32	-1.30393e-09	-1.08404
5054423	chr9:5054423:G:A	2.29348e-38	-1.30393e-09	0.0432673	2.21178e-32	-1.30393e-09	-0.50571
5055015	chr9:5055015:C:T	1.24411e-38	-2.47617	1.9078	5.03817e-33	-2.77654	0.791496
5055434	chr9:5055434:C:T	1.55022e-39	-1.29786	-1.35313	1.37449e-33	-2.19824	-1.08577
5055489	chr9:5055489:A:G	4.30329e-39	-1.30393e-09	-1.63001	7.95368e-33	-1.30393e-09	-1.52846
5056037	chr9:5056037:A:G	8.35781e-38	2.03008	-0.693689	5.65361e-32	0.66412	-0.231333
5056282	chr9:5056282:T:A	4.33804e-39	-1.30393e-09	-1.62196	8.09808e-33	-1.30393e-09	-1.51046
5056931	chr9:5056931:C:A	7.34693e-36	4.66696	1.14569	6.07441e-32	1.51478	-1.0102
5057230	chr9:5057230:ACTT:A	3.44853e-37	4.42793	-1.6742	3.69615e-29	8.28566	-1.37011
5057284	chr9:5057284:T:A	1.90392e-39	-0.766235	-1.67924	9.57931e-34	-2.00446	-1.64061
5057681	chr9:5057681:C:T	1.53346e-39	-2.66186	-7.1114e-10	2.5704e-33	-2.65803	-7.1114e-10
5057731	chr9:5057731:G:A	4.31188e-39	-1.30393e-09	-1.62801	7.79298e-33	-1.30393e-09	-1.54887
5057822	chr9:5057822:C:A	8.5221e-36	7.29486	-1.33383	3.05513e-27	12.0108	-0.680591
5057842	chr9:5057842:A:T	5.07675e-39	-1.30393e-09	-1.46472	7.64991e-33	-1.30393e-09	-1.5674
5057884	chr9:5057884:C:G	6.71066e-37	4.46317	-1.04369	7.85559e-29	7.92463	-0.25515
5058013	chr9:5058013:T:C	5.07422e-39	-1.30393e-09	-1.46522	7.64747e-33	-1.30393e-09	-1.56772
5058048	chr9:5058048:A:G	4.63085e-37	4.73869	-1.69017	5.93529e-29	8.86071	-1.47155
5058059	chr9:5058059:T:C	6.05338e-39	-1.30393e-09	-1.28877	9.62522e-33	-1.30393e-09	-1.3377
5058524	chr9:5058524:A:T	5.57033e-39	-1.30393e-09	-1.37193	1.12792e-32	-1.30393e-09	-1.17913
5058976	chr9:5058976:A:G	1.41421e-39	-2.74281	-7.1114e-10	2.28425e-33	-2.77605	-7.1114e-10
5059440	chr9:5059440:C:T	8.86895e-36	4.24806	1.75287	4.61992e-32	1.00744	-0.776571
5059984	chr9:5059984:T:C	1.47386e-38	-1.30393e-09	-0.398914	1.50868e-32	-1.30393e-09	-0.888272
5060039	chr9:5060039:C:A	4.21449e-39	-1.30393e-09	-1.65086	6.81867e-33	-1.30393e-09	-1.68243
5060234	chr9:5060234:C:T	4.31267e-39	-1.30393e-09	-1.62783	7.79477e-33	-1.30393e-09	-1.54864
5060535	chr9:5060535:A:G	4.53842e-39	-1.30393e-09	-1.57681	8.35602e-33	-1.30393e-09	-1.47911
5060824	chr9:5060824:C:T	5.69447e-39	-1.30393e-09	-1.34989	1.11987e-32	-1.30393e-09	-1.18629
5060866	chr9:5060866:T:C	7.56951e-39	-1.30393e-09	-1.06526	1.0644e-32	-1.30393e-09	-1.23709
5061037	chr9:5061037:A:G	2.93779e-39	-2.01173	-7.1114e-10	2.69209e-33	-2.61177	-7.1114e-10
5061578	chr9:5061578:G:A	6.29615e-38	2.74388	-1.69074	2.08674e-32	1.10655	-1.67045
5061937	chr9:5061937:G:A	9.0359e-39	-1.30393e-09	-0.888182	1.24083e-32	-1.30393e-09	-1.08373
5061992	chr9:5061992:C:T	4.07594e-39	-1.30393e-09	-1.68429	6.76858e-33	-1.30393e-09	-1.6898
5062056	chr9:5062056:G:A	4.90476e-38	2.45233	-1.64893	1.78845e-32	0.8563	-1.57445
5062078	chr9:5062078:C:T	4.95702e-39	-1.30393e-09	-1.48858	7.58649e-33	-1.30393e-09	-1.57572
5062082	chr9:5062082:T:G	1.3809e-39	-2.76665	-7.1114e-10	2.27737e-33	-2.77907	-7.1114e-10
5062300	chr9:5062300:A:T	1.1522e-37	3.34406	-1.6866	9.31021e-30	7.07626	-1.53948
5062831	chr9:5062831:A:T	5.2437e-39	-1.30393e-09	-1.43236	8.37405e-33	-1.30393e-09	-1.47695
5062840	chr9:5062840:G:A	4.34072e-39	-1.30393e-09	-1.62135	6.79297e-33	-1.30393e-09	-1.6862
5062844	chr9:5062844:A:T	9.07003e-38	2.75172	-1.33354	4.53508e-32	1.19893	-0.986596
5063199	chr9:5063199:G:A	2.36729e-39	-2.17744	-0.0501991	6.19331e-34	-2.64725	-1.43396
5063296	chr9:5063296:G:T	3.3204e-39	-0.204987	-1.68432	1.33003e-33	-1.68145	-1.63544
5063742	chr9:5063742:C:G	4.52263e-39	-1.30393e-09	-1.58029	8.11675e-33	-1.30393e-09	-1.50816
5064548	chr9:5064548:G:A	2.62969e-39	-0.452386	-1.67013	1.12419e-33	-1.81683	-1.6682
5064617	chr9:5064617:T:C	4.30759e-39	-1.30393e-09	-1.62901	7.78824e-33	-1.30393e-09	-1.54948
5065003	chr9:5065003:C:G	4.15366e-39	-1.30393e-09	-1.6654	7.03924e-33	-1.30393e-09	-1.65059
5065534	chr9:5065534:T:C	7.82317e-39	-1.30393e-09	-1.0323	1.90108e-32	-1.30393e-09	-0.657084
5065754	chr9:5065754:G:A	1.72851e-38	-1.30393e-09	-0.239544	1.6905e-32	-1.30393e-09	-0.774481
5065810	chr9:5065810:A:G	1.42298e-39	-2.73663	-7.1114e-10	2.308e-33	-2.76571	-7.1114e-10
5066416	chr9:5066416:A:T	2.96617e-38	-1.30393e-09	0.300468	2.61649e-32	-1.30393e-09	-0.337673
5066455	chr9:5066455:T:C	4.01134e-37	4.59023	-1.68532	4.08398e-29	8.44174	-1.42642
5066747	chr9:5066747:T:C	6.31983e-39	-1.30393e-09	-1.24569	1.15625e-32	-1.30393e-09	-1.15432
5067215	chr9:5067215:TAACA:T	4.30926e-39	-1.30393e-09	-1.62862	6.90418e-33	-1.30393e-09	-1.66996
5067298	chr9:5067298:C:T	6.72982e-36	3.99879	1.72612	4.46071e-32	0.820336	-0.624535
5067491	chr9:5067491:A:G	2.12394e-39	-2.33612	-7.1114e-10	3.28814e-33	-2.41177	-7.1114e-10
5067560	chr9:5067560:T:C	5.39059e-39	-1.30393e-09	-1.40473	1.09058e-32	-1.30393e-09	-1.21279
5067657	chr9:5067657:T:A	5.88561e-39	-1.30393e-09	-1.31688	1.31324e-32	-1.30393e-09	-1.02701
5067784	chr9:5067784:A:G	6.66587e-39	-1.30393e-09	-1.19239	1.35023e-32	-1.30393e-09	-0.999228
5067832	chr9:5067832:T:C	3.97889e-36	4.5004	0.698973	2.17738e-30	4.13745	-0.0536585
5068075	chr9:5068075:G:A	1.0053e-38	-1.30393e-09	-0.781521	1.36856e-32	-1.30393e-09	-0.985747
5068178	chr9:5068178:A:C	9.78036e-40	-2.628	-0.483601	6.98699e-34	-2.68031	-1.28032
5068380	chr9:5068380:AATT:A	4.26926e-39	-1.30393e-09	-1.63795	7.56951e-33	-1.30393e-09	-1.57796
5068388	chr9:5068388:A:G	7.64764e-39	-1.30393e-09	-1.05499	1.07495e-32	-1.30393e-09	-1.22724
5068596	chr9:5068596:T:C	4.41246e-38	2.38646	-1.68883	1.49091e-32	0.781618	-1.68174
5068902	chr9:5068902:C:T	4.05221e-39	-1.30393e-09	-1.69012	6.85416e-33	-1.30393e-09	-1.67724
5069264	chr9:5069264:G:A	4.99865e-39	-1.30393e-09	-1.48022	9.61789e-33	-1.30393e-09	-1.33847
5069771	chr9:5069771:T:A	6.81747e-38	-1.30393e-09	1.13269	6.12383e-32	-1.30393e-09	0.512681
5069817	chr9:5069817:T:A	7.62865e-39	-1.30393e-09	-1.05748	1.07257e-32	-1.30393e-09	-1.22945
5069837	chr9:5069837:G:A	2.19451e-35	4.75276	2.15415	7.2798e-32	1.34494	-0.659339
5070132	chr9:5070132:A:G	4.50435e-39	-1.30393e-09	-1.58434	8.98589e-33	-1.30393e-09	-1.40644
5070227	chr9:5070227:ATTATC:A	3.24414e-38	2.07117	-1.68112	1.23938e-32	0.536301	-1.6212
5070357	chr9:5070357:A:C	4.59191e-39	-1.30393e-09	-1.56509	7.1561e-33	-1.30393e-09	-1.63413
5070400	chr9:5070400:G:GA	4.27099e-39	-1.30393e-09	-1.63754	7.68367e-33	-1.30393e-09	-1.56299
5070401	chr9:5070401:A:G	1.04265e-37	2.54976	-0.992213	6.33469e-32	1.01839	-0.471858
5070831	chr9:5070831:C:G	5.944e-38	2.6045	-1.60892	2.03504e-32	0.941543	-1.53053
5070905	chr9:5070905:C:T	1.05444e-38	-0.397314	-0.336478	5.00191e-33	-1.10897	-0.883296
5070912	chr9:5070912:A:G	3.17884e-36	6.63815	-1.66327	7.37617e-28	11.5236	-1.61455
5071508	chr9:5071508:A:G	1.39324e-39	-2.75776	-7.1114e-10	2.58863e-33	-2.65096	-7.1114e-10
5071800	chr9:5071800:A:G	3.08963e-38	0.341249	-7.1114e-10	3.55272e-32	-0.0317937	-7.1114e-10
5072182	chr9:5072182:C:T	2.86462e-39	-0.352184	-1.68477	1.24358e-33	-1.73904	-1.64505
5072214	chr9:5072214:T:C	6.3289e-39	-1.30393e-09	-1.24426	9.71408e-33	-1.30393e-09	-1.32852
5072792	chr9:5072792:T:C	7.64915e-39	-1.30393e-09	-1.05479	1.07519e-32	-1.30393e-09	-1.227
5072798	chr9:5072798:T:C	7.29215e-38	2.32296	-1.12297	4.9695e-32	0.906126	-0.602313
5072850	chr9:5072850:G:A	4.06611e-39	-1.30393e-09	-1.6867	6.77291e-33	-1.30393e-09	-1.68916
5073360	chr9:5073360:T:G	4.33448e-39	-1.30393e-09	-1.62279	6.81889e-33	-1.30393e-09	-1.68239
5074189	chr9:5074189:T:C	6.8894e-38	2.82331	-1.68013	2.29753e-32	1.17885	-1.64653
5074359	chr9:5074359:C:T	5.4183e-36	7.13308	-1.62493	1.79067e-27	12.4468	-1.65077
5074407	chr9:5074407:A:G	4.33106e-39	-1.30393e-09	-1.62358	6.81708e-33	-1.30393e-09	-1.68266
5074580	chr9:5074580:G:A	4.57612e-39	-1.30393e-09	-1.56854	7.02243e-33	-1.30393e-09	-1.65298
5075619	chr9:5075619:G:C	4.40035e-39	-1.30393e-09	-1.6077	6.96374e-33	-1.30393e-09	-1.66137
5075628	chr9:5075628:C:G	4.98197e-38	2.09322	-1.2742	2.91511e-32	0.646238	-0.875836
5075757	chr9:5075757:T:A	1.24216e-38	-1.30393e-09	-0.569954	2.54548e-32	-1.30393e-09	-0.365185
5076399	chr9:5076399:T:C	2.96732e-39	-0.315901	-1.68583	1.24543e-33	-1.75617	-1.62644
5076613	chr9:5076613:G:C	8.38427e-38	2.26827	-0.928714	6.28565e-32	0.875764	-0.337
5076970	chr9:5076970:C:T	4.14272e-39	-1.30393e-09	-1.66804	6.77075e-33	-1.30393e-09	-1.68948
5077517	chr9:5077517:T:C	4.73997e-39	-1.30393e-09	-1.53336	1.09341e-32	-1.30393e-09	-1.21021
5078117	chr9:5078117:T:C	8.27278e-38	2.26113	-0.934965	6.17447e-32	0.865839	-0.344921
5078290	chr9:5078290:C:T	1.28123e-38	-1.30393e-09	-0.538984	2.92428e-32	-1.30393e-09	-0.226458
5078700	chr9:5078700:T:C	4.5854e-39	-1.30393e-09	-1.56651	7.14714e-33	-1.30393e-09	-1.63538
5079156	chr9:5079156:G:T	3.385e-36	6.55925	-1.52153	9.02092e-28	11.0996	-0.989228
5079270	chr9:5079270:GTCAA:G	4.45857e-39	-1.30393e-09	-1.59456	7.07819e-33	-1.30393e-09	-1.64507
5079277	chr9:5079277:AATCT:A	3.09246e-36	6.47184	-1.5245	8.03133e-28	10.989	-0.994846
5079324	chr9:5079324:A:C	1.37554e-37	3.34244	-1.50781	1.00502e-29	6.57728	-0.964031
5079649	chr9:5079649:A:G	1.4187e-38	-1.30393e-09	-0.43706	1.85468e-32	-1.30393e-09	-0.681792
5079787	chr9:5079787:C:G	6.04237e-39	-1.30393e-09	-1.29059	1.20274e-32	-1.30393e-09	-1.1149
5079829	chr9:5079829:T:A	1.58038e-39	-2.63172	-7.1114e-10	2.61257e-33	-2.64176	-7.1114e-10
5079846	chr9:5079846:T:C	4.55461e-39	-1.30393e-09	-1.57325	1.02476e-32	-1.30393e-09	-1.27505
5080718	chr9:5080718:T:C	4.29479e-39	-1.30393e-09	-1.63198	6.79874e-33	-1.30393e-09	-1.68535
5081339	chr9:5081339:A:G	5.40798e-39	-1.30393e-09	-1.40151	7.8596e-33	-1.30393e-09	-1.54036
5081585	chr9:5081585:A:G	2.46446e-38	0.193282	-0.0781105	1.44761e-32	-0.361462	-0.568128
5081630	chr9:5081630:A:G	5.61427e-39	-1.30393e-09	-1.36408	1.10094e-32	-1.30393e-09	-1.20334
5081780	chr9:5081780:G:A	6.39446e-35	5.07261	2.90377	1.94266e-31	1.7896	-0.122467
5081966	chr9:5081966:TAG:T	4.89408e-36	6.94843	-1.54204	1.91471e-27	11.8757	-1.01272
5082333	chr9:5082333:A:G	4.22521e-34	8.91594	0.948671	1.54383e-29	5.7129	0.329614
5082487	chr9:5082487:T:C	2.13309e-39	-2.33182	-7.1114e-10	3.36414e-33	-2.38892	-7.1114e-10
5082551	chr9:5082551:C:G	4.86071e-39	-1.30393e-09	-1.5082	7.45934e-33	-1.30393e-09	-1.59262
5082671	chr9:5082671:T:A	2.52342e-38	0.168582	-0.029769	1.54834e-32	-0.370181	-0.49214
5083008	chr9:5083008:A:G	6.00478e-39	-1.30393e-09	-1.29683	1.19352e-32	-1.30393e-09	-1.1226
5083173	chr9:5083173:C:T	1.06213e-39	-2.49191	-0.537199	7.58471e-34	-2.56317	-1.31537
5083206	chr9:5083206:AT:A	3.22993e-38	0.0772493	0.308409	2.1894e-32	-0.404226	-0.111651
5083615	chr9:5083615:T:G	4.08503e-39	-1.30393e-09	-1.68206	6.76402e-33	-1.30393e-09	-1.69047
5083627	chr9:5083627:A:G	5.51424e-39	-1.30393e-09	-1.38205	8.61116e-33	-1.30393e-09	-1.44903
5083634	chr9:5083634:T:C	6.80157e-38	2.34229	-1.21194	4.70225e-32	0.957913	-0.709377
5083674	chr9:5083674:T:A	2.40635e-37	3.98952	-1.59562	4.7751e-29	8.80496	-1.63329
5083711	chr9:5083711:T:G	1.36505e-39	-2.77819	-7.1114e-10	2.76509e-33	-2.58502	-7.1114e-10
5083786	chr9:5083786:A:AT	1.55247e-35	4.19582	2.36498	6.64004e-32	1.08896	-0.495345
5083928	chr9:5083928:A:G	4.0498e-39	-1.30393e-09	-1.69072	7.18283e-33	-1.30393e-09	-1.6304
5083962	chr9:5083962:TTATTAA:T	1.75271e-39	-2.52822	-7.1114e-10	3.10306e-33	-2.4697	-7.1114e-10
5084049	chr9:5084049:G:T	3.09398e-36	4.09652	0.851309	3.80998e-32	1.08766	-1.04954
5084083	chr9:5084083:A:G	4.32093e-39	-1.30393e-09	-1.62592	6.86109e-33	-1.30393e-09	-1.67623
5085126	chr9:5085126:C:T	4.35151e-39	-1.30393e-09	-1.61886	8.1309e-33	-1.30393e-09	-1.50642
5085549	chr9:5085549:A:G	4.60598e-39	-0.504302	-1.05773	6.59764e-33	-0.72021	-0.995169
5085553	chr9:5085553:A:G	7.27331e-39	-1.30393e-09	-1.10518	1.03102e-32	-1.30393e-09	-1.26895
5085929	chr9:5085929:C:G	1.68773e-39	-2.566	-7.1114e-10	2.79116e-33	-2.57563	-7.1114e-10
5086060	chr9:5086060:A:G	1.0674e-39	-2.34877	-0.675388	1.70326e-33	-2.29942	-0.770126
5086371	chr9:5086371:TTTTCCTC:T	4.07789e-39	-1.30393e-09	-1.68381	7.874e-33	-1.30393e-09	-1.53853
5086608	chr9:5086608:T:G	2.36538e-39	-2.22845	-7.1114e-10	3.9714e-33	-2.22297	-7.1114e-10
5087087	chr9:5087087:C:T	1.03907e-39	-2.52911	-0.521952	7.62009e-34	-2.57214	-1.30175
5087238	chr9:5087238:G:A	5.98039e-40	-2.42885	-1.17464	6.27042e-34	-2.52346	-1.54537
5087774	chr9:5087774:GTTC:G	4.39528e-39	-1.30393e-09	-1.60886	9.43824e-33	-1.30393e-09	-1.35732
5087811	chr9:5087811:T:C	1.45161e-39	-2.71671	-7.1114e-10	2.39381e-33	-2.7292	-7.1114e-10
5087980	chr9:5087980:A:G	1.57358e-38	-1.30393e-09	-0.33345	1.57481e-32	-1.30393e-09	-0.84537
5088482	chr9:5088482:C:A	4.18394e-39	-1.30393e-09	-1.65813	6.79734e-33	-1.30393e-09	-1.68556
5088495	chr9:5088495:C:T	6.76833e-39	-1.30393e-09	-1.17713	9.5852e-33	-1.30393e-09	-1.34187
5088849	chr9:5088849:C:CTAAT	4.51167e-39	-1.30393e-09	-1.58272	8.63175e-33	-1.30393e-09	-1.44664
5089045	chr9:5089045:G:C	1.17508e-37	1.67712	-7.1114e-10	1.70852e-32	-0.763881	-7.1114e-10
5089051	chr9:5089051:A:C	4.5809e-38	-1.30393e-09	0.735093	1.01366e-31	-1.30393e-09	1.01665
5089310	chr9:5089310:G:T	5.95693e-39	-1.30393e-09	-1.30483	1.18041e-32	-1.30393e-09	-1.13364
5089373	chr9:5089373:C:T	5.3353e-39	-1.30393e-09	-1.41504	8.36116e-33	-1.30393e-09	-1.47849
5089688	chr9:5089688:T:C	4.05119e-39	-1.30393e-09	-1.69038	7.10292e-33	-1.30393e-09	-1.64158
5090641	chr9:5090641:G:A	8.90028e-39	0.409567	-1.31287	6.47681e-33	-0.201108	-1.53275
5090644	chr9:5090644:G:A	4.7621e-39	-1.30393e-09	-1.5287	7.41321e-33	-1.30393e-09	-1.59883
5090934	chr9:5090934:A:T	1.53789e-38	1.20704	-1.56344	1.04079e-32	-0.0243364	-1.23519
5090966	chr9:5090966:ATTG:A	1.77039e-38	1.32929	-1.54489	1.1877e-32	0.0741501	-1.20164
5091029	chr9:5091029:T:TAAGTC	5.48893e-39	-1.30393e-09	-1.38665	7.83384e-33	-1.30393e-09	-1.54364
5091675	chr9:5091675:G:A	8.01431e-39	0.285361	-1.29352	5.77862e-33	-0.32741	-1.52052
5092466	chr9:5092466:G:A	2.1069e-38	1.64691	-1.68849	9.96226e-33	0.331431	-1.63472
5092798	chr9:5092798:C:T	9.9651e-38	3.20073	-1.68844	7.00353e-30	6.7776	-1.52552
5092957	chr9:5092957:T:C	7.54332e-39	-1.30393e-09	-1.06873	1.09926e-32	-1.30393e-09	-1.20487
5093065	chr9:5093065:T:G	8.78547e-39	-1.30393e-09	-0.916288	1.92223e-32	-1.30393e-09	-0.64602
5093075	chr9:5093075:T:C	7.80204e-39	-1.30393e-09	-1.035	1.09712e-32	-1.30393e-09	-1.20682
5093614	chr9:5093614:G:T	1.6768e-37	2.20002	-0.167353	3.20209e-31	2.60733	-0.440446
5093646	chr9:5093646:C:T	6.63748e-39	0.430286	-1.62694	6.24018e-33	-0.091998	-1.67908
5093922	chr9:5093922:G:C	1.55458e-39	-2.64818	-7.1114e-10	2.54234e-33	-2.66901	-7.1114e-10
5094185	chr9:5094185:G:A	1.28304e-38	1.15292	-1.69049	6.65802e-33	-0.0836406	-1.62263
5094291	chr9:5094291:T:C	3.57351e-37	-1.30393e-09	2.78933	8.51381e-31	-1.30393e-09	3.14477
5094539	chr9:5094539:G:A	1.14846e-35	7.65718	-1.3978	1.09817e-30	4.8207	-1.42139
5094556	chr9:5094556:A:G	1.38414e-38	-1.30393e-09	-0.461723	2.94196e-32	-1.30393e-09	-0.220429
5095116	chr9:5095116:G:A	2.59919e-39	-2.13419	-7.1114e-10	3.80518e-33	-2.26573	-7.1114e-10
5095191	chr9:5095191:T:A	1.34703e-38	1.20025	-1.68915	6.83303e-33	-0.0444511	-1.63587
5095339	chr9:5095339:T:G	8.34628e-39	-1.30393e-09	-0.967572	1.81571e-32	-1.30393e-09	-0.703028
5095494	chr9:5095494:A:G	5.42373e-39	-1.30393e-09	-1.3986	7.76918e-33	-1.30393e-09	-1.55193
5095538	chr9:5095538:G:A	4.20856e-39	-0.209876	-1.44239	1.06475e-33	-1.86434	-1.67501
5095842	chr9:5095842:G:A	4.35623e-39	-0.311254	-1.30653	9.73717e-34	-1.93853	-1.6902
5096187	chr9:5096187:C:T	4.33705e-39	-1.30393e-09	-1.62219	6.92254e-33	-1.30393e-09	-1.66731
5096937	chr9:5096937:A:C	6.2992e-39	-1.30393e-09	-1.24896	7.82713e-33	-1.30393e-09	-1.5445
5097045	chr9:5097045:G:C	8.63875e-39	-1.30393e-09	-0.93313	1.27184e-32	-1.30393e-09	-1.05904
5097281	chr9:5097281:A:C	3.74178e-36	3.35016	1.78777	1.94424e-32	0.191891	-0.826526
5097324	chr9:5097324:G:A	4.73136e-39	-1.30393e-09	-1.53517	1.11811e-32	-1.30393e-09	-1.18787
5097544	chr9:5097544:C:T	1.60385e-39	-0.936692	-1.68029	8.66177e-34	-2.07738	-1.66838
5097635	chr9:5097635:TA:T	4.27719e-37	4.64512	-1.67605	9.67294e-29	9.43743	-1.55985
5098105	chr9:5098105:A:G	9.79491e-36	6.10023	-7.1114e-10	1.49389e-28	8.31222	-7.1114e-10
5098223	chr9:5098223:T:C	3.08419e-39	-0.822878	-1.14022	9.64661e-34	-2.07815	-1.55992
5098373	chr9:5098373:C:T	4.07976e-39	-1.30393e-09	-1.68335	6.76233e-33	-1.30393e-09	-1.69072
5098418	chr9:5098418:C:T	4.07941e-39	-1.30393e-09	-1.68343	6.77044e-33	-1.30393e-09	-1.68952
5098549	chr9:5098549:C:T	1.47541e-38	1.29106	-1.68893	7.54846e-33	0.0544751	-1.63522
5098833	chr9:5098833:ACAG:A	4.24316e-37	4.60802	-1.64692	8.69734e-29	9.38947	-1.6182
5098987	chr9:5098987:C:T	4.91263e-39	-1.30393e-09	-1.49758	1.19705e-32	-1.30393e-09	-1.11964
5099049	chr9:5099049:C:T	4.50819e-37	4.66988	-1.6482	9.5423e-29	9.48047	-1.61649
5099375	chr9:5099375:T:C	2.48953e-37	4.09324	-1.66536	4.64466e-29	8.73186	-1.58789
5099464	chr9:5099464:T:G	5.29829e-39	-1.30393e-09	-1.422	8.40751e-33	-1.30393e-09	-1.47297
5099759	chr9:5099759:A:T	8.72581e-39	-1.30393e-09	-0.923102	1.20666e-32	-1.30393e-09	-1.11165
5099845	chr9:5099845:A:T	4.05164e-39	-1.30393e-09	-1.69026	6.91056e-33	-1.30393e-09	-1.66904
5099986	chr9:5099986:T:C	2.92218e-40	-2.70304	-1.6166	5.16921e-34	-2.59461	-1.66735
5100127	chr9:5100127:T:C	1.05763e-38	-1.30393e-09	-0.730773	2.46588e-32	-1.30393e-09	-0.396957
5100501	chr9:5100501:G:C	3.36883e-39	-0.412236	-1.46258	9.46887e-34	-1.98779	-1.66887
5100628	chr9:5100628:T:C	3.17532e-39	-0.466298	-1.46768	9.15256e-34	-2.02365	-1.66699
5100862	chr9:5100862:C:T	1.53104e-39	-0.975601	-1.68784	9.01647e-34	-2.10401	-1.60162
5101081	chr9:5101081:A:C	7.3157e-39	-1.30393e-09	-1.09936	1.48767e-32	-1.30393e-09	-0.902295
5101305	chr9:5101305:G:A	1.06702e-38	0.953237	-1.67517	6.68148e-33	-0.214438	-1.48831
5101339	chr9:5101339:G:A	8.8276e-39	-1.30393e-09	-0.911504	1.37594e-32	-1.30393e-09	-0.980368
5101889	chr9:5101889:A:C	4.43331e-39	-1.30393e-09	-1.60024	7.01099e-33	-1.30393e-09	-1.65461
5102088	chr9:5102088:T:C	1.37699e-39	-2.76949	-7.1114e-10	2.51266e-33	-2.68075	-7.1114e-10
5102412	chr9:5102412:T:C	6.6719e-39	-1.30393e-09	-1.19148	9.56507e-33	-1.30393e-09	-1.34397
5102690	chr9:5102690:A:T	1.29844e-38	0.588659	-1.1143	4.14609e-31	4.08651	-1.66127
5102693	chr9:5102693:T:C	9.2586e-39	-1.30393e-09	-0.863834	1.90242e-32	-1.30393e-09	-0.656381
5102819	chr9:5102819:A:G	8.86118e-39	-1.30393e-09	-0.907708	1.80985e-32	-1.30393e-09	-0.706261
5102824	chr9:5102824:C:A	7.78147e-39	-1.30393e-09	-1.03764	1.09008e-32	-1.30393e-09	-1.21326
5102990	chr9:5102990:C:T	7.18724e-39	-1.30393e-09	-1.11708	1.01731e-32	-1.30393e-09	-1.28234
5103067	chr9:5103067:G:A	9.72856e-39	0.778817	-1.59314	6.90165e-33	-0.375442	-1.29489
5103687	chr9:5103687:C:T	7.79358e-39	-1.30393e-09	-1.03609	1.0915e-32	-1.30393e-09	-1.21195
5103871	chr9:5103871:A:G	1.78261e-38	-1.30393e-09	-0.208721	2.28454e-32	-1.30393e-09	-0.473341
5104082	chr9:5104082:G:A	4.1778e-39	-1.30393e-09	-1.6596	7.41516e-33	-1.30393e-09	-1.59857
5104402	chr9:5104402:T:C	1.37443e-38	0.969756	-1.43852	1.14947e-32	-0.176333	-0.983875
5104574	chr9:5104574:G:T	4.06184e-39	-0.264387	-1.42336	3.32178e-33	-0.810596	-1.59099
5104640	chr9:5104640:G:A	3.42557e-39	-1.75133	-0.106785	6.76101e-34	-2.42736	-1.56614
5104849	chr9:5104849:A:T	4.40275e-39	-1.30393e-09	-1.60716	6.98061e-33	-1.30393e-09	-1.65895
5104985	chr9:5104985:T:G	1.91304e-38	-1.30393e-09	-0.138108	1.87239e-32	-1.30393e-09	-0.672291
5105063	chr9:5105063:A:G	7.81526e-39	-1.30393e-09	-1.03331	1.06249e-32	-1.30393e-09	-1.23889
5105373	chr9:5105373:C:G	1.04423e-38	-0.743523	-7.1114e-10	3.40677e-32	-0.073742	-7.1114e-10
5105380	chr9:5105380:G:T	5.33963e-39	-1.30393e-09	-1.41423	1.0236e-32	-1.30393e-09	-1.27618
5105465	chr9:5105465:A:G	4.85916e-39	-1.30393e-09	-1.50852	8.95709e-33	-1.30393e-09	-1.40965
5105645	chr9:5105645:C:T	2.0471e-39	-2.43916	0.0662039	1.04545e-33	-2.49103	-1.06662
5105987	chr9:5105987:CAGGACATAGGTGTGGGCA:C	1.21124e-38	1.0213	-1.61646	7.79503e-33	-0.195353	-1.35325
5106232	chr9:5106232:G:A	1.40338e-38	-1.30393e-09	-0.447922	1.42039e-32	-1.30393e-09	-0.948574
5106280	chr9:5106280:A:G	2.57102e-38	0.714884	-0.557383	6.53373e-31	4.37381	-1.49376
5106386	chr9:5106386:G:A	1.5279e-38	-1.30393e-09	-0.362906	1.51642e-32	-1.30393e-09	-0.883151
5106388	chr9:5106388:C:G	4.06731e-39	-1.30393e-09	-1.68641	7.00311e-33	-1.30393e-09	-1.65574
5106542	chr9:5106542:A:AT	5.97722e-39	-1.30393e-09	-1.30143	8.82438e-33	-1.30393e-09	-1.42457
5106600	chr9:5106600:T:C	5.78349e-39	-1.30393e-09	-1.33438	8.22846e-33	-1.30393e-09	-1.49449
5106610	chr9:5106610:C:T	1.16105e-35	4.09139	2.17888	5.53012e-32	1.00368	-0.592979
5106648	chr9:5106648:C:T	1.22408e-38	1.01299	-1.5976	8.04211e-33	-0.19574	-1.32166
5106775	chr9:5106775:C:A	1.22949e-38	0.996264	-1.57647	8.3994e-33	-0.19327	-1.28066
5106904	chr9:5106904:A:T	1.62746e-39	-0.94158	-1.66079	2.30687e-33	-1.23813	-1.52807
5107394	chr9:5107394:A:G	7.87238e-36	3.28133	2.6004	3.17381e-32	0.181323	-0.325896
5107596	chr9:5107596:T:C	6.21492e-39	-1.26243	-7.1114e-10	3.17229e-33	-2.44764	-7.1114e-10
5107624	chr9:5107624:C:A	6.5287e-39	-1.30393e-09	-1.21318	1.01307e-32	-1.30393e-09	-1.28652
5107929	chr9:5107929:C:G	4.65925e-39	-1.30393e-09	-1.55053	9.05997e-33	-1.30393e-09	-1.39822
5108719	chr9:5108719:A:G	7.35099e-39	-1.30393e-09	-1.09455	1.04018e-32	-1.30393e-09	-1.26011
5108853	chr9:5108853:C:T	4.39173e-39	-1.30393e-09	-1.60966	6.89564e-33	-1.30393e-09	-1.6712
5109208	chr9:5109208:C:T	1.59471e-38	1.23534	-1.55545	1.09686e-32	0.0237308	-1.23078
5109431	chr9:5109431:G:A	3.48437e-39	-0.164497	-1.6766	3.45274e-33	-0.673164	-1.68976
5109531	chr9:5109531:C:T	1.38945e-37	3.25807	-1.41338	2.13686e-29	8.05677	-1.68918
5109707	chr9:5109707:A:G	1.37854e-38	1.15777	-1.62354	7.88195e-33	-0.0870155	-1.4505
5110368	chr9:5110368:T:C	1.32238e-38	0.18463	-0.691996	4.97549e-33	-0.778701	-1.21887
5110860	chr9:5110860:C:T	5.702e-39	-1.30393e-09	-1.34857	1.11676e-32	-1.30393e-09	-1.18907
5110899	chr9:5110899:T:C	2.00278e-38	1.49184	-1.5841	1.17729e-32	0.269056	-1.40535
5111152	chr9:5111152:T:G	8.81895e-39	-1.30393e-09	-0.912485	1.83631e-32	-1.30393e-09	-0.691749
5112166	chr9:5112166:C:G	4.65289e-39	-1.30393e-09	-1.5519	9.00258e-33	-1.30393e-09	-1.40458
5112288	chr9:5112288:C:T	1.23815e-35	7.84982	-1.51524	1.58052e-30	5.25355	-1.49013
5112370	chr9:5112370:G:A	4.06806e-39	-1.30393e-09	-1.68622	6.76224e-33	-1.30393e-09	-1.69074
5112447	chr9:5112447:A:G	5.66549e-39	-1.30393e-09	-1.35499	7.66913e-33	-1.30393e-09	-1.56489
5112675	chr9:5112675:C:G	7.29906e-39	-1.30393e-09	-1.10164	9.57268e-33	-1.30393e-09	-1.34318
5113087	chr9:5113087:C:G	5.35539e-39	-0.495488	-0.915795	1.11166e-33	-1.9656	-1.53064
5113525	chr9:5113525:G:A	4.09998e-39	-1.30393e-09	-1.67841	6.76223e-33	-1.30393e-09	-1.69074
5113577	chr9:5113577:C:T	3.41253e-39	-0.83063	-1.03131	1.0094e-33	-2.08454	-1.5082
5113627	chr9:5113627:C:T	1.33331e-38	-1.30393e-09	-0.499139	1.44444e-32	-1.30393e-09	-0.931784
5113728	chr9:5113728:C:T	7.08808e-39	-1.30393e-09	-1.13097	1.09945e-32	-1.30393e-09	-1.2047
5113970	chr9:5113970:A:C	5.14874e-39	-1.30393e-09	-1.45064	7.4938e-33	-1.30393e-09	-1.58801
5114002	chr9:5114002:C:T	4.90827e-39	-1.30393e-09	-1.49847	9.14933e-33	-1.30393e-09	-1.38841
5114167	chr9:5114167:A:C	9.74351e-39	-1.30393e-09	-0.812786	2.04642e-32	-1.30393e-09	-0.583416
5114231	chr9:5114231:C:T	4.14398e-39	-1.30393e-09	-1.66773	6.76263e-33	-1.30393e-09	-1.69068
5114624	chr9:5114624:G:C	7.64984e-39	-1.30393e-09	-1.0547	1.07523e-32	-1.30393e-09	-1.22697
5114722	chr9:5114722:A:G	6.7103e-39	-0.182408	-1.00334	2.61445e-31	3.61327	-1.64913
5115213	chr9:5115213:C:T	2.00086e-38	1.52207	-1.61529	1.0772e-32	0.217301	-1.44244
5115416	chr9:5115416:T:A	1.38296e-39	-2.76516	-7.1114e-10	2.3326e-33	-2.75511	-7.1114e-10
5115588	chr9:5115588:T:G	1.30588e-39	-2.55802	-0.264494	7.27305e-34	-2.66249	-1.25801
5115684	chr9:5115684:G:A	2.02638e-39	-0.693262	-1.68987	3.09127e-33	-0.819312	-1.6542
5116008	chr9:5116008:T:G	5.75125e-39	-1.30393e-09	-1.33997	1.13174e-32	-1.30393e-09	-1.17575
5116172	chr9:5116172:T:G	8.48251e-39	-1.30393e-09	-0.951381	9.80667e-33	-1.30393e-09	-1.31903
5116369	chr9:5116369:T:C	1.63638e-39	-2.22841	-0.368484	5.07736e-34	-2.70729	-1.57259
5116529	chr9:5116529:T:C	1.12373e-37	2.81081	-1.17837	1.18834e-29	7.44753	-1.66672
5116616	chr9:5116616:T:G	1.54982e-39	-2.06403	-0.587222	5.03856e-34	-2.64537	-1.64218
5116678	chr9:5116678:T:C	4.85877e-39	-1.30393e-09	-1.5086	7.22805e-33	-1.30393e-09	-1.62412
5117183	chr9:5117183:C:G	4.05429e-39	-1.30393e-09	-1.68961	6.93764e-33	-1.30393e-09	-1.66513
5117300	chr9:5117300:T:C	4.79806e-39	-1.30393e-09	-1.52118	7.16917e-33	-1.30393e-09	-1.6323
5118282	chr9:5118282:A:G	1.46562e-38	-1.30393e-09	-0.404521	1.51586e-32	-1.30393e-09	-0.883522
5118572	chr9:5118572:T:C	9.15999e-39	-1.30393e-09	-0.874542	1.25725e-32	-1.30393e-09	-1.07058
5118577	chr9:5118577:A:G	9.49966e-38	-1.30393e-09	1.46445	2.10731e-31	-1.30393e-09	1.74849
5118884	chr9:5118884:T:C	3.05182e-39	-1.97365	-7.1114e-10	2.77433e-33	-2.58168	-7.1114e-10
5119036	chr9:5119036:G:T	6.67332e-39	-1.30393e-09	-1.19127	1.3377e-32	-1.30393e-09	-1.00855
5119789	chr9:5119789:T:C	1.36933e-38	-1.30393e-09	-0.472481	1.7638e-32	-1.30393e-09	-0.732033
5119856	chr9:5119856:T:C	8.75386e-39	-1.30393e-09	-0.919893	1.80657e-32	-1.30393e-09	-0.708076
5119978	chr9:5119978:A:G	9.4372e-39	-1.30393e-09	-0.844728	1.98473e-32	-1.30393e-09	-0.614022
5120272	chr9:5120272:A:G	6.34604e-39	-1.30393e-09	-1.24156	1.27413e-32	-1.30393e-09	-1.05724
5120318	chr9:5120318:C:T	1.05641e-38	-1.30393e-09	-0.731924	1.44506e-32	-1.30393e-09	-0.931358
5120803	chr9:5120803:T:C	2.42928e-39	-2.40356	0.201767	1.03689e-33	-2.54585	-1.02001
5121070	chr9:5121070:A:T	6.82445e-39	-0.209064	-0.959811	1.1922e-33	-1.83276	-1.59354
5121192	chr9:5121192:A:G	4.1236e-39	-1.30393e-09	-1.67266	6.76507e-33	-1.30393e-09	-1.69032
5121198	chr9:5121198:T:A	5.16739e-39	-1.30393e-09	-1.44702	9.778e-33	-1.30393e-09	-1.32196
5121203	chr9:5121203:G:C	1.40244e-36	5.84556	-1.68898	3.8315e-28	10.7016	-1.44753
5121492	chr9:5121492:G:C	4.66423e-39	-1.30393e-09	-1.54946	8.55048e-33	-1.30393e-09	-1.4561
5122291	chr9:5122291:G:C	2.2267e-39	-0.695819	-1.59305	2.44498e-33	-1.05778	-1.65027
5122854	chr9:5122854:AG:A	5.43959e-39	-0.272144	-1.12354	4.95414e-33	-0.717739	-1.28413
5122932	chr9:5122932:A:G	2.06194e-39	-1.8645	-0.501235	6.04606e-34	-2.48361	-1.62166
5123555	chr9:5123555:T:TG	1.06165e-38	-1.30393e-09	-0.726982	1.37009e-32	-1.30393e-09	-0.984626
5123706	chr9:5123706:A:C	2.63151e-40	-2.76055	-1.66387	4.96682e-34	-2.67152	-1.63037
5123744	chr9:5123744:T:C	6.3894e-39	-1.30393e-09	-1.23475	1.24914e-32	-1.30393e-09	-1.07705
5124482	chr9:5124482:G:A	6.99879e-39	-1.30393e-09	-1.14365	1.01107e-32	-1.30393e-09	-1.2885
5124632	chr9:5124632:G:A	4.06982e-39	-1.30393e-09	-1.68579	6.77452e-33	-1.30393e-09	-1.68892
5125198	chr9:5125198:A:G	4.32541e-39	-1.30393e-09	-1.62488	6.88168e-33	-1.30393e-09	-1.67323
5125250	chr9:5125250:A:G	2.17614e-38	1.62266	-1.63191	1.05686e-32	0.246208	-1.49042
5125336	chr9:5125336:G:A	3.06674e-38	1.86174	-1.52793	1.62106e-32	0.476786	-1.29321
5125347	chr9:5125347:G:A	1.01447e-38	-1.30393e-09	-0.77244	1.37762e-32	-1.30393e-09	-0.979147
5125350	chr9:5125350:T:C	4.08226e-39	-1.30393e-09	-1.68274	6.76618e-33	-1.30393e-09	-1.69015
5125469	chr9:5125469:A:G	2.86724e-38	1.58226	-1.31571	2.17373e-32	0.300595	-0.823657
5125534	chr9:5125534:TAAGTAA:T	1.68092e-39	-2.57005	-7.1114e-10	2.69094e-33	-2.6122	-7.1114e-10
5125546	chr9:5125546:A:G	1.5036e-39	-2.68152	-7.1114e-10	2.2895e-33	-2.77376	-7.1114e-10
5125611	chr9:5125611:T:C	1.09268e-37	2.95446	-1.35004	1.41297e-29	7.64412	-1.69017
5125914	chr9:5125914:TA:T	1.50771e-38	-1.30393e-09	-0.376207	1.61179e-32	-1.30393e-09	-0.822161
5126443	chr9:5126443:T:A	4.68512e-39	-1.30393e-09	-1.545	7.13092e-33	-1.30393e-09	-1.63765
5126542	chr9:5126542:T:G	5.24495e-39	-1.30393e-09	-1.43212	6.81532e-33	-1.30393e-09	-1.68292
5126795	chr9:5126795:A:C	9.13154e-39	-1.30393e-09	-0.877653	1.25281e-32	-1.30393e-09	-1.07411
5126989	chr9:5126989:T:A	8.54817e-39	-1.30393e-09	-0.94367	1.30775e-32	-1.30393e-09	-1.03119
5127103	chr9:5127103:T:G	4.48936e-39	-1.30393e-09	-1.58768	6.97985e-33	-1.30393e-09	-1.65906
5127351	chr9:5127351:C:T	1.10061e-38	-1.30393e-09	-0.69094	1.47906e-32	-1.30393e-09	-0.908098
5127974	chr9:5127974:A:ACAT	2.09842e-38	-0.0456182	-7.1114e-10	2.63397e-32	-0.331012	-7.1114e-10
5128504	chr9:5128504:A:C	9.2285e-39	-1.30393e-09	-0.867091	2.19822e-32	-1.30393e-09	-0.511857
5128555	chr9:5128555:G:A	1.50167e-37	3.45073	-1.52837	3.15606e-29	7.71104	-0.953467
5128913	chr9:5128913:C:G	7.26344e-39	-1.30393e-09	-1.10653	9.30359e-33	-1.30393e-09	-1.37169
5129128	chr9:5129128:T:C	4.05116e-39	-1.30393e-09	-1.69038	6.90245e-33	-1.30393e-09	-1.67021
5129236	chr9:5129236:A:C	1.47173e-38	-1.30393e-09	-0.400363	1.91856e-32	-1.30393e-09	-0.647931
5129980	chr9:5129980:T:C	1.54753e-39	-2.65273	-7.1114e-10	2.57415e-33	-2.65657	-7.1114e-10
5130355	chr9:5130355:C:A	5.71188e-39	-1.30393e-09	-1.34684	1.24423e-32	-1.30393e-09	-1.08099
5130723	chr9:5130723:T:A	9.37101e-39	-1.30393e-09	-0.851767	1.42854e-32	-1.30393e-09	-0.94285
5130751	chr9:5130751:C:T	2.29284e-39	-2.2596	-7.1114e-10	3.38999e-33	-2.38126	-7.1114e-10
5130752	chr9:5130752:G:A	5.38678e-39	-1.30393e-09	-1.40544	1.07121e-32	-1.30393e-09	-1.23072
5130767	chr9:5130767:C:T	5.25354e-39	-1.30393e-09	-1.43049	1.07116e-32	-1.30393e-09	-1.23077
5130877	chr9:5130877:T:C	1.76403e-38	-0.402515	0.183316	1.14529e-33	-2.06146	-1.40497
5130883	chr9:5130883:T:C	2.17514e-38	-0.472178	0.462468	1.23998e-33	-2.09865	-1.28834
5131156	chr9:5131156:C:T	1.7545e-38	1.37902	-1.60364	7.08911e-31	4.60385	-1.64221
5131221	chr9:5131221:G:C	4.69531e-39	-1.30393e-09	-1.54282	7.09151e-33	-1.30393e-09	-1.64319
5131312	chr9:5131312:T:A	1.06377e-38	0.841044	-1.56602	7.62449e-33	-0.318062	-1.25266
5131998	chr9:5131998:T:TA	5.76905e-39	-1.30393e-09	-1.33688	9.09261e-33	-1.30393e-09	-1.39463
5132309	chr9:5132309:A:C	5.02939e-39	-1.30393e-09	-1.47409	7.3644e-33	-1.30393e-09	-1.60543
5132314	chr9:5132314:A:C	9.00997e-39	-1.30393e-09	-0.891056	1.36698e-32	-1.30393e-09	-0.986899
5132838	chr9:5132838:A:G	3.7418e-39	-0.655997	-1.11382	8.94902e-34	-2.07449	-1.63864
5132992	chr9:5132992:G:T	1.28909e-38	-1.30393e-09	-0.532869	3.14336e-32	-1.30393e-09	-0.154212
5133008	chr9:5133008:G:A	4.11614e-39	-1.30393e-09	-1.67447	6.7635e-33	-1.30393e-09	-1.69055
5133271	chr9:5133271:C:T	6.07864e-38	-1.30393e-09	1.01798	5.90238e-32	-1.30393e-09	0.47585
5133609	chr9:5133609:C:T	7.64186e-34	6.45112	4.00605	1.36765e-30	3.24589	0.372869
5133665	chr9:5133665:T:A	3.76311e-39	-0.927038	-0.837104	9.29803e-34	-2.19239	-1.48248
5133914	chr9:5133914:G:A	1.94066e-38	-0.123774	-7.1114e-10	6.84162e-32	0.623518	-7.1114e-10
5134065	chr9:5134065:T:C	3.37032e-39	-1.03054	-0.843842	8.98952e-34	-2.24362	-1.465
5134450	chr9:5134450:G:A	4.52264e-39	-1.30393e-09	-1.58029	6.94374e-33	-1.30393e-09	-1.66425
5134903	chr9:5134903:G:C	8.49843e-39	0.739584	-1.68909	5.131e-33	-0.407534	-1.55926
5135180	chr9:5135180:T:C	1.10044e-38	0.712757	-1.40385	9.08046e-33	-0.426899	-0.969067
5135331	chr9:5135331:A:G	1.24484e-38	-0.44729	-0.12051	1.01737e-33	-2.07595	-1.50891
5135386	chr9:5135386:A:C	3.56465e-39	-0.571133	-1.24719	9.07735e-34	-2.03121	-1.66768
5135898	chr9:5135898:A:C	5.4668e-39	-1.30393e-09	-1.39069	8.62882e-33	-1.30393e-09	-1.44698
5136231	chr9:5136231:A:G	8.69955e-39	-1.30393e-09	-0.926116	1.25506e-32	-1.30393e-09	-1.07232
5136434	chr9:5136434:G:A	1.82039e-39	-1.10926	-1.38107	7.69319e-34	-2.22095	-1.64339
5136717	chr9:5136717:A:G	1.2312e-38	0.768645	-1.34746	1.04768e-32	-0.372766	-0.880159
5136903	chr9:5136903:GA:G	4.62203e-39	-1.30393e-09	-1.55855	7.03051e-33	-1.30393e-09	-1.65183
5137461	chr9:5137461:C:T	9.39528e-39	-1.30393e-09	-0.84918	1.94574e-32	-1.30393e-09	-0.633862
5137622	chr9:5137622:A:C	4.86902e-39	-1.30393e-09	-1.5065	9.02594e-33	-1.30393e-09	-1.40199
5137893	chr9:5137893:A:G	1.68161e-38	0.937351	-1.2044	9.11118e-33	-0.395307	-0.997281
5137970	chr9:5137970:CAT:C	1.18534e-39	-1.24473	-1.67462	8.08625e-34	-2.23837	-1.57614
5138190	chr9:5138190:T:C	4.47818e-39	-1.30393e-09	-1.59017	7.06251e-33	-1.30393e-09	-1.64729
5138349	chr9:5138349:T:C	5.49208e-39	-1.30393e-09	-1.38608	8.3236e-33	-1.30393e-09	-1.483
5138917	chr9:5138917:AT:A	1.36524e-39	-1.09055	-1.68751	8.51857e-34	-2.14409	-1.61834
5138968	chr9:5138968:A:G	8.06819e-39	-1.30393e-09	-1.00146	1.17813e-32	-1.30393e-09	-1.13558
5139199	chr9:5139199:A:T	2.19223e-38	1.48751	-1.48939	1.09403e-30	5.07275	-1.67722
5139322	chr9:5139322:C:T	4.73672e-39	-1.30393e-09	-1.53404	7.33376e-33	-1.30393e-09	-1.6096
5139489	chr9:5139489:G:A	3.24347e-39	-0.369147	-1.5436	1.01064e-33	-1.95106	-1.64044
5139556	chr9:5139556:T:G	5.01839e-39	-1.30393e-09	-1.47628	7.67903e-33	-1.30393e-09	-1.5636
5140115	chr9:5140115:T:C	2.04895e-39	-2.37206	-7.1114e-10	2.307e-33	-2.76614	-7.1114e-10
5140401	chr9:5140401:C:T	1.18167e-38	-1.30393e-09	-0.619873	1.31642e-32	-1.30393e-09	-1.02459
5140841	chr9:5140841:T:C	4.62936e-39	-0.799057	-0.757911	1.07204e-33	-2.11623	-1.4163
5140963	chr9:5140963:A:T	4.95386e-39	-0.769985	-0.719236	1.11277e-33	-2.09986	-1.39538
5141096	chr9:5141096:A:C	1.83171e-38	1.06172	-1.24327	9.53928e-33	-0.306033	-1.04064
5141178	chr9:5141178:G:A	2.18992e-38	0.950845	-0.953784	1.18003e-32	-0.437506	-0.696464
5141642	chr9:5141642:C:A	7.36812e-39	-1.30393e-09	-1.09223	1.04663e-32	-1.30393e-09	-1.25393
5141862	chr9:5141862:T:C	1.23878e-38	-1.30393e-09	-0.572675	1.36293e-32	-1.30393e-09	-0.989869
5142216	chr9:5142216:G:A	2.31343e-39	-0.809965	-1.44069	8.4923e-34	-2.08751	-1.67801
5142252	chr9:5142252:T:C	8.01196e-39	-1.30393e-09	-1.00845	1.81694e-32	-1.30393e-09	-0.70235
5142495	chr9:5142495:C:T	1.20545e-36	4.00522	-7.1114e-10	7.949e-33	-1.52904	-7.1114e-10
5143154	chr9:5143154:T:A	7.99144e-39	-1.30393e-09	-1.01102	1.12042e-32	-1.30393e-09	-1.18581
5143291	chr9:5143291:C:T	1.63451e-38	1.34127	-1.63673	9.8937e-33	0.0775248	-1.38772
5143470	chr9:5143470:T:G	8.10876e-39	-1.30393e-09	-0.996443	1.64998e-32	-1.30393e-09	-0.798744
5143736	chr9:5143736:T:C	4.70026e-39	-1.30393e-09	-1.54177	8.65671e-33	-1.30393e-09	-1.44376
5143907	chr9:5143907:G:A	6.87028e-39	-1.30393e-09	-1.16218	1.07371e-32	-1.30393e-09	-1.22838
5144059	chr9:5144059:G:C	8.37685e-39	-1.30393e-09	-0.963916	1.71104e-32	-1.30393e-09	-0.762405
5144296	chr9:5144296:A:G	5.70524e-39	-1.30393e-09	-1.348	1.24611e-32	-1.30393e-09	-1.07948
5144627	chr9:5144627:T:G	1.33364e-38	1.00582	-1.50471	3.99373e-31	4.07116	-1.68336
5144899	chr9:5144899:A:G	2.43153e-38	0.101717	-7.1114e-10	2.6513e-31	1.97813	-7.1114e-10
5144971	chr9:5144971:T:C	9.82795e-38	3.14649	-1.64807	4.32439e-31	4.11116	-1.64381
5145267	chr9:5145267:G:A	4.11676e-39	-1.30393e-09	-1.67432	6.96891e-33	-1.30393e-09	-1.66063
5145887	chr9:5145887:T:C	6.6674e-36	3.96315	1.75245	4.29962e-32	0.929348	-0.770329
5146344	chr9:5146344:T:C	6.08208e-39	-1.30393e-09	-1.28404	9.5616e-33	-1.30393e-09	-1.34434
5146587	chr9:5146587:A:T	5.22136e-39	-1.30393e-09	-1.43663	1.10383e-32	-1.30393e-09	-1.20072
5147137	chr9:5147137:T:C	1.15086e-38	-1.30393e-09	-0.646294	1.28152e-32	-1.30393e-09	-1.05146
5147269	chr9:5147269:C:G	4.81128e-39	-1.30393e-09	-1.51843	7.6684e-33	-1.30393e-09	-1.56498
5147423	chr9:5147423:G:A	7.9188e-39	-1.30393e-09	-1.02015	1.60547e-32	-1.30393e-09	-0.826088
5147817	chr9:5147817:G:A	2.3234e-39	-0.820356	-1.426	9.21542e-34	-2.03821	-1.64559
5147956	chr9:5147956:G:A	1.57453e-38	1.14452	-1.47737	7.00126e-31	4.62913	-1.67997
5148278	chr9:5148278:C:T	2.07548e-38	-0.321702	0.265092	1.69064e-33	-1.94427	-1.13272
5148481	chr9:5148481:T:C	6.56104e-39	-1.30393e-09	-1.20824	9.38061e-33	-1.30393e-09	-1.36345
5148564	chr9:5148564:A:G	6.647e-37	3.40995	-7.1114e-10	6.22895e-33	-1.77288	-7.1114e-10
5148598	chr9:5148598:A:G	4.55104e-39	-1.30393e-09	-1.57403	7.07235e-33	-1.30393e-09	-1.6459
5148852	chr9:5148852:C:G	4.65681e-39	-1.30393e-09	-1.55106	9.03601e-33	-1.30393e-09	-1.40087
5148947	chr9:5148947:AC:A	1.7575e-38	1.28111	-1.50402	8.30814e-31	4.7931	-1.67279
5149138	chr9:5149138:T:C	1.2473e-38	-0.130147	-0.435671	1.18295e-33	-1.85931	-1.57477
5149334	chr9:5149334:G:A	2.42531e-38	-1.30393e-09	0.0991561	5.22171e-32	-1.30393e-09	0.353318
5149366	chr9:5149366:A:G	5.39156e-39	-1.30393e-09	-1.40455	8.57646e-33	-1.30393e-09	-1.45307
5149515	chr9:5149515:C:G	8.66567e-39	-1.30393e-09	-0.930018	2.08216e-32	-1.30393e-09	-0.5661
5149564	chr9:5149564:A:G	1.38036e-39	-2.76705	-7.1114e-10	2.27866e-33	-2.7785	-7.1114e-10
5149614	chr9:5149614:G:A	4.39535e-39	-1.30393e-09	-1.60884	6.98532e-33	-1.30393e-09	-1.65828
5149657	chr9:5149657:G:T	1.119e-38	1.01619	-1.69056	5.54257e-33	-0.236148	-1.65349
5149972	chr9:5149972:C:T	1.31817e-38	-1.30393e-09	-0.510555	1.57025e-32	-1.30393e-09	-0.848272
5150058	chr9:5150058:A:G	2.10398e-39	-0.87907	-1.46649	8.21572e-34	-2.11382	-1.6848
5150256	chr9:5150256:TTA:T	2.03352e-39	-0.860076	-1.51955	8.28955e-34	-2.09939	-1.69029
5150519	chr9:5150519:A:G	4.76952e-39	-1.30393e-09	-1.52714	8.91622e-33	-1.30393e-09	-1.41422
5150604	chr9:5150604:G:A	3.54702e-39	-0.273977	-1.5493	1.14059e-32	0.477753	-1.64571
5150692	chr9:5150692:A:G	1.66041e-38	-1.30393e-09	-0.279739	1.68019e-32	-1.30393e-09	-0.780601
5150961	chr9:5150961:T:C	6.75971e-39	-1.30393e-09	-1.17841	1.33497e-32	-1.30393e-09	-1.0106
5150981	chr9:5150981:G:C	4.82263e-39	-1.30393e-09	-1.51607	7.68181e-33	-1.30393e-09	-1.56324
5151125	chr9:5151125:T:C	6.27466e-39	-1.30393e-09	-1.25287	9.84545e-33	-1.30393e-09	-1.31508
5151779	chr9:5151779:T:G	8.05635e-39	-1.30393e-09	-1.00293	1.23904e-32	-1.30393e-09	-1.08517
5151904	chr9:5151904:C:A	2.00153e-39	-0.816313	-1.57916	8.4904e-34	-2.07814	-1.6876
5152649	chr9:5152649:A:T	1.60787e-39	-2.61447	-7.1114e-10	2.58686e-33	-2.65164	-7.1114e-10
5153040	chr9:5153040:T:C	9.66031e-39	-1.30393e-09	-0.821362	1.25648e-32	-1.30393e-09	-1.07119
5153104	chr9:5153104:C:T	8.3363e-39	-0.323568	-0.6452	1.04366e-33	-1.96344	-1.59592
5153147	chr9:5153147:T:G	7.04949e-39	-1.30393e-09	-1.13643	1.07724e-32	-1.30393e-09	-1.2251
5153924	chr9:5153924:T:C	1.18327e-38	-1.30393e-09	-0.618518	1.43474e-32	-1.30393e-09	-0.938523
5154064	chr9:5154064:T:G	5.60905e-39	-1.30393e-09	-1.36501	8.28472e-33	-1.30393e-09	-1.48768
5154164	chr9:5154164:T:C	2.18708e-39	-0.626677	-1.68014	1.21606e-33	-2.01578	-1.3907
5154369	chr9:5154369:T:C	1.88249e-39	-0.825964	-1.63083	8.61306e-34	-2.07302	-1.67838
5154470	chr9:5154470:A:T	4.28206e-39	-1.30393e-09	-1.63495	6.92967e-33	-1.30393e-09	-1.66628
5154980	chr9:5154980:T:C	1.79331e-38	-1.30393e-09	-0.202739	1.77923e-32	-1.30393e-09	-0.723326
5155035	chr9:5155035:T:C	7.0684e-39	-1.30393e-09	-1.13375	1.57135e-32	-1.30393e-09	-0.847568
5155132	chr9:5155132:C:A	1.92908e-39	-0.828034	-1.60431	1.25965e-33	-2.02926	-1.342
5155137	chr9:5155137:A:G	4.06899e-39	-1.30393e-09	-1.68599	6.77534e-33	-1.30393e-09	-1.6888
5155147	chr9:5155147:A:G	4.12998e-39	-1.30393e-09	-1.67112	6.76745e-33	-1.30393e-09	-1.68997
5155261	chr9:5155261:C:T	1.40674e-39	-1.08591	-1.6622	9.29702e-34	-2.17341	-1.50157
5155478	chr9:5155478:A:T	4.22234e-39	-1.30393e-09	-1.649	7.59615e-33	-1.30393e-09	-1.57445
5155528	chr9:5155528:AT:A	9.1728e-38	2.96621	-1.53677	5.36215e-30	6.0327	-1.04767
5155608	chr9:5155608:A:T	2.37127e-39	-0.579481	-1.64648	9.83479e-34	-2.03908	-1.57967
5156061	chr9:5156061:T:C	4.48748e-39	-0.581746	-1.00635	6.00532e-33	-0.944297	-0.865149
5156263	chr9:5156263:A:G	1.44055e-38	-1.30393e-09	-0.421778	1.49599e-32	-1.30393e-09	-0.896719
5156480	chr9:5156480:C:T	6.77715e-39	-1.30393e-09	-1.17583	9.78893e-33	-1.30393e-09	-1.32084
5156686	chr9:5156686:G:A	4.56384e-39	-1.30393e-09	-1.57122	6.98118e-33	-1.30393e-09	-1.65887
5156930	chr9:5156930:T:C	1.13694e-38	-1.30393e-09	-0.65846	1.70859e-32	-1.30393e-09	-0.76384
5156970	chr9:5156970:C:G	4.74393e-39	-1.30393e-09	-1.53252	7.12763e-33	-1.30393e-09	-1.63811
5157091	chr9:5157091:C:T	4.11678e-39	-1.30393e-09	-1.67432	6.76475e-33	-1.30393e-09	-1.69037
5157277	chr9:5157277:T:C	1.38974e-39	-1.08846	-1.67181	7.71085e-34	-2.20397	-1.65808
5157748	chr9:5157748:G:A	4.66729e-39	-1.54881	-7.1114e-10	4.9408e-33	-2.00456	-7.1114e-10
5158925	chr9:5158925:GACT:G	4.96915e-39	-1.30393e-09	-1.48614	7.77463e-33	-1.30393e-09	-1.55123
5159095	chr9:5159095:T:A	1.09168e-38	-1.30393e-09	-0.699089	1.64746e-32	-1.30393e-09	-0.800274
5159318	chr9:5159318:G:T	1.3217e-38	1.14552	-1.65341	5.75269e-33	-0.162057	-1.69037
5159475	chr9:5159475:T:C	4.05355e-39	-1.30393e-09	-1.6898	7.23345e-33	-1.30393e-09	-1.62337
5159783	chr9:5159783:A:G	1.32212e-38	0.647403	-1.15497	3.57568e-31	3.93791	-1.66068
5159952	chr9:5159952:A:T	7.71134e-39	-1.30393e-09	-1.0467	1.18773e-32	-1.30393e-09	-1.12746
5159981	chr9:5159981:C:T	4.14739e-39	-1.30393e-09	-1.66691	7.04259e-33	-1.30393e-09	-1.65012
5160202	chr9:5160202:G:T	4.43925e-39	-1.30393e-09	-1.5989	8.41928e-33	-1.30393e-09	-1.47157
5160782	chr9:5160782:A:G	4.64899e-39	-1.30393e-09	-1.55274	6.87305e-33	-1.30393e-09	-1.67448
5161062	chr9:5161062:G:A	6.46611e-38	2.74955	-1.66978	6.48333e-30	6.47747	-1.30257
5161077	chr9:5161077:T:C	6.82927e-39	-1.30393e-09	-1.16817	1.06047e-32	-1.30393e-09	-1.24079
5161453	chr9:5161453:T:C	1.74854e-38	1.4311	-1.65911	1.05359e-32	0.321017	-1.56832
5161785	chr9:5161785:T:C	4.54677e-39	-1.30393e-09	-1.57497	7.12381e-33	-1.30393e-09	-1.63865
5161799	chr9:5161799:A:G	2.38625e-38	-1.30393e-09	0.0829188	5.08719e-32	-1.30393e-09	0.32722
5162218	chr9:5162218:T:C	4.4078e-39	-1.30393e-09	-1.60601	6.87626e-33	-1.30393e-09	-1.67402
5162828	chr9:5162828:T:C	8.95037e-39	-0.297102	-0.60059	1.02281e-33	-1.95927	-1.62027
5163217	chr9:5163217:C:T	4.86352e-39	-1.30393e-09	-1.50762	7.61333e-33	-1.30393e-09	-1.57219
5163520	chr9:5163520:G:C	4.53692e-39	-1.30393e-09	-1.57714	6.95982e-33	-1.30393e-09	-1.66194
5163633	chr9:5163633:A:ACTT	1.72757e-38	1.02229	-1.26238	1.47623e-32	-0.159393	-0.750622
5163750	chr9:5163750:G:T	1.92662e-39	-2.43362	-7.1114e-10	4.94513e-33	-2.00369	-7.1114e-10
5163897	chr9:5163897:A:G	4.41799e-39	-1.30393e-09	-1.6037	8.34514e-33	-1.30393e-09	-1.48041
5164096	chr9:5164096:G:A	9.64913e-39	-0.82252	-7.1114e-10	1.23774e-32	-1.08622	-7.1114e-10
5164151	chr9:5164151:T:C	7.78069e-39	-1.30393e-09	-1.03774	1.56532e-32	-1.30393e-09	-0.851419
5164422	chr9:5164422:C:G	3.89208e-37	2.19016	0.68457	5.74812e-31	2.49915	0.252804
5164477	chr9:5164477:G:A	1.08669e-38	-1.30393e-09	-0.703669	1.22814e-32	-1.30393e-09	-1.094
5164492	chr9:5164492:G:C	1.19698e-38	1.05711	-1.66412	5.76934e-33	-0.251817	-1.59772
5165164	chr9:5165164:T:C	1.50688e-38	-1.30393e-09	-0.376759	1.83902e-32	-1.30393e-09	-0.690275
5165210	chr9:5165210:C:A	4.33067e-39	-1.30393e-09	-1.62366	8.09236e-33	-1.30393e-09	-1.51117
5165230	chr9:5165230:T:C	1.12156e-38	-1.30393e-09	-0.672085	1.25654e-32	-1.30393e-09	-1.07115
5165408	chr9:5165408:G:A	4.43433e-39	-1.30393e-09	-1.60001	6.8851e-33	-1.30393e-09	-1.67273
5165424	chr9:5165424:AT:A	7.04758e-39	-1.30393e-09	-1.1367	1.39995e-32	-1.30393e-09	-0.963071
5165427	chr9:5165427:C:T	4.88692e-39	-1.30393e-09	-1.50283	9.63945e-33	-1.30393e-09	-1.33623
5165683	chr9:5165683:T:C	6.9371e-39	-1.30393e-09	-1.1525	1.5604e-32	-1.30393e-09	-0.854565
5165925	chr9:5165925:C:A	7.88571e-39	-1.30393e-09	-1.02433	9.58017e-33	-1.30393e-09	-1.3424
5166548	chr9:5166548:C:T	5.27419e-39	-0.678682	-0.74788	1.15957e-33	-2.00801	-1.44603
5166840	chr9:5166840:G:C	1.79807e-38	-1.30393e-09	-0.200088	1.78877e-32	-1.30393e-09	-0.717976
5167196	chr9:5167196:G:A	4.49301e-39	-1.30393e-09	-1.58686	6.92804e-33	-1.30393e-09	-1.66651
5167245	chr9:5167245:C:T	5.53342e-39	-1.30393e-09	-1.37858	8.56946e-33	-1.30393e-09	-1.45389
5167342	chr9:5167342:G:T	6.25864e-39	-1.30393e-09	-1.25542	9.27071e-33	-1.30393e-09	-1.37523
5167405	chr9:5167405:G:A	4.25786e-39	-1.30393e-09	-1.64062	6.88349e-33	-1.30393e-09	-1.67297
5167712	chr9:5167712:G:C	4.31986e-39	-0.779806	-0.846357	1.05505e-33	-2.05811	-1.49039
5167788	chr9:5167788:A:C	4.47773e-39	-1.30393e-09	-1.59027	6.91683e-33	-1.30393e-09	-1.66813
5167808	chr9:5167808:C:T	1.87993e-38	1.02312	-1.17869	6.07862e-31	4.47426	-1.6664
5167918	chr9:5167918:G:A	1.88066e-38	0.843808	-0.998986	6.64154e-31	4.53932	-1.64289
5168313	chr9:5168313:A:C	5.05375e-39	-1.30393e-09	-1.46926	9.95731e-33	-1.30393e-09	-1.30378
5168778	chr9:5168778:C:A	6.83304e-39	-1.30393e-09	-1.16762	1.36049e-32	-1.30393e-09	-0.991658
5168871	chr9:5168871:G:A	2.13363e-38	1.65412	-1.68309	1.43595e-32	0.586665	-1.52434
5168995	chr9:5168995:G:A	2.34209e-38	1.75176	-1.68752	1.60654e-32	0.671372	-1.4968
5169302	chr9:5169302:G:T	5.03488e-39	-0.689583	-0.783414	1.15667e-33	-2.00463	-1.45192
5169655	chr9:5169655:CA:C	1.37487e-39	-2.77103	-7.1114e-10	2.33938e-33	-2.7522	-7.1114e-10
5169751	chr9:5169751:A:G	5.05317e-38	0.833214	-7.1114e-10	4.85639e-32	0.28079	-7.1114e-10
5169814	chr9:5169814:T:A	8.967e-39	-0.690112	-0.205724	1.43718e-33	-2.03673	-1.20268
5169910	chr9:5169910:T:C	1.11952e-38	-1.30393e-09	-0.673906	2.59259e-32	-1.30393e-09	-0.346847
5169975	chr9:5169975:A:G	4.24448e-39	-1.30393e-09	-1.64377	6.77818e-33	-1.30393e-09	-1.68838
5170080	chr9:5170080:G:A	1.89849e-38	-0.0842352	-0.0615075	1.41385e-33	-1.80745	-1.44833
5170399	chr9:5170399:T:C	4.11233e-39	-1.30393e-09	-1.6754	6.76282e-33	-1.30393e-09	-1.69065
5170440	chr9:5170440:T:C	4.65254e-39	-1.30393e-09	-1.55197	7.05152e-33	-1.30393e-09	-1.64885
5171350	chr9:5171350:C:A	8.20964e-39	-1.30393e-09	-0.984078	1.65891e-32	-1.30393e-09	-0.793346
5171944	chr9:5171944:T:A	6.99336e-39	-0.580945	-0.56348	8.77304e-34	-2.12002	-1.61297
5172183	chr9:5172183:C:T	4.07338e-39	-1.30393e-09	-1.68491	7.23683e-33	-1.30393e-09	-1.62291
5172540	chr9:5172540:G:A	1.46661e-39	-1.05717	-1.64926	7.83534e-34	-2.16407	-1.68196
5172567	chr9:5172567:G:A	1.73318e-39	-0.848799	-1.69063	9.52718e-34	-2.08936	-1.56117
5172907	chr9:5172907:G:T	1.44978e-38	1.22358	-1.63897	8.68247e-33	0.159522	-1.60031
5172991	chr9:5172991:T:C	5.31489e-39	-1.30393e-09	-1.41888	8.45429e-33	-1.30393e-09	-1.46742
5173161	chr9:5173161:T:C	1.36419e-39	-2.77883	-7.1114e-10	2.41366e-33	-2.72095	-7.1114e-10
5173205	chr9:5173205:G:A	4.41077e-39	-1.30393e-09	-1.60534	6.76539e-33	-1.30393e-09	-1.69027
5173319	chr9:5173319:T:C	4.28253e-39	-1.30393e-09	-1.63484	6.82666e-33	-1.30393e-09	-1.68126
5173399	chr9:5173399:C:T	3.31744e-39	-0.888457	-1.00174	8.63613e-34	-2.17673	-1.57199
5174253	chr9:5174253:A:C	4.25289e-39	-1.30393e-09	-1.64179	6.81675e-33	-1.30393e-09	-1.68271
5174372	chr9:5174372:A:C	7.59575e-39	-1.30393e-09	-1.0618	1.51068e-32	-1.30393e-09	-0.886945
5174590	chr9:5174590:T:G	8.44027e-39	-1.30393e-09	-0.956374	1.69871e-32	-1.30393e-09	-0.769634
5174638	chr9:5174638:T:C	1.91881e-39	-1.14536	-1.29232	7.24286e-34	-2.27796	-1.6467
5174771	chr9:5174771:C:A	4.05483e-39	-1.30393e-09	-1.68948	6.93759e-33	-1.30393e-09	-1.66514
5174970	chr9:5174970:C:T	1.50204e-39	-2.68256	-7.1114e-10	2.59906e-33	-2.64694	-7.1114e-10
5175059	chr9:5175059:T:C	2.39225e-36	2.65572	2.03488	2.03159e-32	-0.017315	-0.573371
5175288	chr9:5175288:C:T	1.95318e-39	-1.13123	-1.2887	7.30613e-34	-2.27029	-1.64568
5175621	chr9:5175621:T:C	1.4086e-38	1.15132	-1.59552	7.70548e-33	0.084886	-1.64505
5175681	chr9:5175681:A:G	4.07607e-39	-1.30393e-09	-1.68425	7.28847e-33	-1.30393e-09	-1.6158
5175687	chr9:5175687:G:C	1.35007e-38	1.1074	-1.59405	7.52623e-33	0.0621631	-1.64586
5175938	chr9:5175938:C:T	1.10122e-38	0.99498	-1.68536	1.16429e-32	0.0360904	-1.18348
5176147	chr9:5176147:C:T	2.12122e-39	-1.02284	-1.31456	7.73675e-34	-2.20463	-1.65406
5176215	chr9:5176215:C:G	2.2156e-39	-1.00067	-1.29319	7.86189e-34	-2.19561	-1.64703
5176281	chr9:5176281:C:A	2.1474e-39	-0.855844	-1.46929	1.3383e-33	-1.83839	-1.47229
5176352	chr9:5176352:C:T	2.12504e-39	-1.03608	-1.29951	7.69721e-34	-2.21479	-1.64903
5176454	chr9:5176454:A:G	4.37466e-39	-1.30393e-09	-1.61356	6.87272e-33	-1.30393e-09	-1.67453
5176681	chr9:5176681:G:A	1.80289e-39	-2.5	-7.1114e-10	2.63197e-33	-2.63436	-7.1114e-10
5177072	chr9:5177072:G:C	5.30985e-39	-1.30393e-09	-1.41982	1.07193e-32	-1.30393e-09	-1.23005
5177129	chr9:5177129:G:A	8.98766e-39	-1.30393e-09	-0.893535	1.83302e-32	-1.30393e-09	-0.693542
5177338	chr9:5177338:C:T	5.91918e-39	-1.30393e-09	-1.31119	7.74848e-33	-1.30393e-09	-1.55459
5177462	chr9:5177462:C:T	2.44599e-39	-1.03026	-1.16468	7.83236e-34	-2.22686	-1.61955
5177533	chr9:5177533:T:C	2.62516e-39	-0.904463	-1.21978	8.24669e-34	-2.15593	-1.63894
5177573	chr9:5177573:T:C	2.56769e-39	-0.900953	-1.24543	8.19675e-34	-2.15362	-1.64732
5177680	chr9:5177680:C:G	2.77529e-39	-0.712957	-1.35567	8.37638e-34	-2.09184	-1.68742
5177685	chr9:5177685:A:G	2.92065e-39	-0.942125	-1.07546	8.51303e-34	-2.17787	-1.58521
5177872	chr9:5177872:C:T	3.22695e-39	-0.751248	-1.1666	7.98355e-34	-2.15078	-1.67651
5178033	chr9:5178033:G:A	7.96299e-37	3.59059	-7.1114e-10	6.64353e-33	-1.70845	-7.1114e-10
5178298	chr9:5178298:C:T	1.57999e-38	-1.30393e-09	-0.329385	1.08886e-32	-1.30393e-09	-1.21438
5178347	chr9:5178347:T:C	5.00983e-39	-1.30393e-09	-1.47799	7.35931e-33	-1.30393e-09	-1.60613
5178432	chr9:5178432:A:G	9.28734e-39	-1.30393e-09	-0.860735	1.90091e-32	-1.30393e-09	-0.657172
5178579	chr9:5178579:C:T	2.71961e-39	-0.701505	-1.38739	8.43594e-34	-2.08229	-1.68989
5178883	chr9:5178883:T:C	1.03068e-38	-1.30393e-09	-0.756579	1.19075e-32	-1.30393e-09	-1.12492
5178933	chr9:5178933:T:C	9.2858e-39	-1.30393e-09	-0.860901	1.90031e-32	-1.30393e-09	-0.657486
5179002	chr9:5179002:C:T	2.61854e-39	-0.651137	-1.47563	8.68233e-34	-2.05599	-1.68739
5179195	chr9:5179195:G:A	4.50083e-39	-1.30393e-09	-1.58512	6.97003e-33	-1.30393e-09	-1.66047
5179522	chr9:5179522:C:A	9.08288e-39	-1.30393e-09	-0.882996	1.85543e-32	-1.30393e-09	-0.68139
5179664	chr9:5179664:A:G	4.94243e-39	-1.30393e-09	-1.49153	7.29776e-33	-1.30393e-09	-1.61452
5179865	chr9:5179865:A:G	4.06378e-39	-1.08342	-0.603857	9.1331e-34	-2.26934	-1.42343
5180065	chr9:5180065:T:C	5.10128e-39	0.0346861	-1.49458	3.91902e-33	-0.548136	-1.68811
5180294	chr9:5180294:T:G	4.05364e-39	-1.30393e-09	-1.68977	6.82508e-33	-1.30393e-09	-1.68149
5180315	chr9:5180315:C:T	2.34686e-39	-0.694711	-1.5416	1.40847e-33	-1.73327	-1.52632
5180372	chr9:5180372:A:C	4.92824e-39	-1.30393e-09	-1.49441	7.28497e-33	-1.30393e-09	-1.61628
5180378	chr9:5180378:T:C	5.48676e-39	-1.30393e-09	-1.38705	8.68408e-33	-1.30393e-09	-1.4406
5180393	chr9:5180393:T:C	4.907e-39	-1.30393e-09	-1.49872	7.26615e-33	-1.30393e-09	-1.61886
5180548	chr9:5180548:C:T	6.52527e-39	-0.539839	-0.673865	2.80591e-33	-1.42403	-1.14633
5180604	chr9:5180604:C:T	1.96212e-39	-2.7386	0.323241	9.39778e-34	-2.75294	-0.91126
5180680	chr9:5180680:G:C	1.14193e-38	-1.30393e-09	-0.654082	1.27928e-32	-1.30393e-09	-1.05321
5180793	chr9:5180793:T:C	4.90546e-39	-1.30393e-09	-1.49904	7.26424e-33	-1.30393e-09	-1.61913
5180887	chr9:5180887:T:G	4.05646e-39	-1.30393e-09	-1.68908	6.78234e-33	-1.30393e-09	-1.68777
5180996	chr9:5180996:T:C	1.2433e-38	-0.545594	-0.0234405	1.02843e-33	-2.11178	-1.46227
5181061	chr9:5181061:A:T	5.78911e-39	-1.30393e-09	-1.33341	8.87626e-33	-1.30393e-09	-1.41871
5181135	chr9:5181135:C:T	8.60875e-39	-1.30393e-09	-0.936608	1.75098e-32	-1.30393e-09	-0.739332
5181301	chr9:5181301:C:A	4.05404e-39	-1.30393e-09	-1.68967	6.82303e-33	-1.30393e-09	-1.68179
5181319	chr9:5181319:C:T	7.5402e-39	-1.30393e-09	-1.06914	1.63776e-32	-1.30393e-09	-0.806174
5181424	chr9:5181424:G:C	4.73549e-39	-1.30393e-09	-1.5343	9.27202e-33	-1.30393e-09	-1.37509
5181467	chr9:5181467:C:T	5.61528e-39	-0.940624	-0.423271	7.56741e-34	-2.30524	-1.57559
5181610	chr9:5181610:T:C	2.84183e-39	-1.13964	-0.905299	7.58438e-34	-2.31341	-1.56518
5182029	chr9:5182029:A:G	4.20993e-39	-1.30393e-09	-1.65194	6.8274e-33	-1.30393e-09	-1.68115
5182159	chr9:5182159:C:T	3.22053e-39	-1.13584	-0.783999	8.16916e-34	-2.30267	-1.50164
5182301	chr9:5182301:TA:T	3.10795e-39	-1.16496	-0.790465	7.9818e-34	-2.32169	-1.50582
5182337	chr9:5182337:A:G	1.252e-38	-1.30393e-09	-0.562059	1.88318e-32	-1.30393e-09	-0.666544
5182537	chr9:5182537:A:G	2.18509e-38	-1.30393e-09	-0.00514376	1.31927e-32	-1.30393e-09	-1.02242
5182587	chr9:5182587:C:G	1.04065e-38	-1.30393e-09	-0.746955	1.18833e-32	-1.30393e-09	-1.12696
5182604	chr9:5182604:G:C	8.93051e-39	-1.30393e-09	-0.899914	1.05521e-32	-1.30393e-09	-1.24577
5182842	chr9:5182842:G:A	4.05617e-39	-1.30393e-09	-1.68915	6.87265e-33	-1.30393e-09	-1.67454
5182894	chr9:5182894:C:T	1.3779e-39	-2.76883	-7.1114e-10	2.28582e-33	-2.77537	-7.1114e-10
5182960	chr9:5182960:A:G	5.11067e-39	-1.30393e-09	-1.45806	9.59827e-33	-1.30393e-09	-1.34051
5183214	chr9:5183214:T:C	1.07818e-38	-1.30393e-09	-0.711532	1.38527e-32	-1.30393e-09	-0.973613
5184024	chr9:5184024:C:A	2.05086e-38	-1.30393e-09	-0.0685441	5.09178e-32	-1.30393e-09	0.328122
5184157	chr9:5184157:C:G	4.96707e-39	-1.30393e-09	-1.48656	9.27426e-33	-1.30393e-09	-1.37485
5184313	chr9:5184313:G:A	4.39304e-39	-1.30393e-09	-1.60937	6.85681e-33	-1.30393e-09	-1.67685
5184449	chr9:5184449:G:A	1.10371e-39	-1.95076	-1.03994	6.8603e-34	-2.41764	-1.56128
5185290	chr9:5185290:C:G	7.86752e-39	-1.30393e-09	-1.02664	1.10695e-32	-1.30393e-09	-1.1979
5185365	chr9:5185365:A:G	1.46179e-38	-1.30393e-09	-0.407138	9.80017e-33	-1.30393e-09	-1.31969
5185706	chr9:5185706:C:T	8.53981e-39	-1.30393e-09	-0.944648	1.1842e-32	-1.30393e-09	-1.13044
5185725	chr9:5185725:G:C	1.61807e-38	-1.30393e-09	-0.305565	2.07307e-32	-1.30393e-09	-0.570474
5185804	chr9:5185804:C:T	7.71436e-39	-1.30393e-09	-1.0463	1.15736e-32	-1.30393e-09	-1.15336
5186020	chr9:5186020:A:G	7.86724e-39	-1.30393e-09	-1.02668	1.10305e-32	-1.30393e-09	-1.20143
5186278	chr9:5186278:G:A	8.33903e-39	-1.30393e-09	-0.96844	1.15879e-32	-1.30393e-09	-1.15213
5186332	chr9:5186332:C:T	1.69076e-39	-2.56421	-7.1114e-10	2.28759e-33	-2.77459	-7.1114e-10
5186395	chr9:5186395:G:C	6.2739e-39	-1.30393e-09	-1.25299	7.1952e-33	-1.30393e-09	-1.62868
5186412	chr9:5186412:T:C	9.46651e-39	-1.30393e-09	-0.841627	1.06288e-32	-1.30393e-09	-1.23853
5186616	chr9:5186616:G:C	1.84069e-37	2.12592	-7.1114e-10	5.26001e-33	-1.94196	-7.1114e-10
5187203	chr9:5187203:A:G	7.22117e-38	-1.30393e-09	1.19021	6.8673e-32	-1.30393e-09	0.627265
5187282	chr9:5187282:A:G	1.04247e-38	-1.30393e-09	-0.745206	1.57488e-32	-1.30393e-09	-0.845328
5187607	chr9:5187607:T:C	6.71372e-39	-2.71099	1.52575	6.80191e-33	-1.53684	-0.148044
5187941	chr9:5187941:T:C	1.58022e-39	-1.29489	-1.33693	8.58513e-34	-2.20282	-1.55182
5188082	chr9:5188082:T:A	4.44458e-39	-1.30393e-09	-1.5977	6.89014e-33	-1.30393e-09	-1.672
5188639	chr9:5188639:G:A	1.30874e-38	-1.30393e-09	-0.517738	1.64747e-32	-1.30393e-09	-0.800267
5188713	chr9:5188713:A:C	8.15492e-39	-2.71257	1.7218	7.71332e-33	-1.54749	-0.0116489
5188741	chr9:5188741:G:A	4.15377e-39	-1.30393e-09	-1.66537	7.27134e-33	-1.30393e-09	-1.61815
5189101	chr9:5189101:G:A	5.18065e-39	-1.30393e-09	-1.44446	6.81126e-33	-1.30393e-09	-1.68351
5189208	chr9:5189208:C:T	4.29604e-39	-1.30393e-09	-1.63169	7.90474e-33	-1.30393e-09	-1.53463
5189322	chr9:5189322:T:A	1.72644e-38	-0.240739	-7.1114e-10	8.0726e-33	-1.51361	-7.1114e-10
5189551	chr9:5189551:G:A	7.34063e-39	-2.61774	1.52178	9.37964e-33	-1.15102	-0.212528
5189773	chr9:5189773:T:G	2.29915e-39	-2.23527	-0.0215728	1.13895e-33	-2.5957	-0.876288
5190147	chr9:5190147:C:T	6.47503e-39	-1.30393e-09	-1.22143	8.13526e-33	-1.30393e-09	-1.50588
5190161	chr9:5190161:G:C	4.12394e-39	-1.30393e-09	-1.67258	7.56412e-33	-1.30393e-09	-1.57867
5190444	chr9:5190444:A:G	1.1672e-38	-1.26626	0.634063	8.47878e-34	-2.45958	-1.30753
5191082	chr9:5191082:A:G	1.47133e-38	-1.30393e-09	-0.400632	1.5319e-32	-1.30393e-09	-0.872998
5191128	chr9:5191128:A:G	1.55716e-38	-1.14274	0.798795	9.49553e-34	-2.40303	-1.25082
5191159	chr9:5191159:A:G	6.56704e-39	-1.30393e-09	-1.20732	8.19391e-33	-1.30393e-09	-1.4987
5191301	chr9:5191301:G:C	1.25346e-38	-0.560896	-7.1114e-10	1.3415e-32	-1.00572	-7.1114e-10
5191430	chr9:5191430:C:T	6.3172e-39	-1.30393e-09	-1.24611	8.00555e-33	-1.30393e-09	-1.52196
5191431	chr9:5191431:C:T	2.42707e-39	-2.2027	-7.1114e-10	2.56468e-33	-2.66026	-7.1114e-10
5191475	chr9:5191475:C:T	2.62132e-39	-2.12571	-7.1114e-10	4.5708e-33	-2.0824	-7.1114e-10
5192082	chr9:5192082:G:C	3.01371e-39	-2.52667	0.540454	1.21473e-33	-2.57978	-0.827785
5192131	chr9:5192131:A:G	4.06279e-39	-1.30393e-09	-1.68752	7.09657e-33	-1.30393e-09	-1.64248
5192249	chr9:5192249:T:A	5.15306e-39	-1.30393e-09	-1.4498	7.79587e-33	-1.30393e-09	-1.5485
5192329	chr9:5192329:C:T	4.56382e-39	-1.30393e-09	-1.57123	6.81948e-33	-1.30393e-09	-1.68231
5192516	chr9:5192516:T:C	5.73153e-39	-1.30393e-09	-1.3434	8.51388e-33	-1.30393e-09	-1.46039
5192675	chr9:5192675:C:T	4.23951e-39	-1.30393e-09	-1.64494	7.51852e-33	-1.30393e-09	-1.58472
5192874	chr9:5192874:C:T	2.26373e-38	-1.35199	1.3822	1.36689e-33	-2.49009	-0.79946
5193022	chr9:5193022:A:G	1.42208e-38	-2.49862	2.06393	1.94741e-32	-0.651689	0.0186826
5193277	chr9:5193277:C:G	1.04659e-38	-2.34202	1.60075	2.10915e-32	-0.324981	-0.228238
5193414	chr9:5193414:T:C	4.11687e-39	-1.30393e-09	-1.67429	6.76382e-33	-1.30393e-09	-1.6905
5193661	chr9:5193661:C:T	6.45719e-39	-1.30393e-09	-1.22419	7.26382e-33	-1.30393e-09	-1.61919
5193705	chr9:5193705:A:G	4.13938e-39	-1.30393e-09	-1.66884	7.48658e-33	-1.30393e-09	-1.58898
5193729	chr9:5193729:A:G	6.16738e-39	-1.30393e-09	-1.27011	7.13795e-33	-1.30393e-09	-1.63667
5194470	chr9:5194470:T:TA	6.12433e-39	-1.30393e-09	-1.27712	7.12378e-33	-1.30393e-09	-1.63865
5195275	chr9:5195275:G:C	1.45657e-38	-1.15631	0.745594	2.52427e-33	-2.25865	-0.417488
5195344	chr9:5195344:G:A	4.14185e-39	-1.30393e-09	-1.66824	7.41084e-33	-1.30393e-09	-1.59915
5195539	chr9:5195539:G:T	4.15856e-39	-1.30393e-09	-1.66422	7.33349e-33	-1.30393e-09	-1.60964
5195948	chr9:5195948:T:TA	4.52458e-39	-1.30393e-09	-1.57986	6.98622e-33	-1.30393e-09	-1.65815
5196070	chr9:5196070:C:G	5.98443e-39	-1.30393e-09	-1.30023	1.32265e-32	-1.30393e-09	-1.01987
5196183	chr9:5196183:C:G	9.93897e-39	-1.30393e-09	-0.792924	1.47991e-32	-1.30393e-09	-0.907523
5196253	chr9:5196253:A:C	9.87459e-40	-1.43664	-1.66537	6.97727e-34	-2.27214	-1.68988
5196262	chr9:5196262:C:T	3.65306e-36	2.16184	2.95209	1.82126e-32	-0.452154	-0.247823
5197332	chr9:5197332:T:A	7.78256e-39	-1.30393e-09	-1.0375	9.63029e-33	-1.30393e-09	-1.33718
5197436	chr9:5197436:T:G	3.59948e-40	-2.47974	-1.63144	4.57663e-34	-2.69309	-1.69063
5198223	chr9:5198223:G:C	4.44867e-39	-1.30393e-09	-1.59678	8.39659e-33	-1.30393e-09	-1.47427
5198399	chr9:5198399:T:A	5.01789e-39	-1.30393e-09	-1.47638	9.57924e-33	-1.30393e-09	-1.34249
5198781	chr9:5198781:G:T	1.49128e-39	-2.4776	-0.212152	1.26158e-33	-2.69923	-0.670498
5199174	chr9:5199174:C:T	6.88572e-39	-1.30393e-09	-1.15994	9.4517e-33	-1.30393e-09	-1.3559
5199191	chr9:5199191:T:C	7.16553e-39	-1.30393e-09	-1.12011	8.28795e-33	-1.30393e-09	-1.48729
5199740	chr9:5199740:A:T	4.08325e-39	-1.30393e-09	-1.68249	7.91513e-33	-1.30393e-09	-1.53331
5199750	chr9:5199750:C:T	4.53093e-39	-1.37613	-0.20233	7.89749e-34	-2.48441	-1.35373
5200060	chr9:5200060:A:G	7.3858e-40	-1.72177	-1.67064	5.98002e-34	-2.42853	-1.68773
5200090	chr9:5200090:C:G	4.08548e-39	-1.30393e-09	-1.68195	7.09732e-33	-1.30393e-09	-1.64237
5200104	chr9:5200104:T:C	1.18945e-38	-1.30393e-09	-0.61331	1.50187e-32	-1.30393e-09	-0.892793
5200127	chr9:5200127:G:A	2.19262e-39	-1.82616	-0.478126	1.26411e-33	-2.54287	-0.824853
5200208	chr9:5200208:G:A	4.4858e-39	-1.30393e-09	-1.58847	9.81739e-33	-1.30393e-09	-1.31794
5200280	chr9:5200280:T:G	5.96261e-39	-1.30393e-09	-1.30388	7.56203e-33	-1.30393e-09	-1.57895
5200366	chr9:5200366:A:G	2.71918e-38	-1.30393e-09	0.213527	3.30493e-32	-1.30393e-09	-0.104091
5200378	chr9:5200378:C:A	4.04972e-39	-1.30393e-09	-1.69074	6.98181e-33	-1.30393e-09	-1.65878
5200409	chr9:5200409:C:G	3.41174e-40	-2.47708	-1.68767	4.68208e-34	-2.67877	-1.68216
5200585	chr9:5200585:G:A	4.83934e-39	-1.30393e-09	-1.51261	7.53731e-33	-1.30393e-09	-1.58223
5200623	chr9:5200623:AG:A	4.67112e-39	-1.30393e-09	-1.54799	7.28335e-33	-1.30393e-09	-1.6165
5200636	chr9:5200636:A:G	5.4108e-39	-1.30393e-09	-1.40099	8.08271e-33	-1.30393e-09	-1.51236
5200714	chr9:5200714:A:G	8.29999e-40	-1.5933	-1.68242	6.30976e-34	-2.37413	-1.68845
5200903	chr9:5200903:G:T	4.62589e-39	-1.30393e-09	-1.55772	7.25129e-33	-1.30393e-09	-1.62091
5200958	chr9:5200958:G:A	6.24697e-39	-1.30393e-09	-1.25729	7.95155e-33	-1.30393e-09	-1.52872
5201296	chr9:5201296:A:G	4.32711e-39	-1.30393e-09	-1.62449	9.12322e-33	-1.30393e-09	-1.39127
5201388	chr9:5201388:T:C	4.42177e-39	-1.30393e-09	-1.60285	8.31651e-33	-1.30393e-09	-1.48385
5201431	chr9:5201431:ATTG:A	6.52542e-40	-1.88912	-1.62715	5.5367e-34	-2.52898	-1.6643
5201515	chr9:5201515:A:AAC	7.01912e-40	-1.81857	-1.62477	5.75439e-34	-2.49201	-1.6627
5201658	chr9:5201658:A:G	6.51657e-39	-1.30393e-09	-1.21504	8.15171e-33	-1.30393e-09	-1.50386
5201675	chr9:5201675:A:G	6.26646e-40	-1.89037	-1.66639	5.76901e-34	-2.5194	-1.63278
5202432	chr9:5202432:A:G	2.51676e-39	-2.16642	-7.1114e-10	3.68668e-33	-2.29737	-7.1114e-10
5202530	chr9:5202530:G:A	4.15066e-39	-1.30393e-09	-1.66612	7.32208e-33	-1.30393e-09	-1.6112
5202587	chr9:5202587:T:C	2.94921e-38	-1.30393e-09	0.294736	3.17577e-32	-1.30393e-09	-0.143956
5202676	chr9:5202676:A:G	5.0863e-39	-1.30393e-09	-1.46284	1.01148e-32	-1.30393e-09	-1.28809
5202806	chr9:5202806:A:G	2.80456e-38	-1.30393e-09	0.244446	3.03376e-32	-1.30393e-09	-0.189703
5202830	chr9:5202830:A:C	9.86563e-40	-1.43702	-1.6659	7.60526e-34	-2.22949	-1.64634
5202855	chr9:5202855:G:GT	5.11999e-39	-1.30393e-09	-1.45624	6.9916e-33	-1.30393e-09	-1.65738
5203010	chr9:5203010:C:G	3.33981e-38	-1.30393e-09	0.419111	3.53682e-32	-1.30393e-09	-0.0362775
5203054	chr9:5203054:T:C	7.42149e-40	-1.70913	-1.67847	6.2661e-34	-2.40535	-1.66417
5203292	chr9:5203292:A:C	3.46169e-40	-2.50999	-1.64023	5.23377e-34	-2.68899	-1.56055
5203564	chr9:5203564:C:CA	9.48194e-40	-1.5552	-1.58738	7.84691e-34	-2.31299	-1.53157
5203600	chr9:5203600:G:A	4.2109e-39	-1.30393e-09	-1.65171	6.81145e-33	-1.30393e-09	-1.68349
5203754	chr9:5203754:A:G	5.85726e-39	-1.30393e-09	-1.32171	8.8764e-33	-1.30393e-09	-1.41869
5203820	chr9:5203820:C:T	4.5745e-39	-1.30393e-09	-1.56889	9.22237e-33	-1.30393e-09	-1.38046
5203846	chr9:5203846:A:G	5.19687e-39	-1.30393e-09	-1.44133	9.55328e-33	-1.30393e-09	-1.34521
5204090	chr9:5204090:A:T	8.55846e-40	-1.57242	-1.67264	6.93502e-34	-2.33384	-1.63425
5204279	chr9:5204279:A:G	9.57687e-40	-1.46279	-1.66984	7.45779e-34	-2.26615	-1.62927
5204383	chr9:5204383:T:C	4.36371e-39	-1.30393e-09	-1.61606	8.02621e-33	-1.30393e-09	-1.51938
5204469	chr9:5204469:T:TA	2.47194e-38	-1.30393e-09	0.118199	3.00541e-32	-1.30393e-09	-0.199092
5204705	chr9:5204705:T:C	9.72022e-40	-1.45123	-1.66653	7.57515e-34	-2.24602	-1.63378
5204735	chr9:5204735:T:C	2.69155e-38	-1.30393e-09	0.203314	2.89878e-32	-1.30393e-09	-0.235215
5205304	chr9:5205304:C:G	8.41015e-39	-1.30393e-09	-0.959948	1.30597e-32	-1.30393e-09	-1.03256
5205622	chr9:5205622:G:A	7.19272e-40	-2.29865	-1.12025	4.5947e-34	-2.77423	-1.60554
5205733	chr9:5205733:A:C	4.63529e-37	3.04948	-7.1114e-10	1.77905e-30	3.88175	-7.1114e-10
5205920	chr9:5205920:A:C	5.3097e-40	-2.41186	-1.31057	4.5101e-34	-2.71397	-1.68439
5206009	chr9:5206009:A:C	1.46387e-36	-1.30393e-09	4.19945	2.80812e-30	-1.30393e-09	4.33818
5206199	chr9:5206199:C:A	9.92672e-40	-2.22889	-0.867848	4.86815e-34	-2.76466	-1.5573
5206250	chr9:5206250:T:A	4.8819e-39	-1.30393e-09	-1.50385	6.91938e-33	-1.30393e-09	-1.66776
5206559	chr9:5206559:C:T	8.72027e-39	-1.30393e-09	-0.923738	1.35251e-32	-1.30393e-09	-0.997543
5206800	chr9:5206800:T:C	4.10355e-39	-0.0310706	-1.64646	1.89021e-33	-1.35727	-1.60813
5206829	chr9:5206829:G:A	4.31043e-39	0.0126237	-1.64097	1.98399e-33	-1.29772	-1.61927
5207101	chr9:5207101:A:C	4.05714e-39	-1.30393e-09	-1.68891	6.93431e-33	-1.30393e-09	-1.66561
5207107	chr9:5207107:CA:C	4.64913e-39	-1.30393e-09	-1.55271	1.01931e-32	-1.30393e-09	-1.28038
5207294	chr9:5207294:A:T	4.41289e-39	0.00679221	-1.61165	2.06035e-33	-1.29248	-1.58673
5207538	chr9:5207538:T:C	5.99614e-40	-2.60576	-0.995101	5.55593e-34	-2.58266	-1.60715
5207787	chr9:5207787:G:A	4.4681e-39	-1.30393e-09	-1.59243	7.06098e-33	-1.30393e-09	-1.64751
5208035	chr9:5208035:G:A	2.28021e-38	-1.30393e-09	0.0374659	2.52715e-32	-1.30393e-09	-0.372413
5208137	chr9:5208137:A:C	1.81847e-38	0.368321	-0.557127	5.84262e-33	-0.709261	-1.12765
5208264	chr9:5208264:T:C	5.40254e-40	-2.41365	-1.29145	4.52234e-34	-2.7138	-1.68184
5208353	chr9:5208353:A:C	4.06912e-39	-1.30393e-09	-1.68596	6.83385e-33	-1.30393e-09	-1.6802
5209245	chr9:5209245:G:C	1.36581e-39	-2.77764	-7.1114e-10	2.3747e-33	-2.73722	-7.1114e-10
5209288	chr9:5209288:C:T	7.20766e-39	-1.30393e-09	-1.11424	1.6724e-32	-1.30393e-09	-0.785246
5209433	chr9:5209433:T:A	3.78775e-39	-0.0702846	-1.68733	1.74816e-33	-1.3677	-1.67583
5209435	chr9:5209435:T:C	4.0573e-39	-1.30393e-09	-1.68887	6.92663e-33	-1.30393e-09	-1.66672
5209615	chr9:5209615:G:A	5.15554e-39	-1.30393e-09	-1.44931	7.15524e-33	-1.30393e-09	-1.63425
5209731	chr9:5209731:G:C	4.084e-39	-1.30393e-09	-1.68231	6.80529e-33	-1.30393e-09	-1.68439
5209850	chr9:5209850:T:G	5.13761e-39	-1.30393e-09	-1.4528	7.15099e-33	-1.30393e-09	-1.63484
5209893	chr9:5209893:T:C	9.10834e-39	-1.30393e-09	-0.880197	1.90155e-32	-1.30393e-09	-0.656836
5210425	chr9:5210425:C:A	2.34852e-38	-1.30393e-09	0.0669819	2.59977e-32	-1.30393e-09	-0.344085
5210553	chr9:5210553:T:C	4.65739e-39	-1.30393e-09	-1.55093	6.81629e-33	-1.30393e-09	-1.68278
5211297	chr9:5211297:G:A	4.6757e-39	0.0388946	-1.5859	1.81807e-33	-1.35791	-1.64641
5211612	chr9:5211612:C:T	4.48838e-39	-1.30393e-09	-1.58789	7.08073e-33	-1.30393e-09	-1.64471
5211771	chr9:5211771:T:A	2.16168e-39	-2.3185	-7.1114e-10	2.37721e-33	-2.73617	-7.1114e-10
5211830	chr9:5211830:A:T	7.81633e-39	-1.30393e-09	-1.03317	1.63751e-32	-1.30393e-09	-0.80633
5212002	chr9:5212002:G:C	4.75707e-39	-1.30393e-09	-1.52976	6.92143e-33	-1.30393e-09	-1.66747
5212254	chr9:5212254:T:A	8.11058e-39	0.624616	-1.62083	2.65157e-33	-0.950272	-1.67667
5212735	chr9:5212735:A:C	7.16174e-39	-1.30393e-09	-1.12063	9.32829e-33	-1.30393e-09	-1.36904
5212858	chr9:5212858:A:G	6.95855e-39	-1.30393e-09	-1.14942	1.4516e-32	-1.30393e-09	-0.926837
5212888	chr9:5212888:AG:A	7.80991e-39	-1.30393e-09	-1.03399	1.63592e-32	-1.30393e-09	-0.807303
5212921	chr9:5212921:G:C	1.52539e-38	-1.30393e-09	-0.364553	2.83034e-32	-1.30393e-09	-0.25911
5213002	chr9:5213002:T:C	2.4033e-38	-1.30393e-09	0.0900423	2.65418e-32	-1.30393e-09	-0.323371
5213245	chr9:5213245:A:G	3.04769e-40	-2.66709	-1.6105	5.5235e-34	-2.54794	-1.64772
5213802	chr9:5213802:G:A	8.585e-39	-1.30393e-09	-0.939371	1.78227e-32	-1.30393e-09	-0.721617
5213904	chr9:5213904:G:A	4.47215e-39	-1.30393e-09	-1.59152	6.76761e-33	-1.30393e-09	-1.68994
5214363	chr9:5214363:G:A	1.77468e-35	6.69457	-7.1114e-10	4.42855e-32	0.188567	-7.1114e-10
5214394	chr9:5214394:C:A	6.43367e-39	-1.30393e-09	-1.22784	1.44898e-32	-1.30393e-09	-0.928649
5214998	chr9:5214998:A:G	4.39509e-39	-1.30393e-09	-1.6089	6.76222e-33	-1.30393e-09	-1.69074
5215064	chr9:5215064:T:G	3.17139e-36	2.17499	2.79755	1.21468e-32	-0.804776	-0.300252
5215184	chr9:5215184:A:C	4.50588e-39	-1.30393e-09	-1.584	8.7719e-33	-1.30393e-09	-1.43054
5215459	chr9:5215459:T:C	5.26523e-39	-1.30393e-09	-1.42826	7.79685e-33	-1.30393e-09	-1.54837
5215470	chr9:5215470:C:T	4.35323e-39	-1.30393e-09	-1.61847	6.78932e-33	-1.30393e-09	-1.68674
5215789	chr9:5215789:C:T	4.07671e-39	-1.30393e-09	-1.6841	7.06626e-33	-1.30393e-09	-1.64676
5215926	chr9:5215926:A:G	3.08654e-39	-0.288551	-1.67379	1.15163e-33	-1.77017	-1.69074
5215954	chr9:5215954:G:A	5.33465e-39	0.218439	-1.6336	1.63937e-33	-1.433	-1.67478
5216005	chr9:5216005:A:G	1.87856e-38	-1.30393e-09	-0.156297	2.14754e-32	-1.30393e-09	-0.535182
5216239	chr9:5216239:G:A	1.63594e-38	-1.30393e-09	-0.294583	1.90381e-32	-1.30393e-09	-0.655647
5216541	chr9:5216541:C:T	7.81795e-39	-1.30393e-09	-1.03296	1.6325e-32	-1.30393e-09	-0.809395
5216562	chr9:5216562:G:A	4.06199e-39	-1.30393e-09	-1.68771	6.8502e-33	-1.30393e-09	-1.67781
5216904	chr9:5216904:A:G	8.18498e-39	-1.30393e-09	-0.987087	1.72669e-32	-1.30393e-09	-0.7533
5216910	chr9:5216910:T:A	4.15345e-39	-1.30393e-09	-1.66545	7.01154e-33	-1.30393e-09	-1.65453
5217011	chr9:5217011:C:T	4.39241e-39	-1.30393e-09	-1.60951	6.97588e-33	-1.30393e-09	-1.65963
5217255	chr9:5217255:T:C	8.67714e-38	3.01137	-1.63748	5.72393e-30	6.69165	-1.64133
5217501	chr9:5217501:C:T	8.4455e-39	-1.30393e-09	-0.955754	1.79189e-32	-1.30393e-09	-0.716234
5217620	chr9:5217620:T:C	4.79763e-39	-1.30393e-09	-1.52126	7.4373e-33	-1.30393e-09	-1.59558
5217755	chr9:5217755:T:A	4.42116e-39	-1.30393e-09	-1.60299	7.00249e-33	-1.30393e-09	-1.65582
5217971	chr9:5217971:A:G	8.15567e-39	-0.990674	-7.1114e-10	7.92735e-33	-1.53177	-7.1114e-10
5218129	chr9:5218129:T:C	4.07898e-39	-1.30393e-09	-1.68354	7.19635e-33	-1.30393e-09	-1.62852
5218312	chr9:5218312:A:G	4.41242e-39	-1.30393e-09	-1.60496	6.99436e-33	-1.30393e-09	-1.65699
5218352	chr9:5218352:T:C	1.36478e-39	-2.77839	-7.1114e-10	2.31255e-33	-2.76374	-7.1114e-10
5218375	chr9:5218375:A:C	4.31574e-39	-1.30393e-09	-1.62712	6.7687e-33	-1.30393e-09	-1.68978
5218416	chr9:5218416:A:T	3.14602e-39	-1.07459	-0.868661	7.20855e-34	-2.32962	-1.59978
5218491	chr9:5218491:A:G	6.07914e-39	-1.30393e-09	-1.28452	1.43997e-32	-1.30393e-09	-0.934883
5219307	chr9:5219307:C:A	4.39081e-39	-1.30393e-09	-1.60987	6.76222e-33	-1.30393e-09	-1.69074
5219533	chr9:5219533:G:T	6.61654e-37	-1.30393e-09	3.40536	1.2441e-30	-1.30393e-09	3.52408
5219748	chr9:5219748:T:C	4.05142e-39	-1.30393e-09	-1.69032	6.8521e-33	-1.30393e-09	-1.67754
5219802	chr9:5219802:G:A	8.47313e-39	-1.30393e-09	-0.952487	1.31522e-32	-1.30393e-09	-1.0255
5219837	chr9:5219837:A:G	4.26627e-39	-1.30393e-09	-1.63865	6.85153e-33	-1.30393e-09	-1.67762
5220060	chr9:5220060:A:G	1.25919e-38	-1.30393e-09	-0.556336	1.53394e-32	-1.30393e-09	-0.871669
5220135	chr9:5220135:T:A	4.14786e-39	-1.30393e-09	-1.6668	6.77466e-33	-1.30393e-09	-1.6889
5220292	chr9:5220292:A:G	1.47401e-38	-1.30393e-09	-0.398818	1.743e-32	-1.30393e-09	-0.743899
5220397	chr9:5220397:T:G	3.64152e-39	-1.10732	-0.68967	7.10529e-34	-2.43709	-1.50674
5220411	chr9:5220411:G:A	5.51763e-39	-1.30393e-09	-1.38144	8.71678e-33	-1.30393e-09	-1.43684
5220492	chr9:5220492:T:G	4.35768e-39	-1.30393e-09	-1.61745	6.94823e-33	-1.30393e-09	-1.6636
5220634	chr9:5220634:CTG:C	9.95193e-39	-1.30393e-09	-0.791621	1.11094e-32	-1.30393e-09	-1.1943
5220832	chr9:5220832:G:A	4.48544e-39	-1.30393e-09	-1.58855	6.77862e-33	-1.30393e-09	-1.68832
5220917	chr9:5220917:G:GA	4.52782e-39	-1.30393e-09	-1.57915	7.1389e-33	-1.30393e-09	-1.63653
5221086	chr9:5221086:A:G	4.22449e-39	-1.30393e-09	-1.64849	8.30494e-33	-1.30393e-09	-1.48524
5221124	chr9:5221124:T:C	4.1461e-39	-1.30393e-09	-1.66722	6.77387e-33	-1.30393e-09	-1.68902
5221137	chr9:5221137:C:T	4.70006e-39	-1.30393e-09	-1.54181	7.26442e-33	-1.30393e-09	-1.6191
5221174	chr9:5221174:A:G	4.7027e-39	-1.30393e-09	-1.54125	7.26732e-33	-1.30393e-09	-1.6187
5221257	chr9:5221257:A:G	6.9663e-39	-1.30393e-09	-1.1483	1.45401e-32	-1.30393e-09	-0.925179
5221614	chr9:5221614:A:G	1.5438e-39	-1.37132	-1.28383	5.26502e-34	-2.55354	-1.69005
5221818	chr9:5221818:C:T	2.52625e-39	-0.532072	-1.63058	1.25582e-33	-1.72954	-1.64476
5222066	chr9:5222066:T:G	4.21599e-39	-1.30393e-09	-1.6505	8.48797e-33	-1.30393e-09	-1.46344
5222208	chr9:5222208:A:G	4.14204e-39	-0.211001	-1.4572	1.03171e-33	-1.88024	-1.69063
5222311	chr9:5222311:T:C	4.06046e-39	-1.30393e-09	-1.68809	7.38924e-33	-1.30393e-09	-1.60207
5222319	chr9:5222319:G:A	4.15691e-39	-1.30393e-09	-1.66462	6.76243e-33	-1.30393e-09	-1.69071
5222371	chr9:5222371:G:A	1.40722e-38	-1.30393e-09	-0.445186	1.68963e-32	-1.30393e-09	-0.774996
5222686	chr9:5222686:T:A	4.35218e-39	-1.30393e-09	-1.61871	6.7637e-33	-1.30393e-09	-1.69052
5222778	chr9:5222778:A:T	8.9286e-39	-0.900127	-7.1114e-10	1.4795e-32	-0.907804	-7.1114e-10
5223019	chr9:5223019:G:A	4.18589e-39	-1.30393e-09	-1.65767	6.78422e-33	-1.30393e-09	-1.68749
5223126	chr9:5223126:A:T	4.23784e-39	-1.30393e-09	-1.64533	8.3563e-33	-1.30393e-09	-1.47907
5223199	chr9:5223199:T:C	4.0644e-39	-1.30393e-09	-1.68712	7.36095e-33	-1.30393e-09	-1.6059
5223201	chr9:5223201:C:T	4.57345e-39	-1.30393e-09	-1.56912	6.78996e-33	-1.30393e-09	-1.68665
5223398	chr9:5223398:C:T	4.17385e-39	-1.30393e-09	-1.66055	7.32837e-33	-1.30393e-09	-1.61034
5223533	chr9:5223533:A:G	4.07836e-39	-1.30393e-09	-1.68369	7.26168e-33	-1.30393e-09	-1.61948
5223647	chr9:5223647:G:A	6.30549e-39	-1.30393e-09	-1.24797	1.28922e-32	-1.30393e-09	-1.04547
5224058	chr9:5224058:A:C	6.07592e-38	-1.30393e-09	1.01753	1.43867e-31	-1.30393e-09	1.3668
5224259	chr9:5224259:T:C	4.05041e-39	-1.30393e-09	-1.69057	6.97568e-33	-1.30393e-09	-1.65966
5225161	chr9:5225161:T:G	1.491e-39	-2.68994	-7.1114e-10	2.73196e-33	-2.59707	-7.1114e-10
5225467	chr9:5225467:A:G	4.35519e-39	-1.30393e-09	-1.61802	6.94081e-33	-1.30393e-09	-1.66467
5226281	chr9:5226281:A:G	4.05069e-39	-1.30393e-09	-1.6905	7.0379e-33	-1.30393e-09	-1.65078
5226796	chr9:5226796:T:C	2.82172e-39	-2.05204	-7.1114e-10	4.99053e-33	-1.99455	-7.1114e-10
5227092	chr9:5227092:G:A	4.33e-39	-1.30393e-09	-1.62382	8.72777e-33	-1.30393e-09	-1.43558
5227099	chr9:5227099:C:G	4.10666e-39	-1.30393e-09	-1.67678	7.18592e-33	-1.30393e-09	-1.62997
5227183	chr9:5227183:T:C	8.17105e-39	-1.30393e-09	-0.98879	1.02773e-32	-1.30393e-09	-1.27216
5228202	chr9:5228202:A:T	1.71046e-39	-1.80681	-0.745808	5.37153e-34	-2.74348	-1.48008
5228345	chr9:5228345:T:C	4.08031e-39	-1.30393e-09	-1.68321	7.86196e-33	-1.30393e-09	-1.54005
5228401	chr9:5228401:A:G	1.44621e-38	-1.30393e-09	-0.417858	2.67046e-32	-1.30393e-09	-0.317256
5228724	chr9:5228724:C:G	5.95278e-39	-1.30393e-09	-1.30553	8.27068e-33	-1.30393e-09	-1.48937
5228785	chr9:5228785:T:C	1.36586e-39	-2.77761	-7.1114e-10	2.29368e-33	-2.77193	-7.1114e-10
5228925	chr9:5228925:T:A	2.49388e-38	-1.30393e-09	0.127038	1.77534e-32	-1.30393e-09	-0.725514
5229116	chr9:5229116:A:G	1.76397e-37	-0.443085	2.52643	4.0069e-33	-2.18247	-0.0316053
5229216	chr9:5229216:T:C	2.84973e-38	-1.30393e-09	0.260421	1.95832e-32	-1.30393e-09	-0.62742
5229353	chr9:5229353:T:C	3.36425e-37	-0.363788	3.09278	6.02308e-33	-2.1234	0.31691
5229393	chr9:5229393:A:C	8.44899e-39	-1.30393e-09	-0.95534	1.74585e-32	-1.30393e-09	-0.742266
5229419	chr9:5229419:T:A	3.60383e-39	-1.11163	-0.695757	1.75206e-33	-1.58854	-1.45276
5229426	chr9:5229426:T:C	2.82345e-38	-1.30393e-09	0.251159	1.76846e-32	-1.30393e-09	-0.729399
5229457	chr9:5229457:C:T	7.56489e-39	-1.30393e-09	-1.06587	1.09293e-32	-1.30393e-09	-1.21065
5229523	chr9:5229523:C:T	5.15943e-39	-1.30393e-09	-1.44856	9.92687e-33	-1.30393e-09	-1.30685
5229637	chr9:5229637:A:G	7.55112e-39	-1.30393e-09	-1.06769	9.8551e-33	-1.30393e-09	-1.3141
5230012	chr9:5230012:G:A	4.48267e-39	-1.30393e-09	-1.58917	6.77905e-33	-1.30393e-09	-1.68825
5230374	chr9:5230374:G:T	8.43241e-39	0.648208	-1.60551	5.73475e-33	-0.466722	-1.38882
5230426	chr9:5230426:C:T	4.73617e-39	-1.30393e-09	-1.53416	6.76331e-33	-1.30393e-09	-1.69058
5230471	chr9:5230471:C:T	8.19037e-39	-1.30393e-09	-0.986428	1.22772e-32	-1.30393e-09	-1.09435
5230783	chr9:5230783:A:G	4.16292e-39	-1.30393e-09	-1.66317	8.41415e-33	-1.30393e-09	-1.47218
5230804	chr9:5230804:G:C	4.08339e-39	-1.30393e-09	-1.68246	7.10138e-33	-1.30393e-09	-1.6418
5230808	chr9:5230808:G:A	5.17554e-39	-1.30393e-09	-1.44544	6.97472e-33	-1.30393e-09	-1.6598
5231010	chr9:5231010:T:C	4.19257e-39	-1.30393e-09	-1.65607	6.80422e-33	-1.30393e-09	-1.68455
5231035	chr9:5231035:C:T	6.22568e-39	-1.30393e-09	-1.2607	8.2252e-33	-1.30393e-09	-1.49489
5231286	chr9:5231286:G:C	4.53764e-39	-1.30393e-09	-1.57698	6.98936e-33	-1.30393e-09	-1.6577
5231333	chr9:5231333:G:A	4.71006e-39	-1.30393e-09	-1.53969	6.85755e-33	-1.30393e-09	-1.67674
5231342	chr9:5231342:T:G	1.64972e-38	-1.30393e-09	-0.286195	1.68414e-32	-1.30393e-09	-0.778253
5231357	chr9:5231357:T:C	4.32625e-39	-1.30393e-09	-1.62469	6.91943e-33	-1.30393e-09	-1.66776
5231389	chr9:5231389:A:T	4.28273e-39	-1.30393e-09	-1.6348	6.78883e-33	-1.30393e-09	-1.68681
5231434	chr9:5231434:A:G	4.09563e-39	-1.30393e-09	-1.67947	7.07764e-33	-1.30393e-09	-1.64515
5231509	chr9:5231509:G:C	4.27462e-39	-1.30393e-09	-1.63669	6.86772e-33	-1.30393e-09	-1.67526
5231525	chr9:5231525:T:C	5.6163e-39	-1.30393e-09	-1.36371	7.88029e-33	-1.30393e-09	-1.53773
5231583	chr9:5231583:T:G	4.05527e-39	-1.30393e-09	-1.68937	7.55477e-33	-1.30393e-09	-1.57991
5231712	chr9:5231712:T:A	7.35656e-38	0.332954	0.875836	3.58816e-33	-1.4846	-0.839848
5231788	chr9:5231788:G:A	2.16615e-39	-2.31644	-7.1114e-10	3.72267e-33	-2.28765	-7.1114e-10
5231891	chr9:5231891:A:G	4.3679e-39	-1.30393e-09	-1.6151	6.83211e-33	-1.30393e-09	-1.68046
5231911	chr9:5231911:G:C	4.05734e-39	-1.30393e-09	-1.68886	7.06349e-33	-1.30393e-09	-1.64715
5232299	chr9:5232299:G:A	1.47106e-38	-0.262703	-0.138118	2.61051e-33	-1.65867	-0.983879
5232409	chr9:5232409:G:C	5.04555e-39	0.162553	-1.63343	5.16075e-33	-0.586419	-1.37459
5232490	chr9:5232490:T:G	1.01693e-38	-1.30393e-09	-0.770018	1.11745e-32	-1.30393e-09	-1.18846
5232525	chr9:5232525:A:T	7.31231e-39	-1.30393e-09	-1.09983	8.18109e-33	-1.30393e-09	-1.50027
5232680	chr9:5232680:G:C	6.23917e-39	-1.30393e-09	-1.25854	8.54094e-33	-1.30393e-09	-1.45722
5232751	chr9:5232751:A:G	1.18384e-38	-1.30393e-09	-0.618035	1.25473e-32	-1.30393e-09	-1.07259
5232753	chr9:5232753:T:A	4.40642e-39	-1.30393e-09	-1.60632	6.85692e-33	-1.30393e-09	-1.67683
5232876	chr9:5232876:G:A	7.42257e-39	-1.30393e-09	-1.08486	1.34684e-32	-1.30393e-09	-1.00175
5233054	chr9:5233054:T:C	6.03621e-39	0.237994	-1.52961	4.90419e-33	-0.48487	-1.52713
5233199	chr9:5233199:T:C	1.02251e-38	-1.30393e-09	-0.764546	1.12279e-32	-1.30393e-09	-1.18369
5233373	chr9:5233373:G:C	4.05249e-39	-1.30393e-09	-1.69005	7.0573e-33	-1.30393e-09	-1.64803
5233457	chr9:5233457:A:T	4.2469e-39	-1.30393e-09	-1.6432	6.84292e-33	-1.30393e-09	-1.67888
5233459	chr9:5233459:A:G	1.31569e-38	-1.30393e-09	-0.512445	1.37999e-32	-1.30393e-09	-0.977431
5233557	chr9:5233557:TG:T	5.41095e-39	0.146445	-1.54741	4.65671e-33	-0.555186	-1.5086
5233664	chr9:5233664:A:G	1.08475e-38	-1.30393e-09	-0.70545	1.17379e-32	-1.30393e-09	-1.13927
5233855	chr9:5233855:C:A	4.06831e-39	-1.30393e-09	-1.68616	7.21782e-33	-1.30393e-09	-1.62554
5233856	chr9:5233856:T:G	5.09727e-39	-1.30393e-09	-1.46068	1.04525e-32	-1.30393e-09	-1.25525
5234291	chr9:5234291:T:C	4.69011e-39	-1.30393e-09	-1.54393	6.80223e-33	-1.30393e-09	-1.68484
5234517	chr9:5234517:T:A	9.66904e-39	-1.30393e-09	-0.820458	1.07627e-32	-1.30393e-09	-1.226
5234617	chr9:5234617:C:T	4.32443e-39	-1.30393e-09	-1.62511	6.91091e-33	-1.30393e-09	-1.66899
5234964	chr9:5234964:G:A	4.61424e-39	-1.30393e-09	-1.56024	6.78187e-33	-1.30393e-09	-1.68784
5235057	chr9:5235057:T:A	4.48604e-39	-1.30393e-09	-1.58842	7.06722e-33	-1.30393e-09	-1.64662
5235336	chr9:5235336:T:A	4.07747e-39	-1.30393e-09	-1.68391	6.83429e-33	-1.30393e-09	-1.68014
5236121	chr9:5236121:A:G	6.04832e-39	-1.30393e-09	-1.28961	8.83614e-33	-1.30393e-09	-1.42324
5236721	chr9:5236721:C:A	5.16896e-39	-1.30393e-09	-1.44672	1.0619e-32	-1.30393e-09	-1.23945
5236732	chr9:5236732:G:C	7.74157e-39	-1.30393e-09	-1.04278	8.46809e-33	-1.30393e-09	-1.46579
5236849	chr9:5236849:C:T	6.48294e-39	-1.30393e-09	-1.22021	8.80566e-33	-1.30393e-09	-1.4267
5236924	chr9:5236924:T:C	6.87035e-38	1.37457	-0.23416	1.03693e-32	-0.380618	-0.882625
5237081	chr9:5237081:T:C	4.27569e-38	0.919172	-0.253029	1.91037e-32	-0.347251	-0.304955
5237136	chr9:5237136:C:T	1.06016e-38	-1.30393e-09	-0.72838	2.06569e-32	-1.30393e-09	-0.574042
5237287	chr9:5237287:C:CA	4.1339e-39	-1.30393e-09	-1.67017	6.76877e-33	-1.30393e-09	-1.68977
5237404	chr9:5237404:T:C	4.29388e-39	-1.6322	-7.1114e-10	7.80049e-33	-1.54791	-7.1114e-10
5237442	chr9:5237442:T:C	3.76672e-38	0.848827	-0.309424	1.71596e-32	-0.400989	-0.358546
5237479	chr9:5237479:C:T	3.97779e-38	0.907979	-0.314054	1.78611e-32	-0.356755	-0.362712
5237530	chr9:5237530:T:C	5.19039e-39	-1.30393e-09	-1.44258	1.06684e-32	-1.30393e-09	-1.2348
5237712	chr9:5237712:T:C	4.60445e-39	-1.30393e-09	-1.56236	9.09828e-33	-1.30393e-09	-1.39401
5237959	chr9:5237959:C:A	4.23518e-39	-1.30393e-09	-1.64596	6.91905e-33	-1.30393e-09	-1.66781
5238177	chr9:5238177:C:A	6.33664e-39	-1.30393e-09	-1.24304	8.67641e-33	-1.30393e-09	-1.44148
5238253	chr9:5238253:C:T	2.30446e-38	-0.62536	0.673404	1.64673e-33	-2.07747	-1.02582
5238774	chr9:5238774:T:C	4.06154e-39	-1.30393e-09	-1.68782	7.00978e-33	-1.30393e-09	-1.65479
5238803	chr9:5238803:T:G	4.05266e-39	-1.30393e-09	-1.69001	6.91844e-33	-1.30393e-09	-1.6679
5238814	chr9:5238814:G:A	4.34298e-39	-1.30393e-09	-1.62083	6.92679e-33	-1.30393e-09	-1.66669
5239500	chr9:5239500:A:G	4.58807e-39	-1.30393e-09	-1.56593	6.76301e-33	-1.30393e-09	-1.69062
5239549	chr9:5239549:G:A	8.15719e-39	0.413933	-1.40442	5.9605e-33	-0.602844	-1.21409
5239740	chr9:5239740:C:T	8.27407e-39	-1.30393e-09	-0.976261	1.05889e-32	-1.30393e-09	-1.24228
5241059	chr9:5241059:T:C	4.06751e-39	-1.30393e-09	-1.68636	7.03156e-33	-1.30393e-09	-1.65168
5243347	chr9:5243347:TA:T	4.86805e-39	-1.30393e-09	-1.50669	6.7753e-33	-1.30393e-09	-1.68881
5243453	chr9:5243453:C:T	4.25887e-39	-1.30393e-09	-1.64038	6.85515e-33	-1.30393e-09	-1.67709
5243511	chr9:5243511:G:A	1.4189e-38	-0.755423	0.318505	1.13057e-33	-2.1817	-1.29767
5243587	chr9:5243587:G:A	4.11071e-39	-1.30393e-09	-1.67579	9.05709e-33	-1.30393e-09	-1.39854
5243736	chr9:5243736:T:C	4.20509e-38	1.19979	-0.550294	1.76516e-32	-0.147283	-0.583984
5243780	chr9:5243780:A:G	4.19669e-39	-1.30393e-09	-1.65509	7.39952e-33	-1.30393e-09	-1.60068
5243954	chr9:5243954:G:A	5.72586e-40	-1.9682	-1.67878	5.54686e-33	-0.296892	-1.59197
5244356	chr9:5244356:C:G	3.06534e-38	0.583799	-0.250443	1.52674e-32	-0.618811	-0.257561
5244405	chr9:5244405:G:A	6.86011e-39	-1.30393e-09	-1.16366	1.25687e-32	-1.30393e-09	-1.07088
5244708	chr9:5244708:C:A	5.60136e-38	0.709351	0.226857	3.38701e-32	-0.483543	0.403984
5244807	chr9:5244807:G:A	4.09354e-39	-1.30393e-09	-1.67998	7.15695e-33	-1.30393e-09	-1.63401
5244958	chr9:5244958:G:A	6.02557e-40	-1.91495	-1.68101	6.10435e-33	-0.207518	-1.58557
5244968	chr9:5244968:A:T	4.4799e-39	-1.30393e-09	-1.58979	6.91576e-33	-1.30393e-09	-1.66829
5245314	chr9:5245314:AAT:A	3.89406e-39	-1.72994	-7.1114e-10	4.07017e-32	0.104179	-7.1114e-10
5245398	chr9:5245398:G:A	9.13044e-39	-1.30393e-09	-0.877774	1.35083e-32	-1.30393e-09	-0.998785
5246396	chr9:5246396:G:A	4.88735e-39	-1.30393e-09	-1.50274	9.7989e-33	-1.30393e-09	-1.31982
5246528	chr9:5246528:C:T	4.53985e-39	-1.30393e-09	-1.57649	7.11715e-33	-1.30393e-09	-1.63958
5246645	chr9:5246645:G:A	4.267e-39	-1.30393e-09	-1.63848	6.86206e-33	-1.30393e-09	-1.67608
5246856	chr9:5246856:A:T	6.03672e-40	-1.93341	-1.66071	6.13301e-33	-0.165624	-1.62278
5247025	chr9:5247025:G:A	1.48267e-38	-0.392956	-7.1114e-10	9.088e-33	-1.39514	-7.1114e-10
5247629	chr9:5247629:A:G	4.87429e-39	-1.30393e-09	-1.50541	6.7748e-33	-1.30393e-09	-1.68888
5247969	chr9:5247969:A:C	4.59276e-39	-1.30393e-09	-1.56491	7.16353e-33	-1.30393e-09	-1.63309
5247980	chr9:5247980:G:C	3.90798e-40	-2.50074	-1.52821	2.53299e-33	-1.01564	-1.65705
5248396	chr9:5248396:C:A	6.16369e-40	-2.46433	-1.10897	2.73352e-33	-0.959852	-1.63665
5248742	chr9:5248742:C:T	1.01841e-38	-0.880346	0.111786	1.01096e-33	-2.22892	-1.36227
5248762	chr9:5248762:T:A	4.55632e-39	-1.30393e-09	-1.57287	7.12358e-33	-1.30393e-09	-1.63868
5248768	chr9:5248768:C:T	5.37024e-39	0.209486	-1.618	6.14825e-33	-0.601924	-1.184
5248838	chr9:5248838:G:A	1.03951e-38	-1.30393e-09	-0.748058	1.99758e-32	-1.30393e-09	-0.607568
5249075	chr9:5249075:G:A	2.298e-38	-1.30393e-09	0.0452379	2.27548e-32	-1.30393e-09	-0.477315
5249347	chr9:5249347:T:C	6.32395e-39	-1.24504	-7.1114e-10	6.70444e-33	-1.69932	-7.1114e-10
5249364	chr9:5249364:A:G	6.01895e-39	0.24608	-1.54055	7.65001e-33	-0.574901	-0.992483
5249874	chr9:5249874:C:G	1.41575e-39	-2.74173	-7.1114e-10	2.3093e-33	-2.76515	-7.1114e-10
5249934	chr9:5249934:C:T	2.37897e-38	-1.30393e-09	0.0798649	2.62327e-32	-1.30393e-09	-0.335085
5250273	chr9:5250273:G:T	1.03672e-38	-0.817664	0.06692	1.03635e-33	-2.18617	-1.38022
5250761	chr9:5250761:G:C	5.05994e-39	-1.30393e-09	-1.46803	6.81124e-33	-1.30393e-09	-1.68352
5251756	chr9:5251756:T:G	1.37605e-39	-2.77017	-7.1114e-10	2.27754e-33	-2.779	-7.1114e-10
5251758	chr9:5251758:T:C	2.90406e-38	0.252066	0.0272411	1.6143e-32	-0.883335	0.0627291
5251976	chr9:5251976:G:C	4.47312e-39	-1.30393e-09	-1.5913	7.04376e-33	-1.30393e-09	-1.64995
5252349	chr9:5252349:A:G	4.28941e-39	-1.30393e-09	-1.63324	6.79202e-33	-1.30393e-09	-1.68634
5252527	chr9:5252527:A:G	4.2238e-39	-1.30393e-09	-1.64865	6.8227e-33	-1.30393e-09	-1.68184
5252637	chr9:5252637:A:T	2.63688e-38	-1.30393e-09	0.182793	2.93223e-32	-1.30393e-09	-0.223742
5252789	chr9:5252789:C:T	3.97599e-38	0.601152	-0.00768063	2.03298e-32	-0.606479	0.0164756
5252845	chr9:5252845:T:A	4.93124e-39	-1.30393e-09	-1.4938	6.78609e-33	-1.30393e-09	-1.68722
5253156	chr9:5253156:C:T	6.04415e-39	-1.30393e-09	-1.2903	8.8306e-33	-1.30393e-09	-1.42387
5253172	chr9:5253172:G:A	4.67726e-39	-1.30393e-09	-1.54668	6.76416e-33	-1.30393e-09	-1.69045
5253383	chr9:5253383:C:T	4.66066e-39	-1.30393e-09	-1.55023	6.76349e-33	-1.30393e-09	-1.69055
5253540	chr9:5253540:G:C	6.03108e-39	-1.30393e-09	-1.29246	8.81504e-33	-1.30393e-09	-1.42563
5253558	chr9:5253558:T:G	1.0123e-37	0.508366	1.01964	3.6844e-32	-0.766969	0.77157
5253683	chr9:5253683:T:G	4.79259e-39	-1.30393e-09	-1.52232	6.76663e-33	-1.30393e-09	-1.69009
5254070	chr9:5254070:T:C	4.68796e-39	-1.30393e-09	-1.54439	6.76525e-33	-1.30393e-09	-1.69029
5254113	chr9:5254113:G:C	6.91009e-39	-1.30393e-09	-1.1564	1.06838e-32	-1.30393e-09	-1.23337
5254289	chr9:5254289:G:C	4.65273e-39	-1.30393e-09	-1.55193	6.76315e-33	-1.30393e-09	-1.6906
5254681	chr9:5254681:G:A	4.05129e-39	-1.30393e-09	-1.69035	6.95387e-33	-1.30393e-09	-1.66279
5254771	chr9:5254771:T:C	1.42749e-38	-1.30393e-09	-0.430885	3.26318e-32	-1.30393e-09	-0.116805
5254965	chr9:5254965:T:C	5.25186e-39	-1.30393e-09	-1.4308	6.87106e-33	-1.30393e-09	-1.67477
5255046	chr9:5255046:T:G	4.12572e-39	-1.30393e-09	-1.67215	7.26555e-33	-1.30393e-09	-1.61895
5255048	chr9:5255048:T:C	4.11859e-39	-1.30393e-09	-1.67388	7.24062e-33	-1.30393e-09	-1.62238
5255130	chr9:5255130:T:C	6.24875e-39	-1.30393e-09	-1.25701	9.07948e-33	-1.30393e-09	-1.39607
5255131	chr9:5255131:A:T	6.08292e-39	-1.30393e-09	-1.2839	8.87622e-33	-1.30393e-09	-1.41872
5255564	chr9:5255564:T:C	1.80079e-38	-1.30393e-09	-0.198575	1.8282e-32	-1.30393e-09	-0.696175
5255775	chr9:5255775:G:A	4.68408e-39	-1.30393e-09	-1.54522	6.76518e-33	-1.30393e-09	-1.6903
5255783	chr9:5255783:G:T	2.41975e-38	-1.30393e-09	0.0968632	2.71784e-32	-1.30393e-09	-0.299669
5255805	chr9:5255805:A:T	1.90733e-38	-1.30393e-09	-0.141096	1.91438e-32	-1.30393e-09	-0.650115
5255849	chr9:5255849:T:C	6.05135e-39	-1.30393e-09	-1.28911	8.83966e-33	-1.30393e-09	-1.42284
5255920	chr9:5255920:G:A	6.03745e-39	-0.0461914	-1.24521	2.31307e-33	-1.28605	-1.47747
5256267	chr9:5256267:G:A	4.58159e-39	-1.30393e-09	-1.56734	8.23025e-33	-1.30393e-09	-1.49427
5256788	chr9:5256788:C:T	4.22369e-39	-1.30393e-09	-1.64868	6.7873e-33	-1.30393e-09	-1.68704
5256969	chr9:5256969:C:T	4.67056e-39	-1.30393e-09	-1.54811	6.76423e-33	-1.30393e-09	-1.69044
5257048	chr9:5257048:C:A	5.35035e-38	0.510038	0.380321	3.06852e-32	-0.644992	0.466682
5257117	chr9:5257117:T:C	2.70529e-38	-1.30393e-09	0.208405	2.98565e-32	-1.30393e-09	-0.20569
5257334	chr9:5257334:C:T	3.46197e-39	-1.41558	-0.431974	5.00188e-32	1.88256	-1.57225
5257430	chr9:5257430:A:G	2.06321e-38	0.80452	-0.867062	1.38702e-32	-0.313776	-0.658568
5257551	chr9:5257551:A:C	4.47663e-39	-1.30393e-09	-1.59052	6.77588e-33	-1.30393e-09	-1.68872
5257621	chr9:5257621:T:C	4.17814e-39	-1.30393e-09	-1.65952	6.76237e-33	-1.30393e-09	-1.69072
5258127	chr9:5258127:A:G	7.45625e-39	0.457187	-1.53752	6.16924e-33	-0.263166	-1.51935
5258144	chr9:5258144:A:G	5.73833e-39	-1.30393e-09	-1.34222	7.93328e-33	-1.30393e-09	-1.53102
5258561	chr9:5258561:T:C	4.56896e-39	-1.30393e-09	-1.5701	6.76352e-33	-1.30393e-09	-1.69055
5258692	chr9:5258692:AG:A	2.23073e-39	-0.820693	-1.46637	7.69532e-32	2.41079	-1.66969
5258728	chr9:5258728:T:C	2.03059e-38	-1.30393e-09	-0.0784742	2.01116e-32	-1.30393e-09	-0.600796
5258890	chr9:5258890:C:T	5.70426e-38	0.954412	-7.1114e-10	6.47911e-31	2.87166	-7.1114e-10
5258924	chr9:5258924:T:G	4.82145e-39	-1.30393e-09	-1.51631	9.13297e-33	-1.30393e-09	-1.3902
5259162	chr9:5259162:G:T	6.12505e-39	-1.30393e-09	-1.277	8.91992e-33	-1.30393e-09	-1.4138
5259335	chr9:5259335:C:A	4.42066e-39	-1.30393e-09	-1.6031	8.16625e-33	-1.30393e-09	-1.50208
5259385	chr9:5259385:G:A	4.08701e-39	-1.30393e-09	-1.68157	7.13532e-33	-1.30393e-09	-1.63703
5259504	chr9:5259504:G:A	7.02759e-39	-1.30393e-09	-1.13954	1.52429e-32	-1.30393e-09	-0.877976
5259722	chr9:5259722:C:T	1.25396e-39	-2.49598	-0.367098	5.35352e-34	-2.77905	-1.44787
5259847	chr9:5259847:G:C	1.04427e-38	-1.09487	0.351385	9.98999e-34	-2.35246	-1.25063
5259955	chr9:5259955:G:C	1.2944e-39	-1.21561	-1.61573	1.40196e-32	0.716144	-1.67778
5260039	chr9:5260039:G:C	1.21645e-38	-0.946353	0.355489	1.07826e-33	-2.27866	-1.24807
5260284	chr9:5260284:G:C	4.08412e-39	-1.30393e-09	-1.68228	7.03917e-33	-1.30393e-09	-1.6506
5261013	chr9:5261013:C:A	3.32083e-38	-1.30393e-09	0.413412	2.33791e-32	-1.30393e-09	-0.45025
5261162	chr9:5261162:A:T	4.62853e-39	-1.30393e-09	-1.55715	6.76228e-33	-1.30393e-09	-1.69073
5261230	chr9:5261230:G:T	6.19672e-39	-1.30393e-09	-1.26537	1.30551e-32	-1.30393e-09	-1.03291
5261275	chr9:5261275:T:C	3.97537e-37	2.8959	-7.1114e-10	1.4931e-30	3.70652	-7.1114e-10
5261324	chr9:5261324:A:G	1.01011e-38	-0.764777	-0.0119654	1.00429e-33	-2.17319	-1.42462
5261376	chr9:5261376:AACTT:A	5.0753e-39	-1.30393e-09	-1.465	7.1865e-33	-1.30393e-09	-1.62989
5261539	chr9:5261539:A:C	4.83423e-39	-1.30393e-09	-1.51367	6.97732e-33	-1.30393e-09	-1.65943
5261938	chr9:5261938:A:G	4.14757e-39	-1.30393e-09	-1.66687	7.66199e-33	-1.30393e-09	-1.56582
5262127	chr9:5262127:G:C	4.6013e-39	-1.30393e-09	-1.56305	6.76231e-33	-1.30393e-09	-1.69073
5262162	chr9:5262162:G:A	4.08896e-39	-1.30393e-09	-1.6811	7.18845e-33	-1.30393e-09	-1.62962
5262190	chr9:5262190:A:G	4.37894e-39	-1.30393e-09	-1.61258	6.87717e-33	-1.30393e-09	-1.67388
5262298	chr9:5262298:A:G	4.12655e-39	-1.30393e-09	-1.67195	7.26835e-33	-1.30393e-09	-1.61856
5262381	chr9:5262381:T:C	4.05832e-39	-1.30393e-09	-1.68862	7.10777e-33	-1.30393e-09	-1.6409
5262402	chr9:5262402:T:C	4.15762e-39	-1.30393e-09	-1.66444	7.37163e-33	-1.30393e-09	-1.60445
5262427	chr9:5262427:C:T	4.50054e-39	-1.30393e-09	-1.58519	6.77167e-33	-1.30393e-09	-1.68934
5262446	chr9:5262446:A:G	4.13744e-39	-1.30393e-09	-1.66931	7.10216e-33	-1.30393e-09	-1.64169
5262796	chr9:5262796:G:C	5.45954e-39	-1.30393e-09	-1.39202	6.93819e-33	-1.30393e-09	-1.66505
5262816	chr9:5262816:G:T	4.68386e-39	-1.30393e-09	-1.54527	6.76441e-33	-1.30393e-09	-1.69042
5262832	chr9:5262832:G:C	4.05392e-39	-1.30393e-09	-1.6897	7.0943e-33	-1.30393e-09	-1.6428
5262849	chr9:5262849:C:A	6.12858e-39	-1.30393e-09	-1.27642	8.92423e-33	-1.30393e-09	-1.41332
5262881	chr9:5262881:T:C	4.71528e-39	-1.30393e-09	-1.53858	9.41537e-33	-1.30393e-09	-1.35975
5262996	chr9:5262996:C:G	2.02761e-38	-1.30393e-09	-0.0799452	2.01191e-32	-1.30393e-09	-0.600419
5263013	chr9:5263013:A:G	8.4181e-39	-1.30393e-09	-0.959003	7.97161e-33	-1.30393e-09	-1.52621
5263058	chr9:5263058:G:A	1.40387e-38	0.710468	-1.15804	6.69491e-33	-0.365908	-1.33484
5263127	chr9:5263127:C:T	1.59586e-37	1.98319	-7.1114e-10	7.20661e-31	2.97808	-7.1114e-10
5263335	chr9:5263335:ACAAT:A	5.35139e-40	-2.02437	-1.69025	4.95712e-33	-0.484098	-1.51717
5263340	chr9:5263340:T:TGA	5.47021e-40	-2.0039	-1.68875	5.68314e-33	-0.43925	-1.42534
5263480	chr9:5263480:G:A	4.74466e-40	-2.14542	-1.68954	5.35356e-33	-0.501849	-1.42248
5263685	chr9:5263685:G:A	4.12725e-39	-1.30393e-09	-1.67178	7.08246e-33	-1.30393e-09	-1.64447
5263862	chr9:5263862:G:C	5.24251e-39	-1.30393e-09	-1.43259	7.88524e-33	-1.30393e-09	-1.5371
5263899	chr9:5263899:T:C	1.5548e-38	-1.30393e-09	-0.345458	1.08226e-32	-1.30393e-09	-1.22046
5264058	chr9:5264058:G:C	2.32792e-39	-2.24441	-7.1114e-10	4.1725e-33	-2.17358	-7.1114e-10
5264075	chr9:5264075:C:T	4.41161e-39	-1.30393e-09	-1.60515	6.79195e-33	-1.30393e-09	-1.68635
5264122	chr9:5264122:G:A	4.23938e-39	-1.30393e-09	-1.64497	6.8993e-33	-1.30393e-09	-1.67067
5264217	chr9:5264217:G:A	1.07072e-38	-1.30393e-09	-0.718475	1.56903e-32	-1.30393e-09	-0.849047
5264308	chr9:5264308:TA:T	4.14233e-39	-1.30393e-09	-1.66813	7.72904e-33	-1.30393e-09	-1.55711
5264398	chr9:5264398:A:G	4.34632e-39	-1.30393e-09	-1.62006	6.91769e-33	-1.30393e-09	-1.66801
5264425	chr9:5264425:C:T	3.95316e-39	-2.15786	0.442987	1.16364e-33	-2.66501	-0.785527
5264464	chr9:5264464:G:A	5.35108e-39	-1.30393e-09	-1.41209	1.01708e-32	-1.30393e-09	-1.28257
5264708	chr9:5264708:T:G	4.34401e-39	-1.30393e-09	-1.62059	6.81841e-33	-1.30393e-09	-1.68246
5264710	chr9:5264710:TC:T	4.33456e-39	-1.30393e-09	-1.62277	6.82361e-33	-1.30393e-09	-1.6817
5264765	chr9:5264765:T:C	4.26034e-39	-1.30393e-09	-1.64004	6.87845e-33	-1.30393e-09	-1.6737
5265048	chr9:5265048:T:C	7.43924e-39	-1.73691	0.654296	9.60141e-34	-2.54451	-1.09825
5265200	chr9:5265200:G:T	4.24877e-39	-1.30393e-09	-1.64276	6.91653e-33	-1.30393e-09	-1.66818
5265292	chr9:5265292:A:G	4.29645e-39	-1.30393e-09	-1.6316	6.91121e-33	-1.30393e-09	-1.66895
5265719	chr9:5265719:C:T	1.19104e-38	-1.30393e-09	-0.611972	1.74484e-32	-1.30393e-09	-0.742841
5265824	chr9:5265824:G:T	5.68035e-38	2.52795	-1.57774	2.77719e-30	6.00907	-1.68197
5265826	chr9:5265826:A:G	6.7548e-40	-1.89353	-1.58819	1.74535e-33	-1.42391	-1.62123
5265994	chr9:5265994:C:T	6.50818e-39	-1.30393e-09	-1.21633	9.37642e-33	-1.30393e-09	-1.36389
5266202	chr9:5266202:C:T	2.45029e-39	-0.840205	-1.35298	1.48313e-33	-1.85068	-1.35726
5266232	chr9:5266232:G:A	6.94626e-39	-1.30393e-09	-1.15118	7.15768e-33	-1.30393e-09	-1.63391
5266302	chr9:5266302:G:C	4.9028e-38	2.46918	-1.66618	2.90124e-30	5.97568	-1.60488
5266326	chr9:5266326:T:G	1.58485e-39	-2.6289	-7.1114e-10	2.27905e-33	-2.77833	-7.1114e-10
5266549	chr9:5266549:A:G	6.48449e-39	-1.30393e-09	-1.21997	9.34772e-33	-1.30393e-09	-1.36696
5266612	chr9:5266612:G:C	4.16038e-39	-1.30393e-09	-1.66378	7.0409e-33	-1.30393e-09	-1.65035
5266827	chr9:5266827:A:C	3.89046e-38	-1.30393e-09	0.571724	3.93211e-32	-1.30393e-09	0.0696711
5266897	chr9:5266897:C:T	6.73511e-39	-1.30393e-09	-1.18205	7.08848e-33	-1.30393e-09	-1.64362
5266913	chr9:5266913:A:G	1.00262e-38	-1.30393e-09	-0.784189	1.12354e-32	-1.30393e-09	-1.18302
5267043	chr9:5267043:G:T	1.80834e-38	-1.56365	1.36926	4.27706e-33	-2.22409	0.0752677
5267075	chr9:5267075:A:G	2.70036e-39	-2.096	-7.1114e-10	3.41151e-33	-2.37494	-7.1114e-10
5267247	chr9:5267247:C:G	7.70718e-39	-1.30393e-09	-1.04724	1.08541e-32	-1.30393e-09	-1.21755
5267327	chr9:5267327:A:G	6.81703e-39	-1.30393e-09	-1.16996	8.98293e-33	-1.30393e-09	-1.40677
5267367	chr9:5267367:G:C	5.53361e-39	-1.30393e-09	-1.37855	1.13758e-32	-1.30393e-09	-1.1706
5267440	chr9:5267440:A:G	4.25755e-38	0.282859	0.379032	8.66826e-33	-1.08488	-0.357548
5267460	chr9:5267460:T:C	7.43807e-39	-1.30393e-09	-1.08278	1.05272e-32	-1.30393e-09	-1.24812
5267889	chr9:5267889:C:A	4.3581e-38	-0.493233	1.17847	2.22683e-33	-1.95383	-0.847678
5268126	chr9:5268126:C:A	1.21564e-38	-1.30393e-09	-0.591532	2.30066e-32	-1.30393e-09	-0.466309
5268139	chr9:5268139:G:A	1.77053e-37	1.65275	0.434311	2.69765e-32	-0.00334531	-0.303781
5268812	chr9:5268812:T:C	5.79477e-39	-1.30393e-09	-1.33243	7.60221e-33	-1.30393e-09	-1.57365
5269352	chr9:5269352:C:T	1.54749e-38	-1.30393e-09	-0.350165	2.97312e-32	-1.30393e-09	-0.209895
5269535	chr9:5269535:T:C	1.32975e-39	-1.11977	-1.68463	1.60827e-32	0.706758	-1.53111
5269575	chr9:5269575:A:G	4.07173e-39	-1.30393e-09	-1.68532	7.05272e-33	-1.30393e-09	-1.64868
5269627	chr9:5269627:C:CA	7.46598e-39	-1.30393e-09	-1.07903	1.05661e-32	-1.30393e-09	-1.24444
5269954	chr9:5269954:G:A	4.42083e-39	-1.30393e-09	-1.60306	6.98247e-33	-1.30393e-09	-1.65869
5270161	chr9:5270161:A:G	1.7808e-38	-1.30393e-09	-0.209739	2.55559e-32	-1.30393e-09	-0.361224
5270239	chr9:5270239:G:A	4.63753e-40	-2.38188	-1.47591	1.62274e-33	-2.07653	-1.04145
5270248	chr9:5270248:T:C	4.33678e-39	-1.30393e-09	-1.62226	1.02344e-32	-1.30393e-09	-1.27634
5270287	chr9:5270287:C:T	4.12394e-39	-1.30393e-09	-1.67258	7.29203e-33	-1.30393e-09	-1.61531
5270709	chr9:5270709:A:G	4.30243e-39	-1.30393e-09	-1.63021	8.86435e-33	-1.30393e-09	-1.42005
5270849	chr9:5270849:G:C	4.13652e-39	-1.30393e-09	-1.66953	7.64875e-33	-1.30393e-09	-1.56755
5271010	chr9:5271010:T:C	8.77577e-40	-1.66637	-1.5536	2.56085e-33	-1.28593	-1.37582
5271410	chr9:5271410:G:A	7.74093e-39	-1.30393e-09	-1.04287	1.17878e-32	-1.30393e-09	-1.13502
5271754	chr9:5271754:G:A	1.38257e-39	-2.76544	-7.1114e-10	2.33455e-33	-2.75427	-7.1114e-10
5271813	chr9:5271813:G:T	9.05964e-39	-1.30393e-09	-0.885559	2.14982e-32	-1.30393e-09	-0.53412
5271907	chr9:5271907:G:T	6.64273e-39	-1.30393e-09	-1.19586	1.48689e-32	-1.30393e-09	-0.902817
5272089	chr9:5272089:G:A	4.51474e-39	-1.30393e-09	-1.58204	7.12046e-33	-1.30393e-09	-1.63912
5272131	chr9:5272131:A:C	4.7789e-39	-1.30393e-09	-1.52518	9.24018e-33	-1.30393e-09	-1.37853
5272381	chr9:5272381:T:C	7.16913e-39	-0.137989	-0.981613	2.02189e-33	-1.45183	-1.44623
5272390	chr9:5272390:C:T	1.60897e-38	0.678907	-0.990112	1.81136e-31	3.08041	-1.48325
5272475	chr9:5272475:AC:A	3.52993e-40	-2.59462	-1.53607	5.56575e-34	-2.54638	-1.64166
5272535	chr9:5272535:G:C	7.28916e-39	-1.30393e-09	-1.103	1.09196e-32	-1.30393e-09	-1.21153
5272767	chr9:5272767:A:G	5.26295e-39	-1.30393e-09	-1.4287	1.0501e-32	-1.30393e-09	-1.25062
5272822	chr9:5272822:T:C	1.74226e-39	-0.964977	-1.56923	6.89939e-33	0.0163008	-1.68696
5272887	chr9:5272887:G:C	1.15956e-38	-1.30393e-09	-0.638765	1.69899e-32	-1.30393e-09	-0.769473
5273019	chr9:5273019:C:A	6.704e-39	-1.30393e-09	-1.18668	9.61766e-33	-1.30393e-09	-1.33849
5273651	chr9:5273651:G:A	4.18799e-39	-1.30393e-09	-1.65717	6.79574e-33	-1.30393e-09	-1.68579
5273704	chr9:5273704:A:T	4.53858e-39	-1.30393e-09	-1.57677	7.24435e-33	-1.30393e-09	-1.62187
5273947	chr9:5273947:C:G	5.13759e-39	-1.30393e-09	-1.4528	1.02385e-32	-1.30393e-09	-1.27594
5274182	chr9:5274182:T:G	1.31792e-38	-1.30393e-09	-0.510747	1.40798e-32	-1.30393e-09	-0.957351
5274464	chr9:5274464:A:G	5.9317e-40	-2.57099	-1.04067	6.24496e-34	-2.71951	-1.35339
5274648	chr9:5274648:A:G	1.34642e-38	1.17375	-1.6631	4.26411e-33	-0.470492	-1.68137
5274860	chr9:5274860:T:C	1.10512e-34	5.00395	3.51955	9.79146e-30	4.36974	1.21744
5274930	chr9:5274930:C:T	4.51944e-39	-1.30393e-09	-1.581	8.6242e-33	-1.30393e-09	-1.44752
5275442	chr9:5275442:T:C	4.17014e-39	-1.30393e-09	-1.66144	6.7645e-33	-1.30393e-09	-1.6904
5275509	chr9:5275509:T:C	4.17235e-39	-1.30393e-09	-1.66091	6.76485e-33	-1.30393e-09	-1.69035
5275556	chr9:5275556:G:A	3.03938e-39	-1.14814	-0.829594	1.98853e-33	-1.67306	-1.24164
5275600	chr9:5275600:T:A	1.50792e-38	-1.30393e-09	-0.376074	1.95359e-32	-1.30393e-09	-0.629839
5276029	chr9:5276029:G:A	1.11025e-38	-1.30393e-09	-0.682219	2.51484e-32	-1.30393e-09	-0.377295
5276259	chr9:5276259:G:C	1.14931e-38	-1.30393e-09	-0.647639	2.61641e-32	-1.30393e-09	-0.337703
5276545	chr9:5276545:T:C	1.1505e-39	-2.23203	-0.717159	9.25254e-34	-2.5011	-1.17868
5276598	chr9:5276598:T:C	6.55474e-39	0.24772	-1.45692	4.31561e-33	-0.64419	-1.49566
5277032	chr9:5277032:T:A	5.27633e-39	-1.30393e-09	-1.42616	9.99356e-33	-1.30393e-09	-1.30015
5277086	chr9:5277086:G:A	1.99066e-38	-1.30393e-09	-0.0983354	4.99143e-32	-1.30393e-09	0.308216
5277145	chr9:5277145:T:C	1.92089e-38	-1.30393e-09	-0.134012	4.783e-32	-1.30393e-09	0.265562
5277180	chr9:5277180:T:C	4.25627e-39	-1.30393e-09	-1.64099	6.78941e-33	-1.30393e-09	-1.68673
5277261	chr9:5277261:G:A	1.36309e-39	-1.36336	-1.41628	1.49006e-33	-2.11812	-1.08516
5277614	chr9:5277614:T:C	4.15681e-39	-1.30393e-09	-1.66464	6.79826e-33	-1.30393e-09	-1.68542
5277722	chr9:5277722:G:A	7.48365e-39	-1.30393e-09	-1.07667	1.13884e-32	-1.30393e-09	-1.1695
5277752	chr9:5277752:G:A	7.97237e-40	-1.77115	-1.54484	7.36104e-34	-2.27649	-1.63199
5277849	chr9:5277849:T:A	5.31958e-39	-1.30393e-09	-1.41799	7.48178e-33	-1.30393e-09	-1.58962
5278480	chr9:5278480:A:G	8.40671e-39	-1.30393e-09	-0.960357	1.19701e-32	-1.30393e-09	-1.11968
5278596	chr9:5278596:G:A	4.02923e-40	-2.37437	-1.62402	4.87262e-34	-2.69898	-1.62207
5278674	chr9:5278674:G:A	4.46221e-38	-1.30393e-09	0.708841	1.53043e-31	-1.30393e-09	1.42863
5278767	chr9:5278767:T:C	1.1195e-37	-1.30393e-09	1.62867	1.06002e-31	-1.30393e-09	1.06137
5278818	chr9:5278818:T:C	5.1829e-40	-2.11205	-1.63455	5.55503e-34	-2.50967	-1.6803
5279082	chr9:5279082:G:A	4.82167e-40	-2.14761	-1.67124	5.15534e-34	-2.59375	-1.6709
5279135	chr9:5279135:G:A	4.86814e-39	-1.30393e-09	-1.50668	9.03339e-33	-1.30393e-09	-1.40116
5279137	chr9:5279137:G:A	4.8462e-39	-1.30393e-09	-1.51119	8.98306e-33	-1.30393e-09	-1.40675
5279168	chr9:5279168:T:C	4.16796e-39	-1.30393e-09	-1.66196	7.67474e-33	-1.30393e-09	-1.56416
5279371	chr9:5279371:G:A	4.04991e-39	-1.30393e-09	-1.69069	6.86867e-33	-1.30393e-09	-1.67512
5279376	chr9:5279376:T:C	9.75608e-38	-1.30393e-09	1.49109	9.47489e-32	-1.30393e-09	0.949139
5279781	chr9:5279781:A:G	4.36783e-39	-1.30393e-09	-1.61512	7.08617e-33	-1.30393e-09	-1.64395
5279892	chr9:5279892:G:C	4.83186e-39	-1.30393e-09	-1.51416	8.94689e-33	-1.30393e-09	-1.41079
5279928	chr9:5279928:C:G	4.81376e-39	-1.30393e-09	-1.51791	8.9099e-33	-1.30393e-09	-1.41493
5279969	chr9:5279969:C:A	1.60463e-37	-1.30393e-09	1.98868	1.7746e-31	-1.30393e-09	1.57665
5280119	chr9:5280119:A:G	1.07588e-39	-1.51568	-1.50057	9.16462e-34	-2.10432	-1.58501
5280287	chr9:5280287:G:A	4.16802e-39	-1.30393e-09	-1.66195	6.84726e-33	-1.30393e-09	-1.67824
5280548	chr9:5280548:A:G	4.19973e-39	-1.30393e-09	-1.65437	7.39535e-33	-1.30393e-09	-1.60124
5281318	chr9:5281318:G:A	4.22296e-39	-1.30393e-09	-1.64885	6.82467e-33	-1.30393e-09	-1.68155
5281319	chr9:5281319:C:T	5.82566e-39	-2.71762	1.39051	1.38033e-33	-2.69705	-0.582719
5281484	chr9:5281484:A:G	1.28701e-39	-1.67889	-1.15818	1.16115e-33	-2.25146	-1.20122
5281533	chr9:5281533:G:A	4.14964e-39	-1.30393e-09	-1.66637	6.76684e-33	-1.30393e-09	-1.69006
5281881	chr9:5281881:AC:A	1.25684e-38	-1.30393e-09	-0.558204	2.5335e-32	-1.30393e-09	-0.369904
5282163	chr9:5282163:T:A	4.09519e-39	-1.30393e-09	-1.67957	7.10675e-33	-1.30393e-09	-1.64105
5282213	chr9:5282213:C:G	1.18908e-39	-1.22576	-1.69045	8.86127e-34	-2.0476	-1.67538
5282348	chr9:5282348:T:C	1.6211e-38	-1.30393e-09	-0.303695	2.15746e-32	-1.30393e-09	-0.530574
5282522	chr9:5282522:T:C	4.09896e-39	-1.30393e-09	-1.67865	7.07664e-33	-1.30393e-09	-1.64529
5282588	chr9:5282588:G:A	3.60021e-38	-1.30393e-09	0.494189	4.08012e-32	-1.30393e-09	0.10662
5282701	chr9:5282701:C:T	4.05693e-39	-1.30393e-09	-1.68896	6.93904e-33	-1.30393e-09	-1.66493
5282884	chr9:5282884:A:G	4.0523e-39	-1.30393e-09	-1.6901	6.79823e-33	-1.30393e-09	-1.68543
5283126	chr9:5283126:C:T	4.5707e-39	-1.30393e-09	-1.56972	7.04026e-33	-1.30393e-09	-1.65045
5283210	chr9:5283210:A:T	1.28941e-38	-1.30393e-09	-0.532617	3.31208e-32	-1.30393e-09	-0.101928
5283344	chr9:5283344:G:A	4.09927e-39	-1.30393e-09	-1.67858	7.07755e-33	-1.30393e-09	-1.64516
5283631	chr9:5283631:T:C	4.68703e-39	-1.30393e-09	-1.54459	8.54503e-33	-1.30393e-09	-1.45674
5284234	chr9:5284234:AG:A	1.50818e-37	1.92669	-7.1114e-10	4.29939e-31	2.46155	-7.1114e-10
5284278	chr9:5284278:G:C	4.55042e-38	-1.30393e-09	0.728418	9.63959e-32	-1.30393e-09	0.966373
5284496	chr9:5284496:A:G	4.94708e-39	-1.30393e-09	-1.49059	9.23569e-33	-1.30393e-09	-1.37902
5284827	chr9:5284827:C:T	4.89969e-39	-1.30393e-09	-1.50021	9.12756e-33	-1.30393e-09	-1.39079
5284886	chr9:5284886:G:A	4.13718e-39	-1.30393e-09	-1.66937	6.77186e-33	-1.30393e-09	-1.68931
5284977	chr9:5284977:G:A	1.14459e-38	-1.30393e-09	-0.65176	2.28485e-32	-1.30393e-09	-0.473207
5285169	chr9:5285169:G:A	1.13384e-38	-1.30393e-09	-0.661194	2.26147e-32	-1.30393e-09	-0.48349
5285774	chr9:5285774:T:C	2.34052e-39	-1.4171	-0.821918	1.7798e-33	-2.0805	-0.945088
5285943	chr9:5285943:G:C	4.1494e-39	-1.30393e-09	-1.66642	6.77743e-33	-1.30393e-09	-1.68849
5286484	chr9:5286484:A:G	4.57663e-39	-1.30393e-09	-1.56842	7.06416e-33	-1.30393e-09	-1.64706
5286521	chr9:5286521:G:T	4.08708e-39	-1.30393e-09	-1.68156	7.1874e-33	-1.30393e-09	-1.62976
5286794	chr9:5286794:T:C	4.11167e-39	-1.30393e-09	-1.67556	7.0253e-33	-1.30393e-09	-1.65257
5286847	chr9:5286847:T:A	3.82167e-38	0.553885	-7.1114e-10	1.76948e-31	1.57377	-7.1114e-10
5287277	chr9:5287277:A:G	9.80483e-38	-1.30393e-09	1.49607	9.40896e-32	-1.30393e-09	0.942156
5287289	chr9:5287289:G:A	4.58576e-39	-1.30393e-09	-1.56643	7.13294e-33	-1.30393e-09	-1.63737
5287734	chr9:5287734:C:T	2.43805e-39	-1.84312	-0.355072	2.02334e-33	-2.3247	-0.572636
5287982	chr9:5287982:G:A	4.78948e-39	-1.30393e-09	-1.52296	8.84854e-33	-1.30393e-09	-1.42184
5288335	chr9:5288335:T:C	4.09231e-39	-1.30393e-09	-1.68028	7.02752e-33	-1.30393e-09	-1.65226
5288582	chr9:5288582:G:A	4.09721e-39	-1.30393e-09	-1.67908	7.04095e-33	-1.30393e-09	-1.65035
5288707	chr9:5288707:T:A	3.82876e-40	-2.72116	-1.32827	5.7621e-34	-2.76012	-1.39326
5288865	chr9:5288865:A:G	7.19165e-39	-1.30393e-09	-1.11647	8.50827e-33	-1.30393e-09	-1.46105
5288908	chr9:5288908:G:A	1.07656e-39	-1.67326	-1.34236	9.88188e-34	-2.27617	-1.3378
5289118	chr9:5289118:A:G	4.37102e-39	-1.30393e-09	-1.61439	7.87077e-33	-1.30393e-09	-1.53894
5289195	chr9:5289195:A:G	4.05422e-39	-1.30393e-09	-1.68963	6.82171e-33	-1.30393e-09	-1.68198
5289288	chr9:5289288:T:C	4.19436e-39	-1.30393e-09	-1.65565	6.77471e-33	-1.30393e-09	-1.68889
5289607	chr9:5289607:G:T	7.82952e-40	-1.93089	-1.40318	7.77955e-34	-2.45213	-1.40104
5289901	chr9:5289901:T:C	4.65979e-39	-1.30393e-09	-1.55042	8.55757e-33	-1.30393e-09	-1.45527
5290048	chr9:5290048:T:C	4.98769e-39	-1.30393e-09	-1.48241	9.38121e-33	-1.30393e-09	-1.36338
5290445	chr9:5290445:C:G	9.51777e-39	-1.30393e-09	-0.836227	1.33194e-32	-1.30393e-09	-1.01287
5290448	chr9:5290448:C:A	9.58467e-38	-1.30393e-09	1.47336	9.392e-32	-1.30393e-09	0.940352
5290490	chr9:5290490:A:G	5.95544e-39	-1.30393e-09	-1.30508	1.20611e-32	-1.30393e-09	-1.11211
5290605	chr9:5290605:C:A	4.386e-39	-1.30393e-09	-1.61097	6.8851e-33	-1.30393e-09	-1.67273
5290737	chr9:5290737:G:A	4.05309e-39	-1.30393e-09	-1.68991	7.09873e-33	-1.30393e-09	-1.64218
5290792	chr9:5290792:A:T	4.10651e-39	-1.30393e-09	-1.67681	6.98212e-33	-1.30393e-09	-1.65874
5290815	chr9:5290815:A:G	4.1006e-39	-1.30393e-09	-1.67825	6.96674e-33	-1.30393e-09	-1.66094
5290990	chr9:5290990:C:G	4.08259e-39	-1.30393e-09	-1.68266	6.76227e-33	-1.30393e-09	-1.69073
5291025	chr9:5291025:G:A	5.51929e-39	-1.30393e-09	-1.38114	1.05442e-32	-1.30393e-09	-1.24651
5291100	chr9:5291100:T:C	6.05594e-39	-1.30393e-09	-1.28835	1.23118e-32	-1.30393e-09	-1.09153
5291171	chr9:5291171:C:T	4.08297e-39	-1.30393e-09	-1.68256	6.76229e-33	-1.30393e-09	-1.69073
5291180	chr9:5291180:A:G	2.279e-39	-2.26565	-7.1114e-10	4.027e-33	-2.20907	-7.1114e-10
5291211	chr9:5291211:T:C	6.05615e-39	-1.30393e-09	-1.28831	1.2313e-32	-1.30393e-09	-1.09143
5291710	chr9:5291710:A:G	3.19001e-39	-1.90121	-0.0281567	2.39136e-33	-1.74193	-0.988299
5291904	chr9:5291904:C:A	4.18182e-39	-1.30393e-09	-1.65864	6.77759e-33	-1.30393e-09	-1.68847
5291940	chr9:5291940:G:A	5.92114e-39	-1.31086	-7.1114e-10	1.0272e-32	-1.27267	-7.1114e-10
5292023	chr9:5292023:ATACT:A	5.88982e-39	-1.30393e-09	-1.31616	1.12584e-32	-1.30393e-09	-1.18097
5292257	chr9:5292257:T:C	2.83289e-39	-2.30488	0.256794	1.64146e-33	-2.53344	-0.573064
5292743	chr9:5292743:G:A	1.1717e-39	-1.46644	-1.46449	1.00515e-33	-2.14547	-1.45149
5292798	chr9:5292798:G:A	7.20578e-39	-1.30393e-09	-1.1145	9.18902e-33	-1.30393e-09	-1.38408
5293229	chr9:5293229:T:C	1.91685e-38	-1.30393e-09	-0.136117	2.26962e-32	-1.30393e-09	-0.479894
5293587	chr9:5293587:A:G	4.04974e-39	-1.30393e-09	-1.69073	6.85771e-33	-1.30393e-09	-1.67672
5293796	chr9:5293796:G:A	1.81983e-38	-1.30393e-09	-0.188057	1.38553e-32	-1.30393e-09	-0.97342
5294057	chr9:5294057:G:A	4.11118e-39	-1.30393e-09	-1.67568	7.08604e-33	-1.30393e-09	-1.64396
5294202	chr9:5294202:A:G	4.11593e-39	-1.30393e-09	-1.67452	7.26521e-33	-1.30393e-09	-1.61899
5294331	chr9:5294331:A:G	7.92294e-39	-1.30393e-09	-1.01963	1.20839e-32	-1.30393e-09	-1.11022
5294495	chr9:5294495:T:C	5.41775e-40	-2.02086	-1.68143	5.49544e-34	-2.51684	-1.68392
5294608	chr9:5294608:C:T	1.86298e-39	-2.46721	-7.1114e-10	2.7561e-33	-2.58827	-7.1114e-10
5294735	chr9:5294735:C:T	4.80064e-39	-1.30393e-09	-1.52064	8.85284e-33	-1.30393e-09	-1.42135
5294942	chr9:5294942:C:T	4.08225e-39	-1.30393e-09	-1.68274	6.79298e-33	-1.30393e-09	-1.6862
5295487	chr9:5295487:T:C	1.9703e-38	-1.30393e-09	-0.108615	6.14293e-32	-1.30393e-09	0.515796
5295781	chr9:5295781:C:T	2.35367e-39	-2.23341	-7.1114e-10	4.15387e-33	-2.17805	-7.1114e-10
5295820	chr9:5295820:T:C	4.04972e-39	-1.30393e-09	-1.69074	6.85963e-33	-1.30393e-09	-1.67644
5295861	chr9:5295861:A:C	5.51846e-39	-1.30393e-09	-1.38129	8.52446e-33	-1.30393e-09	-1.45915
5296151	chr9:5296151:A:T	4.82822e-39	-1.30393e-09	-1.51491	7.06813e-33	-1.30393e-09	-1.64649
5296200	chr9:5296200:G:A	9.86139e-39	-1.30393e-09	-0.80076	1.48888e-32	-1.30393e-09	-0.901479
5296204	chr9:5296204:C:A	6.56623e-39	-1.89516	0.687709	1.78338e-33	-2.06662	-0.956966
5296352	chr9:5296352:C:T	6.4368e-39	-1.30393e-09	-1.22736	8.4963e-33	-1.30393e-09	-1.46246
5296434	chr9:5296434:A:C	1.60461e-39	-2.61651	-7.1114e-10	2.76202e-33	-2.58613	-7.1114e-10
5296711	chr9:5296711:T:C	4.05893e-39	-1.30393e-09	-1.68847	6.84184e-33	-1.30393e-09	-1.67903
5297252	chr9:5297252:C:T	6.09048e-40	-2.26564	-1.3196	6.71947e-34	-2.65477	-1.34489
5297489	chr9:5297489:A:G	4.31869e-39	-1.30393e-09	-1.62643	7.87863e-33	-1.30393e-09	-1.53794
5297563	chr9:5297563:A:G	2.44885e-39	-0.505763	-1.68801	2.54932e-33	-0.975654	-1.69061
5297718	chr9:5297718:C:A	3.71856e-40	-2.65981	-1.41882	6.09249e-34	-2.52484	-1.57278
5298112	chr9:5298112:G:C	1.406e-39	-2.74864	-7.1114e-10	5.31323e-33	-1.93189	-7.1114e-10
5298114	chr9:5298114:CTT:C	1.39861e-39	-2.75391	-7.1114e-10	5.16242e-33	-1.96068	-7.1114e-10
5298228	chr9:5298228:G:A	5.24636e-39	-1.30393e-09	-1.43185	1.0299e-32	-1.30393e-09	-1.27004
5298330	chr9:5298330:C:A	4.43552e-39	-1.30393e-09	-1.59974	8.14762e-33	-1.30393e-09	-1.50436
5298476	chr9:5298476:G:C	3.30415e-39	-2.57123	0.677024	3.96285e-33	-2.47772	0.25259
5298834	chr9:5298834:A:C	6.44001e-40	-1.97832	-1.55112	6.57605e-34	-2.44554	-1.5757
5298860	chr9:5298860:G:T	1.54286e-39	-2.65575	-7.1114e-10	2.82713e-33	-2.56283	-7.1114e-10
5298908	chr9:5298908:T:C	4.57941e-39	-1.30393e-09	-1.56782	8.44151e-33	-1.30393e-09	-1.46893
5298977	chr9:5298977:G:C	4.55679e-40	-2.37055	-1.5048	5.69293e-34	-2.67533	-1.49012
5299146	chr9:5299146:T:TA	5.26537e-39	-1.42824	-7.1114e-10	4.19979e-33	-2.16706	-7.1114e-10
5299220	chr9:5299220:A:G	1.59176e-39	-2.58263	-0.0419205	1.90936e-33	-2.36268	-0.592649
5299385	chr9:5299385:A:C	1.57817e-38	-2.03704	1.7065	3.35636e-33	-2.25727	-0.133967
5299480	chr9:5299480:C:G	4.47981e-39	-1.30393e-09	-1.58981	8.09035e-33	-1.30393e-09	-1.51142
5299655	chr9:5299655:A:G	5.25352e-40	-2.11275	-1.62032	5.78969e-34	-2.51755	-1.63105
5299696	chr9:5299696:T:C	4.07634e-39	-1.30393e-09	-1.68419	6.89785e-33	-1.30393e-09	-1.67088
5300076	chr9:5300076:G:A	4.06354e-39	-1.30393e-09	-1.68733	6.77231e-33	-1.30393e-09	-1.68925
5300268	chr9:5300268:T:C	4.07648e-39	-1.30393e-09	-1.68415	6.76405e-33	-1.30393e-09	-1.69047
5300513	chr9:5300513:G:C	4.0514e-39	-1.30393e-09	-1.69033	6.89475e-33	-1.30393e-09	-1.67133
5300546	chr9:5300546:G:A	1.81222e-39	-2.37585	-0.118985	1.1873e-33	-2.55571	-0.874694
5301844	chr9:5301844:C:A	4.53987e-40	-2.72407	-1.155	6.88994e-34	-2.50423	-1.47039
5302500	chr9:5302500:A:G	7.80615e-40	-2.08009	-1.25697	8.74099e-34	-2.53907	-1.19758
5302591	chr9:5302591:C:T	6.73875e-40	-2.19152	-1.29257	7.46093e-34	-2.59087	-1.30413
5302856	chr9:5302856:AAG:A	1.55721e-39	-1.99014	-0.656355	9.4635e-34	-2.21024	-1.44699
5302860	chr9:5302860:T:C	1.49649e-39	-2.03518	-0.651084	9.12443e-34	-2.24888	-1.44484
5302926	chr9:5302926:T:C	4.12688e-39	-1.30393e-09	-1.67186	6.77317e-33	-1.30393e-09	-1.68912
5302969	chr9:5302969:C:T	3.77858e-38	-1.30393e-09	0.542546	4.46165e-32	-1.30393e-09	0.196012
5304677	chr9:5304677:C:T	4.08037e-39	-1.30393e-09	-1.6832	7.12709e-33	-1.30393e-09	-1.63819
5304821	chr9:5304821:T:C	2.94404e-40	-2.66109	-1.6511	5.33224e-34	-2.54016	-1.69074
5304881	chr9:5304881:A:T	4.12528e-39	-1.30393e-09	-1.67225	8.2293e-33	-1.30393e-09	-1.49439
5304951	chr9:5304951:C:T	1.37379e-38	-1.30393e-09	-0.46923	1.80107e-32	-1.30393e-09	-0.711124
5304957	chr9:5304957:G:C	4.07897e-39	-1.30393e-09	-1.68354	7.12347e-33	-1.30393e-09	-1.6387
5305010	chr9:5305010:A:G	4.04983e-39	-1.30393e-09	-1.69071	6.88992e-33	-1.30393e-09	-1.67203
5305384	chr9:5305384:CACACACACACACACACACAG:C	4.23672e-39	-1.30393e-09	-1.6456	7.78729e-33	-1.30393e-09	-1.5496
5305821	chr9:5305821:T:C	7.40432e-39	-1.30393e-09	-1.08732	1.4556e-32	-1.30393e-09	-0.924087
5306228	chr9:5306228:C:T	7.36699e-39	-1.30393e-09	-1.09238	1.4671e-32	-1.30393e-09	-0.916221
5306805	chr9:5306805:G:T	4.05809e-39	-1.30393e-09	-1.68867	6.77763e-33	-1.30393e-09	-1.68846
5306824	chr9:5306824:A:G	2.40912e-39	-1.69211	-0.518014	1.64743e-33	-2.31754	-0.785331
5306961	chr9:5306961:T:C	7.82146e-40	-2.75156	-0.583545	8.53311e-34	-2.60127	-1.15945
5307368	chr9:5307368:A:G	2.24584e-39	-2.60489	0.324583	2.6915e-33	-2.52771	-0.0842808
5307823	chr9:5307823:A:G	4.51196e-39	-1.30393e-09	-1.58266	7.01119e-33	-1.30393e-09	-1.65458
5308012	chr9:5308012:G:A	7.75314e-39	-1.30393e-09	-1.04129	1.56471e-32	-1.30393e-09	-0.851803
5308318	chr9:5308318:A:G	4.0341e-39	-1.6946	-7.1114e-10	2.91631e-33	-2.53177	-7.1114e-10
5308518	chr9:5308518:G:A	4.06376e-39	-1.30393e-09	-1.68728	7.02958e-33	-1.30393e-09	-1.65196
5308580	chr9:5308580:C:T	5.93168e-39	-1.30393e-09	-1.30908	8.05014e-33	-1.30393e-09	-1.5164
5308584	chr9:5308584:G:A	6.10764e-40	-2.24776	-1.33467	6.72328e-34	-2.6866	-1.3125
5309087	chr9:5309087:G:A	5.04266e-39	-1.30393e-09	-1.47145	7.08038e-33	-1.30393e-09	-1.64476
5309322	chr9:5309322:T:A	4.06787e-39	-1.30393e-09	-1.68627	7.05399e-33	-1.30393e-09	-1.6485
5309398	chr9:5309398:A:G	4.06413e-39	-1.30393e-09	-1.68719	7.04838e-33	-1.30393e-09	-1.64929
5309485	chr9:5309485:C:T	4.41581e-39	-1.30393e-09	-1.6042	7.05314e-33	-1.30393e-09	-1.64862
5309550	chr9:5309550:T:C	4.24307e-39	-1.30393e-09	-1.6441	7.68341e-33	-1.30393e-09	-1.56303
5309660	chr9:5309660:C:T	5.23983e-39	-1.30393e-09	-1.4331	7.2279e-33	-1.30393e-09	-1.62414
5309793	chr9:5309793:G:T	3.32146e-39	-2.43692	0.547935	1.65847e-33	-2.68313	-0.413067
5309795	chr9:5309795:G:T	3.75721e-40	-2.52491	-1.54339	6.27195e-34	-2.4822	-1.58639
5310214	chr9:5310214:T:C	6.33978e-39	-1.30393e-09	-1.24254	9.04723e-33	-1.30393e-09	-1.39963
5310338	chr9:5310338:G:C	6.08336e-39	-1.30393e-09	-1.28383	8.29875e-33	-1.30393e-09	-1.48599
5310650	chr9:5310650:G:A	4.23224e-39	-1.30393e-09	-1.64666	6.85995e-33	-1.30393e-09	-1.67639
5310712	chr9:5310712:A:T	1.1942e-39	-2.53101	-0.380907	6.94984e-34	-2.69355	-1.27241
5311171	chr9:5311171:A:G	1.38392e-38	-1.52978	1.0679	3.3334e-33	-1.68487	-0.713228
5312105	chr9:5312105:T:C	4.18696e-39	-1.30393e-09	-1.65741	7.38512e-33	-1.30393e-09	-1.60262
5312600	chr9:5312600:G:A	4.10195e-39	-1.30393e-09	-1.67793	7.12137e-33	-1.30393e-09	-1.63899
5312685	chr9:5312685:A:G	4.1718e-39	-1.30393e-09	-1.66104	7.98444e-33	-1.30393e-09	-1.5246
5313087	chr9:5313087:T:C	7.06388e-39	-1.30393e-09	-1.13439	9.29649e-33	-1.30393e-09	-1.37245
5313800	chr9:5313800:T:C	2.05148e-39	-2.33181	-0.0390188	1.81922e-33	-2.69115	-0.312538
5314055	chr9:5314055:T:G	5.21833e-39	-1.30393e-09	-1.43721	7.53568e-33	-1.30393e-09	-1.58244
5314117	chr9:5314117:C:T	6.29775e-39	-1.30393e-09	-1.24919	8.59801e-33	-1.30393e-09	-1.45056
5315142	chr9:5315142:T:C	4.71816e-39	-1.30393e-09	-1.53797	7.0144e-33	-1.30393e-09	-1.65413
5315460	chr9:5315460:A:C	3.75825e-39	-0.196039	-1.5694	3.25849e-33	-0.875294	-1.54553
5315759	chr9:5315759:A:C	4.05067e-39	-1.30393e-09	-1.69051	6.86294e-33	-1.30393e-09	-1.67595
5315817	chr9:5315817:A:C	1.98933e-38	-1.30393e-09	-0.099003	4.19657e-32	-1.30393e-09	0.134761
5315863	chr9:5315863:T:A	1.48042e-39	-2.0175	-0.679564	1.07966e-33	-2.4631	-1.06234
5316011	chr9:5316011:C:A	4.46742e-39	-1.30393e-09	-1.59258	8.14364e-33	-1.30393e-09	-1.50485
5316120	chr9:5316120:G:C	1.14178e-39	-1.7163	-1.24051	8.78824e-34	-2.36024	-1.37102
5316161	chr9:5316161:T:C	2.77884e-39	-2.06735	-7.1114e-10	1.20489e-32	-1.11312	-7.1114e-10
5316296	chr9:5316296:C:A	5.4677e-39	-2.39063	1.0001	1.43627e-33	-2.47436	-0.765685
5316398	chr9:5316398:C:T	6.2844e-39	-1.30393e-09	-1.25132	1.43352e-32	-1.30393e-09	-0.939374
5316580	chr9:5316580:G:C	4.16741e-39	-1.30393e-09	-1.66209	6.77976e-33	-1.30393e-09	-1.68815
5316731	chr9:5316731:GT:G	4.09378e-39	-1.30393e-09	-1.67992	6.76662e-33	-1.30393e-09	-1.69009
5317132	chr9:5317132:T:A	4.11455e-39	-1.30393e-09	-1.67486	7.19381e-33	-1.30393e-09	-1.62887
5317489	chr9:5317489:G:C	4.26944e-39	-1.30393e-09	-1.6379	6.80645e-33	-1.30393e-09	-1.68422
5317534	chr9:5317534:C:T	5.95738e-39	-2.7671	1.46235	3.41284e-33	-2.49757	0.123024
5318233	chr9:5318233:C:T	2.69601e-40	-2.73586	-1.66434	5.53018e-34	-2.75814	-1.43631
5318311	chr9:5318311:C:T	6.91589e-39	-1.30393e-09	-1.15557	9.81392e-33	-1.30393e-09	-1.31829
5318706	chr9:5318706:GA:G	1.82913e-39	-2.48555	-7.1114e-10	2.51466e-33	-2.67996	-7.1114e-10
5318764	chr9:5318764:T:A	1.66039e-39	-2.58234	-7.1114e-10	2.82223e-33	-2.56456	-7.1114e-10
5319107	chr9:5319107:T:C	5.51316e-39	-1.38225	-7.1114e-10	5.56279e-33	-1.88599	-7.1114e-10
5319183	chr9:5319183:A:G	2.63075e-39	-0.704325	-1.41779	9.63233e-34	-1.95254	-1.68701
5319362	chr9:5319362:C:T	1.38579e-39	-2.76312	-7.1114e-10	2.54916e-33	-2.66633	-7.1114e-10
5319437	chr9:5319437:T:C	2.4821e-38	-1.30393e-09	0.122302	3.4282e-32	-1.30393e-09	-0.0674713
5319863	chr9:5319863:A:T	4.26773e-39	-1.30393e-09	-1.6383	7.81575e-33	-1.30393e-09	-1.54595
5320596	chr9:5320596:T:C	3.60694e-40	-2.42965	-1.67946	4.85329e-34	-2.65572	-1.6693
5320829	chr9:5320829:C:T	4.12431e-39	-1.30393e-09	-1.67249	6.76231e-33	-1.30393e-09	-1.69073
5320922	chr9:5320922:C:A	5.45008e-39	-1.30393e-09	-1.39376	1.04141e-32	-1.30393e-09	-1.25893
5320980	chr9:5320980:T:C	4.98782e-39	-1.30393e-09	-1.48239	8.89403e-33	-1.30393e-09	-1.41671
5321337	chr9:5321337:G:A	4.03841e-39	-0.0266916	-1.66684	4.33285e-33	-0.485337	-1.65053
5321413	chr9:5321413:AG:A	4.16579e-39	-1.30393e-09	-1.66248	7.61035e-33	-1.30393e-09	-1.57258
5321568	chr9:5321568:T:C	2.50143e-38	-1.30393e-09	0.130061	3.45371e-32	-1.30393e-09	-0.0600573
5321668	chr9:5321668:G:C	2.9402e-39	-0.404046	-1.60686	3.46665e-33	-0.761148	-1.59776
5321715	chr9:5321715:G:A	2.32349e-39	-0.560465	-1.68585	2.67627e-33	-0.930172	-1.6875
5321719	chr9:5321719:C:T	2.44745e-39	-0.504375	-1.68997	2.81055e-33	-0.878179	-1.69053
5321723	chr9:5321723:T:A	2.38071e-39	-0.536307	-1.68568	2.73392e-33	-0.908923	-1.68743
5321774	chr9:5321774:G:A	1.75725e-39	-0.842248	-1.68339	2.10495e-33	-1.17831	-1.67949
5321990	chr9:5321990:G:T	1.93749e-38	-1.30393e-09	-0.125411	4.33037e-32	-1.30393e-09	0.166147
5322157	chr9:5322157:A:G	1.93335e-38	1.56316	-1.69071	7.58955e-33	0.0910537	-1.66637
5322310	chr9:5322310:T:C	1.79875e-39	-0.830718	-1.67158	1.98696e-33	-1.30001	-1.61547
5322334	chr9:5322334:G:C	1.22325e-39	-1.50711	-1.38076	1.50789e-33	-1.82869	-1.36269
5322454	chr9:5322454:T:G	2.26578e-38	-1.30393e-09	0.0311168	3.14527e-32	-1.30393e-09	-0.153606
5322613	chr9:5322613:G:A	4.06851e-39	-1.85192	0.165815	2.18294e-33	-1.9511	-0.870323
5322671	chr9:5322671:T:C	5.0799e-39	-1.30393e-09	-1.4641	1.00824e-32	-1.30393e-09	-1.2913
5322687	chr9:5322687:A:C	2.83821e-39	-0.57551	-1.47071	2.89956e-33	-0.996025	-1.54151
5322728	chr9:5322728:T:A	3.15742e-38	-1.30393e-09	0.362952	3.75684e-32	-1.30393e-09	0.024073
5322843	chr9:5322843:A:G	3.87208e-39	-0.0488852	-1.68671	4.19918e-33	-0.488407	-1.67879
5323049	chr9:5323049:T:C	3.19721e-39	-0.336162	-1.59095	3.77573e-33	-0.69041	-1.58309
5324179	chr9:5324179:G:C	7.05332e-39	-1.30393e-09	-1.13589	9.98853e-33	-1.30393e-09	-1.30065
5324451	chr9:5324451:G:A	4.10045e-39	-1.30393e-09	-1.67829	6.76224e-33	-1.30393e-09	-1.69074
5324666	chr9:5324666:A:G	1.86248e-39	-2.46748	-7.1114e-10	2.50745e-33	-2.68282	-7.1114e-10
5325285	chr9:5325285:C:T	5.7115e-39	-1.30393e-09	-1.34691	1.31048e-32	-1.30393e-09	-1.02911
5325666	chr9:5325666:T:G	4.06541e-39	-1.30393e-09	-1.68687	7.13543e-33	-1.30393e-09	-1.63702
5325801	chr9:5325801:T:C	2.85404e-38	1.67811	-1.41618	9.42308e-33	0.186284	-1.54521
5326114	chr9:5326114:T:C	4.58528e-39	-1.30393e-09	-1.56654	7.23907e-33	-1.30393e-09	-1.6226
5326232	chr9:5326232:G:A	1.31536e-38	-1.30393e-09	-0.512693	1.24841e-32	-1.30393e-09	-1.07763
5326664	chr9:5326664:G:C	4.56623e-39	-1.30393e-09	-1.5707	8.80518e-33	-1.30393e-09	-1.42675
5326715	chr9:5326715:C:T	4.80156e-39	-1.30393e-09	-1.52045	7.25362e-33	-1.30393e-09	-1.62059
5326913	chr9:5326913:A:G	4.0017e-39	-0.2282	-1.47447	2.2497e-32	0.768163	-1.25687
5327004	chr9:5327004:C:T	5.15012e-39	-1.30393e-09	-1.45037	7.22259e-33	-1.30393e-09	-1.62488
5327042	chr9:5327042:G:A	4.05657e-39	-1.30393e-09	-1.68905	6.92881e-33	-1.30393e-09	-1.6664
5327154	chr9:5327154:T:C	1.57434e-39	-0.94535	-1.6902	9.55498e-34	-2.10005	-1.54756
5327370	chr9:5327370:G:A	5.41541e-39	-1.30393e-09	-1.40014	8.20706e-33	-1.30393e-09	-1.4971
5327540	chr9:5327540:A:T	4.96811e-39	-1.30393e-09	-1.48635	7.4129e-33	-1.30393e-09	-1.59887
5327619	chr9:5327619:C:G	4.7838e-39	-1.30393e-09	-1.52415	7.22178e-33	-1.30393e-09	-1.62499
5327681	chr9:5327681:G:A	1.73847e-38	-1.30393e-09	-0.233797	3.61126e-32	-1.30393e-09	-0.0154502
5327788	chr9:5327788:T:C	4.12261e-39	-1.30393e-09	-1.6729	6.76262e-33	-1.30393e-09	-1.69068
5328063	chr9:5328063:G:A	4.38249e-39	-1.30393e-09	-1.61177	6.8823e-33	-1.30393e-09	-1.67314
5328456	chr9:5328456:G:A	4.61329e-39	-1.30393e-09	-1.56045	7.09929e-33	-1.30393e-09	-1.6421
5328503	chr9:5328503:G:A	1.36472e-39	-2.77844	-7.1114e-10	2.3139e-33	-2.76316	-7.1114e-10
5328693	chr9:5328693:T:C	4.67963e-39	-1.30393e-09	-1.54617	6.93411e-33	-1.30393e-09	-1.66564
5328770	chr9:5328770:G:GA	6.99916e-40	-2.69743	-0.748749	4.72995e-34	-2.7525	-1.59826
5328915	chr9:5328915:G:A	3.55219e-40	-2.54082	-1.58359	4.65201e-34	-2.68738	-1.68
5329026	chr9:5329026:G:A	1.6617e-39	-1.05053	-1.53102	1.38389e-33	-1.79269	-1.48451
5329251	chr9:5329251:C:T	9.49452e-39	-1.30393e-09	-0.838672	1.10109e-32	-1.30393e-09	-1.20321
5329382	chr9:5329382:A:G	7.85178e-40	-1.66648	-1.66475	1.1602e-33	-1.8201	-1.63339
5330341	chr9:5330341:T:C	2.46884e-39	-2.18564	-7.1114e-10	4.47608e-33	-2.10334	-7.1114e-10
5330345	chr9:5330345:A:G	8.25644e-39	-1.30393e-09	-0.978394	1.57718e-32	-1.30393e-09	-0.843866
5330464	chr9:5330464:C:T	2.38272e-38	0.483818	-0.402378	7.31111e-33	-0.783095	-0.829601
5330840	chr9:5330840:T:C	8.28542e-39	-1.30393e-09	-0.97489	1.58446e-32	-1.30393e-09	-0.839262
5330872	chr9:5330872:G:C	4.23273e-39	-1.30393e-09	-1.64654	7.77662e-33	-1.30393e-09	-1.55097
5331008	chr9:5331008:T:C	1.4195e-38	-1.30393e-09	-0.436499	2.09412e-32	-1.30393e-09	-0.560373
5331440	chr9:5331440:G:A	4.34734e-39	-1.30393e-09	-1.61982	6.77705e-33	-1.30393e-09	-1.68855
5331577	chr9:5331577:A:G	4.45283e-39	-1.30393e-09	-1.59585	6.8154e-33	-1.30393e-09	-1.68291
5331937	chr9:5331937:A:G	4.28127e-39	-1.30393e-09	-1.63514	6.76415e-33	-1.30393e-09	-1.69045
5332100	chr9:5332100:TAA:T	7.68963e-39	-1.04952	-7.1114e-10	9.77384e-33	-1.32238	-7.1114e-10
5332207	chr9:5332207:G:A	1.40697e-39	-2.74795	-7.1114e-10	2.40742e-33	-2.72354	-7.1114e-10
5332477	chr9:5332477:G:C	8.96082e-40	-1.63297	-1.56614	1.3186e-33	-1.81266	-1.51286
5332766	chr9:5332766:C:T	4.16459e-39	-1.30393e-09	-1.66277	6.76222e-33	-1.30393e-09	-1.69074
5332829	chr9:5332829:A:C	1.83807e-39	-1.09331	-1.38736	2.42818e-33	-1.36286	-1.35209
5333026	chr9:5333026:T:A	4.11422e-39	-1.30393e-09	-1.67494	6.86593e-33	-1.30393e-09	-1.67552
5333154	chr9:5333154:T:C	1.47224e-38	-0.102494	-0.297526	4.73884e-33	-1.31578	-0.730514
5333297	chr9:5333297:AAGG:A	4.23564e-39	-1.30393e-09	-1.64585	6.81198e-33	-1.30393e-09	-1.68341
5333315	chr9:5333315:A:C	6.30456e-39	-1.30393e-09	-1.24811	9.10385e-33	-1.30393e-09	-1.39339
5333338	chr9:5333338:GA:G	1.38523e-38	-1.30393e-09	-0.460938	2.05205e-32	-1.30393e-09	-0.580667
5333406	chr9:5333406:T:C	5.66428e-39	-1.30393e-09	-1.35521	1.04269e-32	-1.30393e-09	-1.2577
5333480	chr9:5333480:C:T	2.54347e-38	-1.30393e-09	0.146727	3.244e-32	-1.30393e-09	-0.1227
5333485	chr9:5333485:T:C	2.52969e-38	-1.30393e-09	0.141296	3.22717e-32	-1.30393e-09	-0.127902
5333554	chr9:5333554:G:A	1.39427e-39	-1.49741	-1.2596	6.26482e-34	-2.40786	-1.66187
5333875	chr9:5333875:C:G	5.36963e-39	-1.30393e-09	-1.40863	8.55539e-33	-1.30393e-09	-1.45553
5334054	chr9:5334054:G:A	4.18783e-39	-1.30393e-09	-1.6572	6.79936e-33	-1.30393e-09	-1.68526
5334796	chr9:5334796:T:C	4.3304e-39	-1.30393e-09	-1.62373	6.81084e-33	-1.30393e-09	-1.68358
5334933	chr9:5334933:C:G	1.51784e-39	-1.30735	-1.36475	1.89852e-33	-1.59929	-1.36172
5335383	chr9:5335383:G:C	4.44564e-39	-1.30393e-09	-1.59746	6.87906e-33	-1.30393e-09	-1.67361
5335470	chr9:5335470:C:T	2.02292e-39	-1.10228	-1.28256	2.14849e-33	-1.47065	-1.36668
5335639	chr9:5335639:C:T	6.05689e-40	-2.28765	-1.30313	7.46892e-34	-2.5797	-1.31423
5335689	chr9:5335689:G:T	1.50454e-38	-1.30393e-09	-0.378316	2.12054e-32	-1.30393e-09	-0.547833
5335696	chr9:5335696:T:C	4.14108e-39	-1.30393e-09	-1.66843	6.76247e-33	-1.30393e-09	-1.6907
5335804	chr9:5335804:G:A	1.18957e-38	-1.30393e-09	-0.613211	1.03616e-32	-1.30393e-09	-1.26398
5335940	chr9:5335940:C:G	5.52463e-40	-2.45172	-1.23103	7.1868e-34	-2.68537	-1.24706
5336319	chr9:5336319:A:G	1.3915e-38	-1.30393e-09	-0.456419	1.15531e-32	-1.30393e-09	-1.15514
5336412	chr9:5336412:T:A	1.2932e-39	-1.50599	-1.32627	1.53104e-33	-1.7825	-1.39364
5336630	chr9:5336630:A:C	1.76309e-38	-1.30393e-09	-0.219735	1.31441e-32	-1.30393e-09	-1.02612
5336909	chr9:5336909:C:T	4.21192e-39	-1.30393e-09	-1.65147	6.76794e-33	-1.30393e-09	-1.68989
5336984	chr9:5336984:C:G	2.36168e-39	-0.877857	-1.35216	2.50771e-33	-1.25743	-1.42528
5337068	chr9:5337068:C:G	4.97281e-39	-1.30393e-09	-1.4854	7.45467e-33	-1.30393e-09	-1.59325
5337526	chr9:5337526:G:A	1.95176e-38	-1.30393e-09	-0.11807	2.08886e-32	-1.30393e-09	-0.562886
5337842	chr9:5337842:T:C	1.84163e-39	-2.47874	-7.1114e-10	2.67198e-33	-2.61927	-7.1114e-10
5337980	chr9:5337980:T:C	7.98909e-39	-1.30393e-09	-1.01131	1.0995e-32	-1.30393e-09	-1.20465
5338022	chr9:5338022:AAG:A	4.13808e-39	-1.30393e-09	-1.66915	6.76579e-33	-1.30393e-09	-1.69021
5338097	chr9:5338097:T:C	1.43387e-39	-1.66708	-1.06193	3.16336e-33	-1.28836	-1.16209
5339544	chr9:5339544:G:T	3.32936e-38	-1.30393e-09	0.415976	4.84922e-32	-1.30393e-09	0.279312
5339872	chr9:5339872:C:G	5.87046e-39	-1.30393e-09	-1.31945	9.29466e-33	-1.30393e-09	-1.37265
5339884	chr9:5339884:A:ATCCCT	4.15967e-39	-1.30393e-09	-1.66395	6.82733e-33	-1.30393e-09	-1.68116
5339971	chr9:5339971:T:G	7.28657e-39	-1.30393e-09	-1.10335	1.01735e-32	-1.30393e-09	-1.28231
5340004	chr9:5340004:T:C	6.3088e-39	-1.30393e-09	-1.24744	1.18313e-32	-1.30393e-09	-1.13134
5340137	chr9:5340137:G:A	4.26799e-39	-1.30393e-09	-1.63824	6.87035e-33	-1.30393e-09	-1.67488
5340363	chr9:5340363:T:G	1.12692e-37	-1.30393e-09	1.63527	1.12073e-31	-1.30393e-09	1.11706
5340399	chr9:5340399:C:T	4.05603e-39	-1.30393e-09	-1.68918	6.82374e-33	-1.30393e-09	-1.68168
5340418	chr9:5340418:T:C	9.49894e-38	-1.30393e-09	1.46438	9.57785e-32	-1.30393e-09	0.959947
5340596	chr9:5340596:T:C	2.80888e-40	-2.66923	-1.68996	4.43535e-34	-2.73329	-1.68178
5340890	chr9:5340890:A:G	2.35614e-38	-1.30393e-09	0.0702219	3.44655e-32	-1.30393e-09	-0.0621337
5341150	chr9:5341150:C:T	4.39383e-39	-1.30393e-09	-1.60919	6.84534e-33	-1.30393e-09	-1.67852
5341226	chr9:5341226:A:G	4.76934e-39	-1.30393e-09	-1.52718	7.23393e-33	-1.30393e-09	-1.62331
5341329	chr9:5341329:C:T	1.66332e-39	-2.58057	-7.1114e-10	3.06091e-33	-2.48338	-7.1114e-10
5341556	chr9:5341556:C:T	4.71424e-40	-2.74347	-1.09792	5.41699e-34	-2.76078	-1.45435
5341945	chr9:5341945:G:A	1.20545e-38	-1.30393e-09	-0.599946	2.51665e-32	-1.30393e-09	-0.376579
5342152	chr9:5342152:C:T	4.66815e-40	-2.75269	-1.09852	5.37251e-34	-2.76876	-1.45462
5342164	chr9:5342164:A:G	3.90661e-40	-2.74411	-1.28519	4.94968e-34	-2.76705	-1.5383
5342698	chr9:5342698:T:C	4.58242e-39	-1.30393e-09	-1.56716	6.94924e-33	-1.30393e-09	-1.66346
5342882	chr9:5342882:G:A	3.51466e-40	-2.46392	-1.67111	4.73871e-34	-2.65834	-1.69057
5343001	chr9:5343001:C:T	1.45715e-39	-2.71291	-7.1114e-10	2.73526e-33	-2.59587	-7.1114e-10
5343254	chr9:5343254:A:G	1.45292e-38	-1.30393e-09	-0.413229	3.09612e-32	-1.30393e-09	-0.169357
5343415	chr9:5343415:A:G	4.15554e-39	-1.30393e-09	-1.66494	6.82829e-33	-1.30393e-09	-1.68102
5343421	chr9:5343421:A:G	1.23909e-38	-1.30393e-09	-0.572428	2.74478e-32	-1.30393e-09	-0.289805
5343914	chr9:5343914:A:T	4.13022e-39	-1.30393e-09	-1.67106	6.76448e-33	-1.30393e-09	-1.69041
5345562	chr9:5345562:A:T	1.06708e-38	-1.30393e-09	-0.721877	2.04984e-32	-1.30393e-09	-0.581743
5345673	chr9:5345673:G:A	9.49239e-40	-2.72898	-0.4125	5.68675e-34	-2.68294	-1.48359
5346043	chr9:5346043:C:T	1.02896e-38	-1.30393e-09	-0.758256	2.22493e-32	-1.30393e-09	-0.499779
5346251	chr9:5346251:T:C	4.25683e-39	-1.30393e-09	-1.64086	6.91989e-33	-1.30393e-09	-1.66769
5346352	chr9:5346352:A:G	2.94355e-40	-2.7321	-1.58026	4.31672e-34	-2.76085	-1.68133
5346708	chr9:5346708:C:T	4.32224e-39	-1.30393e-09	-1.62561	6.80049e-33	-1.30393e-09	-1.6851
5346774	chr9:5346774:A:T	4.30842e-40	-2.66796	-1.26344	5.43077e-34	-2.71865	-1.49395
5346858	chr9:5346858:A:G	1.44335e-38	-1.30393e-09	-0.419834	1.74906e-32	-1.30393e-09	-0.740426
5346995	chr9:5346995:T:C	3.89218e-40	-2.38792	-1.64508	4.88164e-34	-2.67573	-1.64346
5347352	chr9:5347352:A:G	2.36467e-39	-2.66093	0.432185	8.16743e-34	-2.73099	-1.07353
5347589	chr9:5347589:G:C	1.14695e-37	-1.30393e-09	1.65289	1.12604e-31	-1.30393e-09	1.12178
5347596	chr9:5347596:G:A	5.76391e-39	-1.30393e-09	-1.33777	8.4508e-33	-1.30393e-09	-1.46783
5347906	chr9:5347906:A:G	4.07444e-39	-1.30393e-09	-1.68465	6.99097e-33	-1.30393e-09	-1.65747
5347933	chr9:5347933:T:A	4.19552e-39	-1.30393e-09	-1.65537	6.77411e-33	-1.30393e-09	-1.68898
5348016	chr9:5348016:A:T	4.25844e-39	-1.30393e-09	-1.64049	7.59449e-33	-1.30393e-09	-1.57467
5348031	chr9:5348031:A:G	3.69258e-40	-2.75375	-1.33189	4.58746e-34	-2.77098	-1.61037
5348181	chr9:5348181:T:A	7.29719e-39	-1.30393e-09	-1.1019	9.01246e-33	-1.30393e-09	-1.40348
5348281	chr9:5348281:G:A	2.745e-40	-2.77867	-1.60352	7.59438e-34	-2.52551	-1.35176
5348305	chr9:5348305:G:A	4.2417e-40	-2.28821	-1.6588	5.56937e-34	-2.50284	-1.68456
5348712	chr9:5348712:A:G	1.54118e-39	-2.65684	-7.1114e-10	2.30381e-33	-2.76753	-7.1114e-10
5348767	chr9:5348767:A:G	5.85391e-39	-1.32228	-7.1114e-10	1.48715e-32	-0.902643	-7.1114e-10
5349757	chr9:5349757:C:A	5.11999e-39	-1.30393e-09	-1.45623	8.07491e-33	-1.30393e-09	-1.51333
5349836	chr9:5349836:G:A	3.10945e-40	-2.76067	-1.49686	5.22116e-34	-2.74908	-1.50288
5350017	chr9:5350017:C:T	1.97449e-39	-2.40908	-7.1114e-10	3.06278e-33	-2.48277	-7.1114e-10
5350224	chr9:5350224:T:G	1.36644e-39	-2.77718	-7.1114e-10	2.27928e-33	-2.77823	-7.1114e-10
5350264	chr9:5350264:A:G	4.44384e-39	-1.30393e-09	-1.59787	6.81914e-33	-1.30393e-09	-1.68236
5350308	chr9:5350308:A:G	1.03376e-38	-1.30393e-09	-0.753597	1.29092e-32	-1.30393e-09	-1.04415
5350548	chr9:5350548:C:T	8.02466e-40	-2.7299	-0.579557	7.28295e-34	-2.71646	-1.20267
5350816	chr9:5350816:A:G	7.52329e-39	-1.30393e-09	-1.07138	1.47671e-32	-1.30393e-09	-0.909689
5350821	chr9:5350821:C:T	3.04225e-40	-2.63073	-1.64865	4.51045e-34	-2.7749	-1.62338
5350828	chr9:5350828:C:G	4.24318e-40	-2.37957	-1.56709	5.52086e-34	-2.67335	-1.5228
5351130	chr9:5351130:C:T	1.16733e-38	-1.30393e-09	-0.632081	1.68563e-32	-1.30393e-09	-0.777366
5351156	chr9:5351156:G:C	2.70166e-40	-2.74674	-1.65137	4.23713e-34	-2.7782	-1.68259
5351278	chr9:5351278:AC:A	2.63731e-40	-2.77888	-1.64334	4.46117e-34	-2.73164	-1.67762
5351334	chr9:5351334:AC:A	1.95452e-39	-2.41924	-7.1114e-10	2.51075e-33	-2.68151	-7.1114e-10
5351834	chr9:5351834:A:G	2.67842e-40	-2.75882	-1.64793	4.92386e-34	-2.62457	-1.68601
5352226	chr9:5352226:G:A	1.37279e-38	-0.46996	-7.1114e-10	2.2254e-32	-0.499567	-7.1114e-10
5352625	chr9:5352625:C:G	2.73449e-40	-2.70474	-1.68128	4.2409e-34	-2.77116	-1.68874
5353868	chr9:5353868:T:C	3.67277e-40	-2.40183	-1.68919	6.21394e-34	-2.39997	-1.67791
5354066	chr9:5354066:T:C	4.28702e-39	-1.30393e-09	-1.6338	7.65173e-33	-1.30393e-09	-1.56716
5354412	chr9:5354412:C:T	2.60197e-40	-2.77698	-1.65872	4.53963e-34	-2.70709	-1.68474
5354558	chr9:5354558:G:A	4.49496e-40	-2.61595	-1.27307	7.22814e-34	-2.55004	-1.37666
5354681	chr9:5354681:C:T	3.95357e-40	-2.67768	-1.33968	4.53908e-34	-2.76463	-1.62732
5354963	chr9:5354963:T:C	8.06275e-39	-1.30393e-09	-1.00213	9.85511e-33	-1.30393e-09	-1.3141
5355175	chr9:5355175:T:C	4.19636e-39	-1.30393e-09	-1.65517	6.7866e-33	-1.30393e-09	-1.68714
5355223	chr9:5355223:G:GT	8.34514e-40	-2.65173	-0.618561	5.1461e-34	-2.71774	-1.5487
5355289	chr9:5355289:G:A	1.40851e-39	-2.74686	-7.1114e-10	2.93184e-33	-2.52646	-7.1114e-10
5355536	chr9:5355536:A:G	4.05405e-40	-2.74075	-1.25151	5.18936e-34	-2.77236	-1.4857
5355601	chr9:5355601:T:G	3.78897e-40	-2.70793	-1.35195	8.47259e-34	-2.71805	-1.04979
5355951	chr9:5355951:T:C	5.80135e-39	-1.30393e-09	-1.3313	7.18752e-33	-1.30393e-09	-1.62975
5355995	chr9:5355995:T:C	9.6343e-40	-2.62821	-0.498436	5.47392e-34	-2.70214	-1.50254
5356333	chr9:5356333:G:A	1.57385e-39	-2.68109	0.04523	7.80838e-34	-2.74352	-1.10595
5356357	chr9:5356357:T:C	4.50579e-39	-1.30393e-09	-1.58402	7.1234e-33	-1.30393e-09	-1.63871
5356674	chr9:5356674:A:G	4.32364e-40	-2.24737	-1.6805	4.91819e-34	-2.63587	-1.67587
5356710	chr9:5356710:T:C	1.44632e-39	-2.6239	-0.0964631	7.46802e-34	-2.7055	-1.18855
5356813	chr9:5356813:T:C	1.3178e-39	-2.63431	-0.179115	7.08189e-34	-2.714	-1.23314
5356880	chr9:5356880:T:C	4.20404e-39	-1.30393e-09	-1.65334	6.76417e-33	-1.30393e-09	-1.69045
5357364	chr9:5357364:C:T	6.38391e-39	-1.30393e-09	-1.23561	8.2476e-33	-1.30393e-09	-1.49217
5357520	chr9:5357520:C:T	4.10782e-39	-1.30393e-09	-1.6765	6.78175e-33	-1.30393e-09	-1.68786
5357801	chr9:5357801:A:T	2.71411e-38	-2.77289	2.98456	3.80538e-33	-2.76767	0.501999
5357998	chr9:5357998:T:C	1.38789e-39	-2.7616	-7.1114e-10	2.28352e-33	-2.77637	-7.1114e-10
5358856	chr9:5358856:A:G	7.53975e-39	-1.30393e-09	-1.0692	1.56299e-32	-1.30393e-09	-0.852903
5358899	chr9:5358899:G:A	4.94744e-39	-1.30393e-09	-1.49052	7.49767e-33	-1.30393e-09	-1.5875
5359070	chr9:5359070:T:A	1.36982e-39	-2.77471	-7.1114e-10	2.39742e-33	-2.7277	-7.1114e-10
5359072	chr9:5359072:T:A	1.71939e-38	-1.30393e-09	-0.244831	1.20492e-32	-1.30393e-09	-1.11309
5359139	chr9:5359139:T:C	3.18564e-40	-2.76852	-1.4648	4.23297e-34	-2.77172	-1.69005
5359178	chr9:5359178:T:A	4.41915e-39	-1.30393e-09	-1.60344	8.41314e-33	-1.30393e-09	-1.4723
5359230	chr9:5359230:G:A	3.30725e-39	-2.75252	0.859247	1.15479e-33	-2.77869	-0.679485
5359318	chr9:5359318:G:T	4.17692e-39	-1.30393e-09	-1.65981	6.79619e-33	-1.30393e-09	-1.68573
5359367	chr9:5359367:T:C	1.65763e-39	-2.584	-7.1114e-10	3.15503e-33	-2.45309	-7.1114e-10
5359538	chr9:5359538:C:T	2.61079e-40	-2.77906	-1.65327	4.4859e-34	-2.71533	-1.68841
5359601	chr9:5359601:A:G	1.72091e-37	-1.30393e-09	2.05864	2.1013e-31	-1.30393e-09	1.74564
5359614	chr9:5359614:T:C	4.06893e-39	-1.30393e-09	-1.68601	6.77567e-33	-1.30393e-09	-1.68875
5359714	chr9:5359714:T:A	3.44668e-40	-2.73836	-1.41621	4.76991e-34	-2.76642	-1.57593
5359788	chr9:5359788:T:C	4.52483e-39	-1.30393e-09	-1.57981	7.02757e-33	-1.30393e-09	-1.65225
5360042	chr9:5360042:T:C	2.52985e-39	-2.16123	-7.1114e-10	3.60629e-33	-2.31941	-7.1114e-10
5360325	chr9:5360325:G:C	4.73836e-40	-2.67814	-1.15815	5.45637e-34	-2.77082	-1.43707
5360871	chr9:5360871:C:G	4.85581e-39	-1.30393e-09	-1.50921	6.79179e-33	-1.30393e-09	-1.68638
5361052	chr9:5361052:G:C	5.5327e-39	-1.30393e-09	-1.37871	8.80168e-33	-1.30393e-09	-1.42715
5361243	chr9:5361243:T:C	5.85488e-39	-1.30393e-09	-1.32211	9.26454e-33	-1.30393e-09	-1.3759
5361454	chr9:5361454:G:C	4.50573e-39	-1.30393e-09	-1.58404	7.00799e-33	-1.30393e-09	-1.65504
5361476	chr9:5361476:A:T	4.72609e-39	-1.30393e-09	-1.53629	8.74194e-33	-1.30393e-09	-1.43396
5361699	chr9:5361699:G:T	5.9989e-39	-1.30393e-09	-1.29781	8.85514e-33	-1.30393e-09	-1.42109
5362028	chr9:5362028:C:A	2.90225e-40	-2.67509	-1.65139	5.21082e-34	-2.76298	-1.49096
5362103	chr9:5362103:T:C	4.08952e-39	-1.30393e-09	-1.68096	6.7649e-33	-1.30393e-09	-1.69034
5362389	chr9:5362389:C:T	2.14236e-39	-2.32748	-7.1114e-10	3.46929e-33	-2.35814	-7.1114e-10
5362983	chr9:5362983:C:T	2.2497e-38	-1.30393e-09	0.0239928	2.32926e-32	-1.30393e-09	-0.453954
5363023	chr9:5363023:T:G	2.78685e-40	-2.67698	-1.69009	4.20067e-34	-2.77874	-1.6907
5363027	chr9:5363027:C:G	2.86038e-40	-2.73614	-1.60488	5.82021e-34	-2.72222	-1.42112
5363068	chr9:5363068:T:C	2.70492e-40	-2.71343	-1.68347	4.92334e-34	-2.75315	-1.55754
5363380	chr9:5363380:T:C	5.22238e-39	-1.30393e-09	-1.43644	1.04012e-32	-1.30393e-09	-1.26017
5363563	chr9:5363563:C:G	7.56627e-40	-1.69329	-1.67498	1.92743e-33	-1.2575	-1.68841
5363937	chr9:5363937:G:C	4.08307e-39	-1.30393e-09	-1.68254	7.1292e-33	-1.30393e-09	-1.63789
5364157	chr9:5364157:A:T	8.56094e-40	-2.52965	-0.715114	1.18003e-33	-2.71988	-0.71667
5364377	chr9:5364377:C:G	4.06232e-39	-1.30393e-09	-1.68763	7.34114e-33	-1.30393e-09	-1.6086
5364478	chr9:5364478:A:G	1.03882e-39	-2.72538	-0.325923	7.09482e-34	-2.75279	-1.19252
5364536	chr9:5364536:G:T	5.89777e-39	-1.30393e-09	-1.31481	1.20943e-32	-1.30393e-09	-1.10936
5364592	chr9:5364592:C:T	3.03399e-40	-2.73576	-1.54634	4.84566e-34	-2.75623	-1.57036
5364836	chr9:5364836:C:T	5.60194e-39	-1.30393e-09	-1.36628	8.87989e-33	-1.30393e-09	-1.4183
5365196	chr9:5365196:G:T	1.36305e-38	-1.30393e-09	-0.477075	1.80795e-32	-1.30393e-09	-0.70731
5365511	chr9:5365511:CT:C	2.63705e-40	-2.73355	-1.68876	4.49297e-34	-2.71568	-1.68648
5365661	chr9:5365661:T:C	2.98089e-40	-2.62166	-1.67809	4.40439e-34	-2.76841	-1.65367
5365761	chr9:5365761:A:T	2.00318e-39	-2.49983	0.105176	1.00632e-33	-2.43703	-1.15876
5365883	chr9:5365883:T:C	4.88692e-39	-1.30393e-09	-1.50282	7.42614e-33	-1.30393e-09	-1.59708
5365890	chr9:5365890:A:C	3.00075e-40	-2.77651	-1.5166	4.65209e-34	-2.70283	-1.66454
5366203	chr9:5366203:G:A	4.05477e-40	-2.36974	-1.62233	5.07944e-34	-2.60443	-1.67505
5366450	chr9:5366450:G:C	5.64992e-39	-1.30393e-09	-1.35775	1.13992e-32	-1.30393e-09	-1.16855
5366554	chr9:5366554:A:G	4.69674e-39	-1.30393e-09	-1.54252	7.3357e-33	-1.30393e-09	-1.60934
5366683	chr9:5366683:C:T	9.40957e-39	-1.30393e-09	-0.84766	1.29303e-32	-1.30393e-09	-1.04252
5366696	chr9:5366696:A:G	9.40133e-39	-1.30393e-09	-0.848536	1.2919e-32	-1.30393e-09	-1.04339
5366829	chr9:5366829:T:C	3.09387e-40	-2.72998	-1.53257	4.48689e-34	-2.77714	-1.62638
5366842	chr9:5366842:A:T	5.37635e-39	-1.30393e-09	-1.40738	8.02599e-33	-1.30393e-09	-1.51941
5366911	chr9:5366911:T:G	5.02714e-39	-1.30393e-09	-1.47454	9.43756e-33	-1.30393e-09	-1.35739
5367530	chr9:5367530:T:C	2.90252e-40	-2.67976	-1.64664	4.56922e-34	-2.77846	-1.60687
5367571	chr9:5367571:C:T	4.09807e-39	-1.30393e-09	-1.67887	6.7699e-33	-1.30393e-09	-1.6896
5367664	chr9:5367664:C:T	3.38047e-40	-2.65003	-1.52393	4.84798e-34	-2.76384	-1.56228
5368124	chr9:5368124:C:G	4.14811e-39	-1.30393e-09	-1.66673	6.78361e-33	-1.30393e-09	-1.68758
5368172	chr9:5368172:G:C	5.39666e-39	-1.30393e-09	-1.40361	8.08012e-33	-1.30393e-09	-1.51268
5368216	chr9:5368216:C:T	2.66736e-40	-2.74727	-1.66362	4.24483e-34	-2.7721	-1.68688
5368472	chr9:5368472:A:G	6.06462e-40	-1.94524	-1.64426	1.37117e-33	-1.5973	-1.68913
5368627	chr9:5368627:G:A	6.86217e-39	-1.30393e-09	-1.16336	1.07392e-32	-1.30393e-09	-1.22819
5368980	chr9:5368980:G:A	2.86217e-40	-2.7205	-1.61989	4.31148e-34	-2.77886	-1.66454
5369292	chr9:5369292:C:T	3.14961e-40	-2.77627	-1.46843	4.89558e-34	-2.76764	-1.5487
5369473	chr9:5369473:C:T	3.22399e-40	-2.77673	-1.44462	4.99652e-34	-2.76834	-1.52759
5369520	chr9:5369520:G:A	4.19263e-39	-1.30393e-09	-1.65606	6.81569e-33	-1.30393e-09	-1.68286
5369654	chr9:5369654:G:A	2.78678e-40	-2.77887	-1.58822	4.29473e-34	-2.77477	-1.67252
5369911	chr9:5369911:G:A	2.6744e-40	-2.73386	-1.67439	4.21252e-34	-2.77677	-1.68985
5369952	chr9:5369952:TA:T	4.17341e-39	-1.30393e-09	-1.66065	6.79532e-33	-1.30393e-09	-1.68586
5370255	chr9:5370255:T:C	4.24873e-39	-1.30393e-09	-1.64277	7.70669e-33	-1.30393e-09	-1.56
5370261	chr9:5370261:C:T	2.28221e-39	-2.26424	-7.1114e-10	3.6962e-33	-2.29478	-7.1114e-10
5370386	chr9:5370386:A:G	6.27733e-39	-1.30393e-09	-1.25244	9.122e-33	-1.30393e-09	-1.3914
5370829	chr9:5370829:C:T	8.21072e-39	-1.30393e-09	-0.983947	1.14819e-32	-1.30393e-09	-1.16132
5371025	chr9:5371025:T:A	7.53468e-39	-1.30393e-09	-1.06987	1.14465e-32	-1.30393e-09	-1.1644
5371703	chr9:5371703:G:C	5.36051e-39	-1.30393e-09	-1.41033	8.544e-33	-1.30393e-09	-1.45686
5372188	chr9:5372188:C:T	4.05564e-39	-1.30393e-09	-1.68928	6.79584e-33	-1.30393e-09	-1.68578
5372266	chr9:5372266:T:C	2.71094e-40	-2.72295	-1.67172	4.38285e-34	-2.77894	-1.64804
5372344	chr9:5372344:A:G	4.82438e-39	-1.30393e-09	-1.51571	7.38061e-33	-1.30393e-09	-1.60324
5372366	chr9:5372366:G:A	1.60995e-39	-2.61319	-7.1114e-10	2.79047e-33	-2.57588	-7.1114e-10
5372468	chr9:5372468:T:G	4.0725e-40	-2.41482	-1.57289	8.01617e-34	-2.15573	-1.66748
5372724	chr9:5372724:G:T	3.11397e-40	-2.68164	-1.57443	4.84168e-34	-2.72563	-1.60179
5372796	chr9:5372796:T:C	9.38662e-39	-1.30393e-09	-0.850102	1.32215e-32	-1.30393e-09	-1.02024
5372818	chr9:5372818:A:T	4.18112e-39	-1.30393e-09	-1.65881	6.7985e-33	-1.30393e-09	-1.68539
5373113	chr9:5373113:A:T	3.61526e-40	-2.5445	-1.56231	6.79354e-34	-2.32628	-1.66242
5373334	chr9:5373334:T:C	7.419e-39	-1.30393e-09	-1.08534	1.5426e-32	-1.30393e-09	-0.866035
5373441	chr9:5373441:C:A	6.24953e-40	-2.7357	-0.823762	4.48943e-34	-2.77713	-1.62582
5373590	chr9:5373590:G:A	3.3889e-40	-2.5801	-1.59137	6.46391e-34	-2.36188	-1.67656
5373738	chr9:5373738:C:A	4.99971e-39	-1.30393e-09	-1.48001	7.32891e-33	-1.30393e-09	-1.61026
5374613	chr9:5374613:T:C	5.0009e-39	-1.30393e-09	-1.47977	7.98768e-33	-1.30393e-09	-1.52419
5374895	chr9:5374895:T:C	4.71422e-39	-1.30393e-09	-1.5388	7.35513e-33	-1.30393e-09	-1.60669
5375277	chr9:5375277:T:C	8.87667e-39	-1.30393e-09	-0.905961	1.89683e-32	-1.30393e-09	-0.659321
5375496	chr9:5375496:A:G	2.68952e-40	-2.73253	-1.67008	4.35743e-34	-2.74335	-1.68944
5375540	chr9:5375540:T:C	4.89988e-39	-1.30393e-09	-1.50018	9.55563e-33	-1.30393e-09	-1.34496
5375601	chr9:5375601:C:T	3.42284e-40	-2.64661	-1.51489	6.74894e-34	-2.64965	-1.34564
5375912	chr9:5375912:C:T	5.86073e-39	-1.30393e-09	-1.32111	1.24794e-32	-1.30393e-09	-1.07801
5376515	chr9:5376515:C:T	5.04933e-39	-1.30393e-09	-1.47013	7.93908e-33	-1.30393e-09	-1.53029
5376595	chr9:5376595:C:A	1.20519e-38	-1.82198	1.22182	3.46533e-33	-1.56356	-0.795727
5376789	chr9:5376789:T:C	2.55106e-40	-2.76875	-1.68671	4.21931e-34	-2.77432	-1.69068
5376817	chr9:5376817:T:C	1.07287e-38	-1.30393e-09	-0.716462	2.30904e-32	-1.30393e-09	-0.462676
5376900	chr9:5376900:G:A	4.87022e-39	-1.30393e-09	-1.50625	7.5424e-33	-1.30393e-09	-1.58155
5377115	chr9:5377115:C:T	7.85155e-40	-1.76776	-1.5635	1.33784e-33	-1.63211	-1.67892
5377200	chr9:5377200:G:A	1.26944e-38	-1.30393e-09	-0.548226	1.77261e-32	-1.30393e-09	-0.727051
5377398	chr9:5377398:C:T	4.44771e-40	-2.40219	-1.49739	5.72114e-34	-2.46988	-1.69062
5377621	chr9:5377621:T:C	2.63049e-40	-2.77775	-1.64706	4.41558e-34	-2.77814	-1.64139
5377747	chr9:5377747:C:T	5.10617e-40	-2.51335	-1.24817	8.48525e-34	-2.33859	-1.42776
5377827	chr9:5377827:C:T	5.14917e-39	-1.30393e-09	-1.45055	7.54623e-33	-1.30393e-09	-1.58104
5377846	chr9:5377846:G:A	6.01765e-40	-2.16904	-1.42824	7.64425e-34	-2.47312	-1.3976
5377986	chr9:5377986:G:A	1.98204e-38	-1.30393e-09	-0.102675	4.31292e-32	-1.30393e-09	0.162109
5378231	chr9:5378231:G:A	4.08874e-39	-1.30393e-09	-1.68115	6.82825e-33	-1.30393e-09	-1.68102
5378452	chr9:5378452:G:C	2.51819e-40	-2.77893	-1.6895	4.20595e-34	-2.77792	-1.69026
5378536	chr9:5378536:G:A	5.92023e-39	0.317941	-1.62895	1.01345e-33	-1.95725	-1.63148
5378605	chr9:5378605:A:G	2.51626e-40	-2.77851	-1.69069	4.21526e-34	-2.777	-1.68897
5378773	chr9:5378773:A:G	4.46483e-38	-1.30393e-09	0.709428	1.01466e-31	-1.30393e-09	1.01763
5379440	chr9:5379440:T:A	4.20375e-39	-1.30393e-09	-1.65341	6.81631e-33	-1.30393e-09	-1.68277
5379577	chr9:5379577:A:G	5.02072e-39	-1.30393e-09	-1.47581	7.42951e-33	-1.30393e-09	-1.59663
5380090	chr9:5380090:C:T	2.4812e-38	-1.44035	1.56229	6.25466e-33	-1.19285	-0.575913
5380258	chr9:5380258:G:A	4.87113e-39	-1.30393e-09	-1.50606	7.28294e-33	-1.30393e-09	-1.61656
5380665	chr9:5380665:T:G	6.94288e-39	-1.30393e-09	-1.15167	9.16208e-33	-1.30393e-09	-1.38702
5381236	chr9:5381236:C:A	7.36822e-40	-2.52402	-0.870773	1.04673e-33	-2.43719	-1.11923
5381396	chr9:5381396:A:G	3.31742e-40	-2.7766	-1.41618	6.96795e-34	-2.72845	-1.2349
5381682	chr9:5381682:T:TA	3.51204e-40	-2.77858	-1.3572	7.59308e-34	-2.71627	-1.16116
5381686	chr9:5381686:A:G	5.35653e-39	-1.30393e-09	-1.41107	1.01856e-32	-1.30393e-09	-1.28111
5381688	chr9:5381688:G:A	5.45181e-39	-1.30393e-09	-1.39344	8.23091e-33	-1.30393e-09	-1.49419
5381870	chr9:5381870:A:G	2.3623e-39	-2.71214	0.482393	8.2697e-34	-2.72	-1.07207
5382192	chr9:5382192:G:A	2.63172e-40	-2.77644	-1.64789	4.70957e-34	-2.74669	-1.60839
5382325	chr9:5382325:C:T	1.51785e-39	-2.67209	-7.1114e-10	2.59241e-33	-2.6495	-7.1114e-10
5382899	chr9:5382899:G:A	4.62863e-39	-1.30393e-09	-1.55713	7.26855e-33	-1.30393e-09	-1.61853
5383428	chr9:5383428:A:G	3.32509e-40	-2.77567	-1.41481	7.32224e-34	-2.66839	-1.24537
5383832	chr9:5383832:A:C	9.71084e-39	-1.30393e-09	-0.816145	1.27749e-32	-1.30393e-09	-1.05461
5383905	chr9:5383905:G:A	7.34365e-40	-2.40627	-0.991865	1.20042e-33	-2.21443	-1.20499
5383915	chr9:5383915:G:A	4.37917e-39	-1.30393e-09	-1.61253	6.78115e-33	-1.30393e-09	-1.68794
5383969	chr9:5383969:G:T	8.40399e-39	-1.30393e-09	-0.960681	1.16702e-32	-1.30393e-09	-1.14506
5384024	chr9:5384024:T:C	2.77262e-40	-2.69543	-1.67675	4.44774e-34	-2.76357	-1.64871
5384069	chr9:5384069:A:T	3.14652e-40	-2.67883	-1.56684	5.71161e-34	-2.77116	-1.39101
5384188	chr9:5384188:A:T	8.23532e-39	-1.30393e-09	-0.980955	1.28099e-32	-1.30393e-09	-1.05187
5385354	chr9:5385354:A:T	9.56287e-39	-1.30393e-09	-0.8315	1.24788e-32	-1.30393e-09	-1.07806
5385382	chr9:5385382:G:A	3.32088e-40	-2.58622	-1.60553	5.89291e-34	-2.49501	-1.63591
5385406	chr9:5385406:C:T	4.46232e-39	-1.30393e-09	-1.59372	8.0525e-33	-1.30393e-09	-1.51611
5385423	chr9:5385423:C:A	4.14011e-40	-2.28591	-1.68535	8.65453e-34	-2.08705	-1.65954
5385470	chr9:5385470:C:T	5.37213e-40	-2.06298	-1.64777	7.93421e-34	-2.33896	-1.49453
5385649	chr9:5385649:C:T	4.47975e-39	-1.30393e-09	-1.58982	8.48781e-33	-1.30393e-09	-1.46346
5385758	chr9:5385758:G:A	2.92102e-37	-1.30393e-09	2.58772	3.43002e-31	-1.30393e-09	2.23564
5385783	chr9:5385783:T:G	3.08189e-40	-2.77185	-1.49458	6.22299e-34	-2.73393	-1.3425
5385927	chr9:5385927:A:C	4.06571e-39	-1.30393e-09	-1.6868	6.83829e-33	-1.30393e-09	-1.67955
5386999	chr9:5386999:T:A	1.70831e-38	-2.65293	2.40164	1.18545e-33	-2.76121	-0.670754
5387357	chr9:5387357:T:C	3.86912e-39	-1.73636	-7.1114e-10	8.38244e-33	-1.47595	-7.1114e-10
5387369	chr9:5387369:C:T	7.95974e-38	-2.588	3.87559	1.99329e-33	-2.76732	-0.144981
5387416	chr9:5387416:G:C	4.0755e-39	-1.30393e-09	-1.68439	6.99206e-33	-1.30393e-09	-1.65732
5387571	chr9:5387571:A:C	5.01745e-39	-1.30393e-09	-1.47647	1.03523e-32	-1.30393e-09	-1.26488
5387574	chr9:5387574:T:C	5.00849e-39	-1.30393e-09	-1.47825	9.68841e-33	-1.30393e-09	-1.33116
5387785	chr9:5387785:A:T	1.77098e-38	-1.30393e-09	-0.215268	2.48236e-32	-1.30393e-09	-0.390296
5387860	chr9:5387860:T:C	2.973e-40	-2.725	-1.5774	4.20646e-34	-2.77876	-1.68929
5388266	chr9:5388266:G:C	6.87285e-40	-2.70066	-0.763735	5.50094e-34	-2.77899	-1.42077
5388642	chr9:5388642:C:A	4.06758e-39	-1.30393e-09	-1.68634	6.95896e-33	-1.30393e-09	-1.66206
5388698	chr9:5388698:T:C	4.10483e-39	-1.30393e-09	-1.67722	6.76244e-33	-1.30393e-09	-1.69071
5388743	chr9:5388743:A:T	4.09166e-39	-1.30393e-09	-1.68044	7.27191e-33	-1.30393e-09	-1.61807
5389075	chr9:5389075:T:C	5.82923e-40	-2.13797	-1.49112	6.04964e-34	-2.44668	-1.658
5389085	chr9:5389085:A:G	4.09498e-39	-1.30393e-09	-1.67963	7.05921e-33	-1.30393e-09	-1.64776
5389122	chr9:5389122:C:T	3.36713e-40	-2.76785	-1.41007	5.28026e-34	-2.77586	-1.46484
5389215	chr9:5389215:G:A	2.18285e-39	-2.75254	0.443784	3.20147e-33	-2.67525	0.236766
5389652	chr9:5389652:C:T	3.05564e-40	-2.73808	-1.5369	4.89832e-34	-2.7755	-1.54029
5389821	chr9:5389821:C:A	3.65848e-40	-2.76012	-1.33481	5.65949e-34	-2.7785	-1.39284
5389835	chr9:5389835:T:C	4.68904e-39	-1.30393e-09	-1.54416	7.09693e-33	-1.30393e-09	-1.64243
5389859	chr9:5389859:A:G	5.1577e-39	-1.30393e-09	-1.4489	7.57935e-33	-1.30393e-09	-1.57666
5390064	chr9:5390064:A:G	4.42877e-39	-1.30393e-09	-1.60127	6.93039e-33	-1.30393e-09	-1.66617
5390183	chr9:5390183:C:G	4.21958e-40	-2.63451	-1.31772	4.6881e-34	-2.77563	-1.58402
5390245	chr9:5390245:A:G	4.66079e-39	-1.30393e-09	-1.5502	7.12821e-33	-1.30393e-09	-1.63803
5390351	chr9:5390351:G:A	4.40549e-39	-1.30393e-09	-1.60653	8.50603e-33	-1.30393e-09	-1.46132
5390439	chr9:5390439:AG:A	4.49714e-39	-1.30393e-09	-1.58595	6.99047e-33	-1.30393e-09	-1.65754
5390536	chr9:5390536:C:G	4.0733e-39	-1.30393e-09	-1.68493	6.91662e-33	-1.30393e-09	-1.66816
5390572	chr9:5390572:AG:A	1.47647e-39	-2.69973	-7.1114e-10	2.32938e-33	-2.75649	-7.1114e-10
5390574	chr9:5390574:C:A	1.47879e-39	-2.69816	-7.1114e-10	2.3314e-33	-2.75562	-7.1114e-10
5391071	chr9:5391071:G:A	3.69686e-39	-1.7819	-7.1114e-10	4.54147e-33	-2.08884	-7.1114e-10
5391110	chr9:5391110:A:G	4.28123e-39	-1.30393e-09	-1.63515	6.7649e-33	-1.30393e-09	-1.69034
5391401	chr9:5391401:G:A	4.79689e-39	-1.30393e-09	-1.52142	7.61831e-33	-1.30393e-09	-1.57154
5391511	chr9:5391511:C:T	2.05789e-39	-2.75649	0.388783	1.23711e-33	-2.59343	-0.79588
5391745	chr9:5391745:C:G	4.28269e-39	-1.30393e-09	-1.63481	6.87368e-33	-1.30393e-09	-1.67439
5392199	chr9:5392199:G:A	3.32066e-40	-2.50135	-1.69046	5.11239e-34	-2.5981	-1.67491
5392243	chr9:5392243:G:A	3.39279e-40	-2.59829	-1.57203	4.23054e-34	-2.77359	-1.68876
5392271	chr9:5392271:G:A	3.40577e-39	-2.54602	0.682102	1.11649e-33	-2.74229	-0.749604
5392420	chr9:5392420:T:C	4.06474e-39	-1.30393e-09	-1.68704	6.93363e-33	-1.30393e-09	-1.66571
5392507	chr9:5392507:T:C	5.40089e-39	-1.30393e-09	-1.40282	8.14049e-33	-1.30393e-09	-1.50524
5392805	chr9:5392805:C:T	6.94285e-39	-1.30393e-09	-1.15167	1.02447e-32	-1.30393e-09	-1.27533
5393057	chr9:5393057:G:C	7.55827e-39	-1.30393e-09	-1.06674	1.11176e-32	-1.30393e-09	-1.19356
5393183	chr9:5393183:A:C	7.3691e-39	-1.30393e-09	-1.09209	1.08702e-32	-1.30393e-09	-1.21607
5393199	chr9:5393199:C:A	3.2827e-39	-2.73763	0.836914	4.71014e-33	-2.67245	0.620077
5393236	chr9:5393236:T:A	7.40223e-39	-1.30393e-09	-1.08761	1.09135e-32	-1.30393e-09	-1.21209
5393318	chr9:5393318:T:C	3.20792e-40	-2.76284	-1.46351	5.12324e-34	-2.73563	-1.53526
5393324	chr9:5393324:A:G	5.11417e-39	-1.30393e-09	-1.45737	7.33814e-33	-1.30393e-09	-1.60901
5393325	chr9:5393325:T:C	8.48356e-39	-1.30393e-09	-0.951258	1.23277e-32	-1.30393e-09	-1.09024
5393536	chr9:5393536:A:G	2.61007e-40	-2.75294	-1.67966	4.69882e-34	-2.69155	-1.66581
5393731	chr9:5393731:G:T	7.59429e-39	-1.30393e-09	-1.06199	1.11696e-32	-1.30393e-09	-1.1889
5393744	chr9:5393744:C:T	7.59825e-39	-1.30393e-09	-1.06147	1.117e-32	-1.30393e-09	-1.18886
5393745	chr9:5393745:A:G	7.58835e-39	-1.30393e-09	-1.06277	1.11572e-32	-1.30393e-09	-1.19
5393931	chr9:5393931:T:C	4.12664e-39	-1.30393e-09	-1.67192	6.76855e-33	-1.30393e-09	-1.6898
5393939	chr9:5393939:T:C	8.03175e-39	-1.30393e-09	-1.00598	1.74768e-32	-1.30393e-09	-0.741215
5394099	chr9:5394099:G:A	1.04298e-39	-2.76367	-0.283639	9.43594e-34	-2.64996	-1.0102
5394272	chr9:5394272:G:A	4.34501e-40	-2.23222	-1.69072	5.65233e-34	-2.55241	-1.6202
5394282	chr9:5394282:T:C	4.25165e-40	-2.25659	-1.68808	5.40382e-34	-2.57011	-1.64746
5394309	chr9:5394309:A:G	5.66177e-39	-1.30393e-09	-1.35565	1.12675e-32	-1.30393e-09	-1.18017
5394574	chr9:5394574:G:A	7.37433e-39	-1.30393e-09	-1.09138	1.08708e-32	-1.30393e-09	-1.21601
5394869	chr9:5394869:T:C	7.57297e-39	-1.30393e-09	-1.0648	1.11363e-32	-1.30393e-09	-1.19188
5395020	chr9:5395020:T:C	1.36639e-39	-2.77722	-7.1114e-10	2.55543e-33	-2.66387	-7.1114e-10
5395137	chr9:5395137:T:C	2.57411e-40	-2.77258	-1.67389	4.44756e-34	-2.74116	-1.67116
5395402	chr9:5395402:TACTTCAATTCTGG:T	4.3835e-39	-1.30393e-09	-1.61154	7.04421e-33	-1.30393e-09	-1.64989
5395466	chr9:5395466:T:C	4.11526e-39	-1.30393e-09	-1.67468	7.18082e-33	-1.30393e-09	-1.63068
5395531	chr9:5395531:A:C	3.15651e-40	-2.56759	-1.67492	4.38101e-34	-2.76827	-1.65913
5396047	chr9:5396047:A:C	1.08747e-39	-2.70634	-0.299195	6.80709e-34	-2.73198	-1.25473
5396054	chr9:5396054:C:T	5.64217e-39	-1.30393e-09	-1.35912	8.60069e-33	-1.30393e-09	-1.45025
5396437	chr9:5396437:C:T	4.71011e-39	-1.30393e-09	-1.53968	7.41448e-33	-1.30393e-09	-1.59866
5396458	chr9:5396458:G:A	4.88395e-39	-1.30393e-09	-1.50343	7.63272e-33	-1.30393e-09	-1.56965
5396552	chr9:5396552:C:T	3.3986e-40	-2.49864	-1.66997	4.50132e-34	-2.7565	-1.6438
5396729	chr9:5396729:AG:A	4.27117e-39	-1.30393e-09	-1.6375	6.76492e-33	-1.30393e-09	-1.69034
5396941	chr9:5396941:C:T	4.15417e-38	-1.30393e-09	0.637311	9.54793e-32	-1.30393e-09	0.956818
5397063	chr9:5397063:T:G	4.0696e-39	-1.30393e-09	-1.68584	7.04788e-33	-1.30393e-09	-1.64936
5397233	chr9:5397233:G:T	1.97849e-38	-1.30393e-09	-0.10447	1.67858e-32	-1.30393e-09	-0.781558
5397315	chr9:5397315:T:C	4.7618e-39	-1.30393e-09	-1.52876	7.47729e-33	-1.30393e-09	-1.59022
5397343	chr9:5397343:G:T	4.25256e-39	-1.30393e-09	-1.64187	6.85021e-33	-1.30393e-09	-1.67781
5397385	chr9:5397385:C:T	4.75057e-39	-1.30393e-09	-1.53112	7.46411e-33	-1.30393e-09	-1.59199
5397556	chr9:5397556:G:A	2.51845e-39	-2.66719	0.501442	3.92452e-33	-2.53602	0.301171
5397573	chr9:5397573:G:T	2.68365e-40	-2.74006	-1.66474	4.85471e-34	-2.67125	-1.65348
5397599	chr9:5397599:G:A	1.26605e-39	-2.67716	-0.176319	7.19184e-34	-2.7478	-1.18393
5397617	chr9:5397617:G:A	1.66397e-38	-1.30393e-09	-0.277599	2.18235e-32	-1.30393e-09	-0.519102
5397661	chr9:5397661:C:T	4.02657e-40	-2.48218	-1.51688	4.60891e-34	-2.69334	-1.68335
5397662	chr9:5397662:A:T	8.12247e-39	-2.62531	1.63056	1.51743e-33	-2.77557	-0.409506
5397695	chr9:5397695:C:T	4.13745e-39	-1.61737	-0.0519341	2.41722e-33	-1.66532	-1.05415
5397730	chr9:5397730:A:G	9.48932e-40	-2.66381	-0.477996	6.19224e-34	-2.75801	-1.32337
5397818	chr9:5397818:T:C	5.55484e-40	-2.72889	-0.948417	8.30307e-34	-2.63502	-1.15303
5397862	chr9:5397862:T:C	4.88e-39	-1.30393e-09	-1.50424	7.62715e-33	-1.30393e-09	-1.57038
5397889	chr9:5397889:C:T	4.14593e-39	-1.30393e-09	-1.66726	6.77529e-33	-1.30393e-09	-1.68881
5397899	chr9:5397899:T:C	4.24131e-39	-1.30393e-09	-1.64452	6.83748e-33	-1.30393e-09	-1.67967
5398056	chr9:5398056:C:G	8.84219e-39	-1.30393e-09	-0.909853	1.05814e-32	-1.30393e-09	-1.24299
5398119	chr9:5398119:A:G	4.24567e-39	-1.30393e-09	-1.64349	6.79513e-33	-1.30393e-09	-1.68589
5398137	chr9:5398137:C:T	4.21781e-39	-1.30393e-09	-1.65007	6.80865e-33	-1.30393e-09	-1.6839
5398240	chr9:5398240:T:G	2.60295e-40	-2.7608	-1.67452	4.57361e-34	-2.70538	-1.679
5398288	chr9:5398288:T:C	3.08206e-40	-2.57575	-1.69063	4.61672e-34	-2.77414	-1.60085
5398327	chr9:5398327:G:A	3.31847e-39	-1.88988	-7.1114e-10	4.68422e-33	-2.05789	-7.1114e-10
5398516	chr9:5398516:G:A	1.2193e-38	-2.76202	2.1735	3.64066e-33	-2.60796	0.298037
5398635	chr9:5398635:C:CAATAG	5.30899e-39	-1.30393e-09	-1.41999	7.85994e-33	-1.30393e-09	-1.54031
5399098	chr9:5399098:T:C	1.36084e-39	-2.74583	-0.0354552	1.64001e-33	-2.6373	-0.470089
5399439	chr9:5399439:G:A	4.05507e-39	-1.30393e-09	-1.68942	6.81853e-33	-1.30393e-09	-1.68245
5399859	chr9:5399859:T:G	4.06413e-39	-1.30393e-09	-1.68719	6.80657e-33	-1.30393e-09	-1.6842
5399888	chr9:5399888:A:G	4.15519e-39	-1.30393e-09	-1.66503	6.76321e-33	-1.30393e-09	-1.69059
5399916	chr9:5399916:G:C	4.35562e-40	-2.23743	-1.68308	5.3405e-34	-2.57443	-1.65493
5400130	chr9:5400130:G:C	4.82673e-39	-1.30393e-09	-1.51522	7.23827e-33	-1.30393e-09	-1.62271
5400135	chr9:5400135:G:C	3.73108e-38	-1.30393e-09	0.529896	8.40962e-32	-1.30393e-09	0.82987
5400253	chr9:5400253:A:G	5.53018e-39	-1.30393e-09	-1.37917	1.04798e-32	-1.30393e-09	-1.25264
5400313	chr9:5400313:A:C	4.48885e-39	-1.30393e-09	-1.58779	7.09192e-33	-1.30393e-09	-1.64313
5400434	chr9:5400434:C:G	2.34368e-39	-2.75937	0.521702	3.27535e-33	-2.70462	0.288954
5400661	chr9:5400661:T:C	3.99364e-40	-2.45052	-1.55675	7.19179e-34	-2.75501	-1.17673
5400969	chr9:5400969:T:C	1.48969e-39	-2.69082	-7.1114e-10	2.7387e-33	-2.59461	-7.1114e-10
5401043	chr9:5401043:T:C	4.2381e-39	-1.30393e-09	-1.64527	6.78711e-33	-1.30393e-09	-1.68707
5401127	chr9:5401127:A:G	4.20036e-39	-1.30393e-09	-1.65422	6.77236e-33	-1.30393e-09	-1.68924
5401143	chr9:5401143:T:G	4.21789e-39	-1.30393e-09	-1.65005	6.77858e-33	-1.30393e-09	-1.68832
5401146	chr9:5401146:T:G	4.19739e-39	-1.30393e-09	-1.65492	6.77138e-33	-1.30393e-09	-1.68939
5401295	chr9:5401295:AG:A	3.66982e-40	-2.5728	-1.51903	7.01261e-34	-2.77551	-1.18146
5401374	chr9:5401374:A:G	5.62327e-39	-1.30393e-09	-1.36247	8.34872e-33	-1.30393e-09	-1.47998
5401405	chr9:5401405:A:T	4.06865e-39	-1.30393e-09	-1.68608	6.79796e-33	-1.30393e-09	-1.68547
5401494	chr9:5401494:C:T	4.19829e-39	-1.30393e-09	-1.65471	6.77172e-33	-1.30393e-09	-1.68934
5401562	chr9:5401562:C:T	4.22168e-39	-1.30393e-09	-1.64915	7.46006e-33	-1.30393e-09	-1.59253
5401657	chr9:5401657:G:A	4.07331e-39	-1.30393e-09	-1.68493	6.78967e-33	-1.30393e-09	-1.68669
5402021	chr9:5402021:G:A	4.26829e-39	-1.30393e-09	-1.63817	6.80238e-33	-1.30393e-09	-1.68482
5402163	chr9:5402163:A:G	4.21305e-39	-1.30393e-09	-1.6512	6.77689e-33	-1.30393e-09	-1.68857
5402199	chr9:5402199:T:C	1.68188e-38	-1.30393e-09	-0.26689	1.36252e-32	-1.30393e-09	-0.990168
5402355	chr9:5402355:G:T	4.06492e-39	-1.30393e-09	-1.68699	7.06462e-33	-1.30393e-09	-1.64699
5402375	chr9:5402375:G:T	5.06895e-39	-1.30393e-09	-1.46625	7.87892e-33	-1.30393e-09	-1.5379
5402383	chr9:5402383:G:A	4.50009e-39	-1.30393e-09	-1.58529	7.10233e-33	-1.30393e-09	-1.64167
5403048	chr9:5403048:G:A	8.7704e-39	-1.30393e-09	-0.918005	1.84363e-32	-1.30393e-09	-0.687771
5403166	chr9:5403166:C:G	5.5527e-39	-1.30393e-09	-1.3751	7.32928e-33	-1.30393e-09	-1.61021
5403294	chr9:5403294:G:A	6.89139e-39	-1.30393e-09	-1.15911	1.03073e-32	-1.30393e-09	-1.26923
5403958	chr9:5403958:A:G	4.27827e-39	-1.30393e-09	-1.63584	6.81591e-33	-1.30393e-09	-1.68283
5404292	chr9:5404292:C:T	4.04972e-39	-1.30393e-09	-1.69074	6.8864e-33	-1.30393e-09	-1.67254
5404368	chr9:5404368:A:T	8.13047e-39	-1.30393e-09	-0.993769	1.1547e-32	-1.30393e-09	-1.15566
5404398	chr9:5404398:A:T	4.18533e-39	-1.30393e-09	-1.6578	6.77187e-33	-1.30393e-09	-1.68931
5404562	chr9:5404562:T:A	5.26556e-40	-2.22813	-1.50266	7.99333e-34	-2.64613	-1.17993
5404764	chr9:5404764:G:A	4.76541e-40	-2.67786	-1.15273	6.57499e-34	-2.49221	-1.52919
5404786	chr9:5404786:G:C	4.37227e-39	-1.30393e-09	-1.61411	6.94248e-33	-1.30393e-09	-1.66443
5405540	chr9:5405540:G:C	4.85965e-35	7.70192	-7.1114e-10	9.7594e-31	3.28131	-7.1114e-10
5405689	chr9:5405689:C:T	2.96091e-39	-2.17674	0.172853	6.22984e-34	-2.6358	-1.43953
5405738	chr9:5405738:A:G	4.05521e-39	-1.30393e-09	-1.68938	6.81993e-33	-1.30393e-09	-1.68224
5405896	chr9:5405896:T:C	5.51053e-40	-2.71455	-0.970762	6.90098e-34	-2.5504	-1.42261
5405987	chr9:5405987:C:T	2.90418e-39	-2.02324	-7.1114e-10	3.54863e-33	-2.33553	-7.1114e-10
5406113	chr9:5406113:A:G	2.97722e-40	-2.77899	-1.522	4.95387e-34	-2.76162	-1.54288
5406996	chr9:5406996:G:T	4.1212e-38	-2.27977	2.90911	1.4611e-33	-2.68907	-0.533828
5407065	chr9:5407065:G:A	6.38351e-39	-1.30393e-09	-1.23567	9.17357e-33	-1.30393e-09	-1.38576
5407146	chr9:5407146:A:G	1.40576e-39	-2.74881	-7.1114e-10	2.46747e-33	-2.6989	-7.1114e-10
5407367	chr9:5407367:T:A	1.50348e-39	-2.68161	-7.1114e-10	2.50353e-33	-2.68439	-7.1114e-10
5407547	chr9:5407547:T:C	4.63627e-39	-1.30393e-09	-1.55548	6.92932e-33	-1.30393e-09	-1.66633
5407628	chr9:5407628:C:A	4.63157e-38	-2.26161	3.0077	1.56e-33	-2.67804	-0.479361
5407803	chr9:5407803:T:C	6.47684e-40	-1.85879	-1.66495	7.35765e-34	-2.51701	-1.39193
5407897	chr9:5407897:T:C	1.02503e-38	-1.30393e-09	-0.762084	1.08734e-32	-1.30393e-09	-1.21577
5408160	chr9:5408160:G:A	5.85547e-39	-1.30393e-09	-1.32201	8.71712e-33	-1.30393e-09	-1.4368
5408242	chr9:5408242:G:A	6.65476e-39	-2.23418	1.04012	7.12763e-34	-2.66813	-1.27257
5408335	chr9:5408335:T:C	6.36113e-40	-2.72833	-0.813439	7.25669e-34	-2.575	-1.34775
5408358	chr9:5408358:C:G	2.59441e-40	-2.75494	-1.68367	4.70362e-34	-2.72066	-1.63568
5408579	chr9:5408579:T:C	4.2497e-39	-1.30393e-09	-1.64254	6.81307e-33	-1.30393e-09	-1.68325
5408808	chr9:5408808:C:G	4.42057e-39	-1.30393e-09	-1.60312	7.01051e-33	-1.30393e-09	-1.65468
5409226	chr9:5409226:G:A	5.30392e-40	-2.74173	-0.981795	6.29335e-34	-2.61875	-1.44644
5409488	chr9:5409488:T:C	4.16438e-39	-1.30393e-09	-1.66282	6.78125e-33	-1.30393e-09	-1.68793
5409661	chr9:5409661:A:G	5.51393e-40	-2.74134	-0.943354	6.51783e-34	-2.60497	-1.42516
5409680	chr9:5409680:T:G	3.75363e-38	-1.30393e-09	0.535921	3.57955e-32	-1.30393e-09	-0.0242703
5410253	chr9:5410253:T:C	4.60711e-39	-1.30393e-09	-1.56179	6.90885e-33	-1.30393e-09	-1.66929
5410286	chr9:5410286:G:A	4.97134e-40	-2.27704	-1.51124	6.9292e-34	-2.64934	-1.3196
5410296	chr9:5410296:G:A	4.47607e-40	-2.20747	-1.68575	5.1822e-34	-2.57027	-1.68918
5410399	chr9:5410399:A:G	4.1752e-39	-1.30393e-09	-1.66023	6.76427e-33	-1.30393e-09	-1.69044
5410409	chr9:5410409:T:C	4.4954e-39	-1.30393e-09	-1.58633	6.98163e-33	-1.30393e-09	-1.65881
5410624	chr9:5410624:T:C	3.32484e-40	-2.74861	-1.44194	5.52474e-34	-2.62788	-1.56756
5410723	chr9:5410723:C:T	7.0744e-40	-2.77727	-0.658224	1.06806e-33	-2.73222	-0.804028
5410817	chr9:5410817:C:T	4.37634e-39	-1.30393e-09	-1.61317	6.98235e-33	-1.30393e-09	-1.6587
5411031	chr9:5411031:T:G	4.64557e-39	-1.30393e-09	-1.55347	8.43411e-33	-1.30393e-09	-1.46981
5411084	chr9:5411084:C:T	3.84278e-38	-2.33899	2.89838	1.41472e-33	-2.70594	-0.549222
5411116	chr9:5411116:A:G	7.66917e-40	-2.21823	-1.13654	1.1092e-33	-2.37787	-1.12057
5411553	chr9:5411553:G:A	6.44822e-39	-1.30393e-09	-1.22558	7.49068e-33	-1.30393e-09	-1.58843
5412139	chr9:5412139:C:G	4.41076e-39	-1.30393e-09	-1.60534	6.99616e-33	-1.30393e-09	-1.65673
5412475	chr9:5412475:G:T	4.63047e-39	-1.30393e-09	-1.55673	7.11054e-33	-1.30393e-09	-1.64051
5412655	chr9:5412655:C:A	4.54159e-40	-2.18923	-1.68947	5.25318e-34	-2.61417	-1.63168
5412687	chr9:5412687:A:G	6.56998e-39	-1.30393e-09	-1.20688	9.88293e-33	-1.30393e-09	-1.31128
5412959	chr9:5412959:T:C	2.11884e-38	-1.30393e-09	-0.0359321	2.9851e-32	-1.30393e-09	-0.205872
5413140	chr9:5413140:C:A	1.45779e-38	-1.30393e-09	-0.409882	2.12611e-32	-1.30393e-09	-0.545214
5413303	chr9:5413303:T:C	2.99515e-39	-1.99239	-7.1114e-10	4.08571e-33	-2.1946	-7.1114e-10
5413410	chr9:5413410:T:C	1.69835e-38	-1.30393e-09	-0.257146	1.84729e-32	-1.30393e-09	-0.685788
5413558	chr9:5413558:G:C	4.47536e-39	-1.30393e-09	-1.5908	7.08126e-33	-1.30393e-09	-1.64464
5413684	chr9:5413684:A:G	1.29114e-39	-2.7783	-0.0555585	1.81505e-33	-2.72928	-0.276701
5413733	chr9:5413733:T:A	8.70037e-35	8.28432	-7.1114e-10	9.44858e-31	3.24894	-7.1114e-10
5413748	chr9:5413748:A:C	4.49865e-39	-1.30393e-09	-1.58561	8.55773e-33	-1.30393e-09	-1.45526
5414705	chr9:5414705:C:T	4.23169e-39	-1.30393e-09	-1.64679	6.82463e-33	-1.30393e-09	-1.68155
5414883	chr9:5414883:T:C	1.43704e-39	-2.7268	-7.1114e-10	2.38932e-33	-2.73108	-7.1114e-10
5415025	chr9:5415025:C:T	9.14427e-40	-2.75316	-0.425689	1.4137e-33	-2.62522	-0.630655
5415388	chr9:5415388:G:A	1.56025e-39	-2.64454	-7.1114e-10	3.21186e-33	-2.43524	-7.1114e-10
5415874	chr9:5415874:T:C	4.85722e-40	-2.72182	-1.08969	6.37499e-34	-2.56114	-1.49115
5416148	chr9:5416148:G:C	1.50449e-38	-1.30393e-09	-0.37835	1.42157e-32	-1.30393e-09	-0.947747
5416262	chr9:5416262:G:C	4.24586e-39	-1.30393e-09	-1.64344	6.78615e-33	-1.30393e-09	-1.68721
5416294	chr9:5416294:T:A	4.27223e-39	-1.30393e-09	-1.63725	6.85531e-33	-1.30393e-09	-1.67707
5416341	chr9:5416341:T:A	1.52388e-38	-1.30393e-09	-0.365542	1.43546e-32	-1.30393e-09	-0.938023
5416342	chr9:5416342:C:A	1.50394e-38	-1.30393e-09	-0.378717	1.42144e-32	-1.30393e-09	-0.947833
5417104	chr9:5417104:C:T	4.76929e-39	-1.30393e-09	-1.52719	9.03242e-33	-1.30393e-09	-1.40127
5417137	chr9:5417137:C:T	5.03503e-39	-1.30393e-09	-1.47297	1.02169e-32	-1.30393e-09	-1.27805
5417556	chr9:5417556:G:A	4.88177e-39	-1.30393e-09	-1.50388	8.9114e-33	-1.30393e-09	-1.41476
5417680	chr9:5417680:C:T	5.86409e-40	-2.68119	-0.941932	7.4676e-34	-2.49279	-1.40132
5417707	chr9:5417707:C:G	4.57909e-38	-1.30393e-09	0.734698	1.00681e-31	-1.30393e-09	1.00987
5417762	chr9:5417762:A:G	4.1967e-40	-2.77892	-1.17875	5.27975e-34	-2.69841	-1.54238
5417863	chr9:5417863:G:A	4.41928e-40	-2.77754	-1.12845	7.63548e-34	-2.77903	-1.09284
5418115	chr9:5418115:C:T	1.0197e-38	-1.30393e-09	-0.767291	1.24127e-32	-1.30393e-09	-1.08337
5418152	chr9:5418152:G:C	4.04469e-40	-2.75172	-1.24284	5.49317e-34	-2.62416	-1.57701
5418191	chr9:5418191:T:C	5.71251e-40	-2.11089	-1.53842	8.16321e-34	-2.44019	-1.36485
5418647	chr9:5418647:C:T	4.50224e-39	-1.30393e-09	-1.58481	7.03232e-33	-1.30393e-09	-1.65157
5418823	chr9:5418823:A:G	4.08887e-39	-1.30393e-09	-1.68112	6.76284e-33	-1.30393e-09	-1.69065
5418987	chr9:5418987:G:A	1.45716e-38	-1.30393e-09	-0.410311	3.07714e-32	-1.30393e-09	-0.175505
5419042	chr9:5419042:C:T	4.49184e-39	-1.30393e-09	-1.58712	7.02212e-33	-1.30393e-09	-1.65303
5419257	chr9:5419257:A:G	4.47394e-39	-1.30393e-09	-1.59112	7.07908e-33	-1.30393e-09	-1.64495
5419358	chr9:5419358:G:C	1.04384e-38	-1.30393e-09	-0.743896	1.38432e-32	-1.30393e-09	-0.974299
5419504	chr9:5419504:T:C	1.37513e-39	-2.77084	-7.1114e-10	2.28155e-33	-2.77724	-7.1114e-10
5419784	chr9:5419784:A:T	7.43967e-39	-1.30393e-09	-1.08256	8.74165e-33	-1.30393e-09	-1.43399
5419855	chr9:5419855:G:A	3.14826e-37	-1.30393e-09	2.66263	2.56977e-31	-1.30393e-09	1.9469
5420266	chr9:5420266:T:C	6.02033e-40	-1.91056	-1.68627	1.14762e-33	-2.05763	-1.40677
5420512	chr9:5420512:G:A	4.06306e-39	-1.30393e-09	-1.68745	6.78715e-33	-1.30393e-09	-1.68706
5420526	chr9:5420526:A:C	3.12957e-40	-2.72369	-1.52738	4.58008e-34	-2.77196	-1.611
5421023	chr9:5421023:C:T	6.15682e-39	-1.30393e-09	-1.27183	8.10306e-33	-1.30393e-09	-1.50985
5421178	chr9:5421178:C:T	7.93974e-39	-1.30393e-09	-1.01751	9.73777e-33	-1.30393e-09	-1.32608
5421234	chr9:5421234:G:A	3.23343e-40	-2.53852	-1.67991	5.19382e-34	-2.57754	-1.67966
5421235	chr9:5421235:C:T	3.25954e-40	-2.53137	-1.67901	5.23274e-34	-2.571	-1.67874
5422030	chr9:5422030:TTTG:T	4.35486e-39	-1.30393e-09	-1.6181	8.2287e-33	-1.30393e-09	-1.49446
5422185	chr9:5422185:G:A	7.98504e-40	-2.74545	-0.568953	6.98747e-34	-2.77739	-1.18317
5422210	chr9:5422210:A:C	5.57228e-39	-1.30393e-09	-1.37158	7.61418e-33	-1.30393e-09	-1.57208
5422493	chr9:5422493:CAAAT:C	4.3855e-39	-1.30393e-09	-1.61108	8.32337e-33	-1.30393e-09	-1.48302
5423190	chr9:5423190:A:G	5.08815e-39	-1.30393e-09	-1.46247	7.66838e-33	-1.30393e-09	-1.56499
5423551	chr9:5423551:C:G	4.34032e-39	-1.30393e-09	-1.62144	6.92617e-33	-1.30393e-09	-1.66678
5423842	chr9:5423842:A:G	1.55514e-39	-2.64782	-7.1114e-10	2.3553e-33	-2.74542	-7.1114e-10
5424041	chr9:5424041:C:T	3.57265e-40	-2.57951	-1.53916	4.86225e-34	-2.70037	-1.6228
5424237	chr9:5424237:G:A	3.7383e-40	-2.51737	-1.55597	5.00748e-34	-2.65923	-1.63451
5425398	chr9:5425398:G:A	4.92774e-39	-1.49451	-7.1114e-10	1.26601e-32	-1.06364	-7.1114e-10
5425479	chr9:5425479:G:A	8.93803e-39	-2.7637	1.86463	8.94175e-33	-2.48204	1.07068
5425503	chr9:5425503:T:C	4.06996e-39	-1.30393e-09	-1.68575	7.14862e-33	-1.30393e-09	-1.63517
5425578	chr9:5425578:G:C	1.98495e-39	-0.857076	-1.54672	2.33087e-33	-1.24497	-1.51088
5425765	chr9:5425765:G:A	4.05485e-39	-1.30393e-09	-1.68947	6.86407e-33	-1.30393e-09	-1.67579
5425847	chr9:5425847:A:G	7.9967e-40	-2.70322	-0.609724	6.81636e-34	-2.77693	-1.20842
5425933	chr9:5425933:T:C	3.03666e-38	-1.30393e-09	0.323957	6.41858e-32	-1.30393e-09	0.55969
5426094	chr9:5426094:C:T	4.14615e-39	-1.30393e-09	-1.66721	6.77026e-33	-1.30393e-09	-1.68955
5426136	chr9:5426136:T:C	4.17134e-39	-1.30393e-09	-1.66115	7.56794e-33	-1.30393e-09	-1.57817
5426532	chr9:5426532:G:A	2.50571e-38	-1.30393e-09	0.131771	5.96289e-32	-1.30393e-09	0.486049
5426542	chr9:5426542:A:T	1.76079e-39	-2.52362	-7.1114e-10	2.70592e-33	-2.60665	-7.1114e-10
5426647	chr9:5426647:A:G	1.16654e-38	-1.30393e-09	-0.632757	1.10659e-32	-1.30393e-09	-1.19822
5426781	chr9:5426781:C:T	2.49924e-38	-1.30393e-09	0.129185	3.27968e-32	-1.30393e-09	-0.111759
5426815	chr9:5426815:A:G	6.62945e-40	-2.65687	-0.843578	1.20309e-33	-2.66655	-0.750648
5427198	chr9:5427198:G:A	4.07719e-39	-1.30393e-09	-1.68398	7.08316e-33	-1.30393e-09	-1.64437
5427501	chr9:5427501:T:C	5.21698e-39	-1.30393e-09	-1.43747	7.32679e-33	-1.30393e-09	-1.61055
5427550	chr9:5427550:T:C	7.35495e-39	-1.30393e-09	-1.09401	1.02033e-32	-1.30393e-09	-1.27938
5427850	chr9:5427850:C:T	2.88018e-39	-2.5779	0.546365	2.19691e-33	-2.77888	-0.0361618
5428094	chr9:5428094:T:G	2.29915e-38	-1.30393e-09	0.0457366	4.92815e-32	-1.30393e-09	0.295457
5428115	chr9:5428115:C:T	7.06522e-39	-1.30393e-09	-1.1342	9.66709e-33	-1.30393e-09	-1.33336
5428266	chr9:5428266:C:T	9.40383e-39	-1.30393e-09	-0.84827	1.209e-32	-1.30393e-09	-1.10971
5428512	chr9:5428512:G:A	4.36267e-39	-1.30393e-09	-1.6163	8.18769e-33	-1.30393e-09	-1.49946
5429108	chr9:5429108:T:C	1.44226e-38	-2.32566	1.90507	2.8296e-33	-2.03208	-0.529879
5429327	chr9:5429327:G:A	1.36353e-38	-2.35142	1.8747	2.70185e-33	-2.05389	-0.554261
5429523	chr9:5429523:TC:T	9.83856e-39	-1.30393e-09	-0.803078	1.30079e-32	-1.30393e-09	-1.03654
5429570	chr9:5429570:T:C	8.83918e-38	-1.30393e-09	1.39239	9.03476e-32	-1.30393e-09	0.901574
5429721	chr9:5429721:A:G	1.99325e-38	-2.39024	2.2932	2.79225e-33	-2.08057	-0.494677
5430245	chr9:5430245:A:G	1.55709e-38	-2.45942	2.11544	2.31356e-33	-2.18769	-0.575614
5430337	chr9:5430337:C:T	6.435e-39	-1.30393e-09	-1.22763	9.84776e-33	-1.30393e-09	-1.31485
5430383	chr9:5430383:T:A	4.98407e-39	-1.30393e-09	-1.48314	7.57092e-33	-1.30393e-09	-1.57778
5430439	chr9:5430439:C:G	5.7701e-39	-1.30393e-09	-1.3367	7.76856e-33	-1.30393e-09	-1.55201
5430817	chr9:5430817:G:A	1.18639e-37	3.24936	-1.56266	7.18312e-33	0.0477391	-1.6781
5431456	chr9:5431456:C:A	4.4425e-40	-2.5874	-1.31336	4.93384e-34	-2.77707	-1.53149
5431582	chr9:5431582:C:A	4.08734e-39	-2.77429	1.0928	4.3297e-33	-2.77788	0.641285
5431913	chr9:5431913:A:G	1.21817e-38	-1.30393e-09	-0.589454	2.05124e-32	-1.30393e-09	-0.581063
5432487	chr9:5432487:C:T	6.89044e-39	-1.30393e-09	-1.15925	1.01914e-32	-1.30393e-09	-1.28055
5432636	chr9:5432636:T:C	4.63905e-39	-1.30393e-09	-1.55488	9.08239e-33	-1.30393e-09	-1.39575
5432650	chr9:5432650:A:G	3.19869e-40	-2.56721	-1.66202	5.36578e-34	-2.61053	-1.6141
5432749	chr9:5432749:C:T	4.11632e-39	-1.30393e-09	-1.67443	6.81397e-33	-1.30393e-09	-1.68312
5432833	chr9:5432833:T:G	1.50104e-39	-2.68323	-7.1114e-10	2.93482e-33	-2.52545	-7.1114e-10
5433519	chr9:5433519:G:A	1.05635e-38	-1.30393e-09	-0.731987	1.42149e-32	-1.30393e-09	-0.947799
5434155	chr9:5434155:G:A	8.03883e-39	-1.30393e-09	-1.0051	1.69225e-32	-1.30393e-09	-0.773445
5434593	chr9:5434593:G:C	4.4108e-39	-1.30393e-09	-1.60533	8.49136e-33	-1.30393e-09	-1.46304
5434597	chr9:5434597:C:A	4.29297e-39	-1.30393e-09	-1.63241	6.76527e-33	-1.30393e-09	-1.69029
5434711	chr9:5434711:C:T	5.57694e-39	-1.30393e-09	-1.37075	7.4575e-33	-1.30393e-09	-1.59287
5434785	chr9:5434785:C:T	4.91803e-39	-1.30393e-09	-1.49648	7.32449e-33	-1.30393e-09	-1.61087
5434885	chr9:5434885:A:C	4.73289e-39	-1.30393e-09	-1.53485	9.35765e-33	-1.30393e-09	-1.3659
5435078	chr9:5435078:G:C	4.21207e-39	-1.30393e-09	-1.65143	6.80424e-33	-1.30393e-09	-1.68455
5435079	chr9:5435079:T:C	4.71898e-40	-2.2851	-1.55528	6.98939e-34	-2.35353	-1.60676
5435280	chr9:5435280:T:A	1.19119e-38	-1.30393e-09	-0.611849	1.73297e-32	-1.30393e-09	-0.74967
5435448	chr9:5435448:A:G	4.86814e-40	-2.25197	-1.55729	7.19003e-34	-2.32407	-1.60791
5435709	chr9:5435709:C:T	4.77083e-40	-2.25178	-1.57768	7.19698e-34	-2.30666	-1.62435
5436149	chr9:5436149:T:C	4.51406e-39	-1.30393e-09	-1.58219	7.17144e-33	-1.30393e-09	-1.63198
5436289	chr9:5436289:G:C	4.06494e-39	-1.30393e-09	-1.68699	6.94841e-33	-1.30393e-09	-1.66358
5436461	chr9:5436461:C:A	3.07658e-40	-2.58128	-1.68687	5.02213e-34	-2.60915	-1.68167
5436575	chr9:5436575:C:G	4.05056e-39	-1.30393e-09	-1.69053	6.84726e-33	-1.30393e-09	-1.67824
5436753	chr9:5436753:A:G	8.24614e-39	-1.30393e-09	-0.979642	1.22189e-32	-1.30393e-09	-1.09911
5436965	chr9:5436965:A:G	4.65062e-39	-1.30393e-09	-1.55239	7.36161e-33	-1.30393e-09	-1.60581
5437005	chr9:5437005:T:G	4.31259e-39	-1.30393e-09	-1.62785	8.0288e-33	-1.30393e-09	-1.51906
5437400	chr9:5437400:C:A	7.94806e-39	-1.30393e-09	-1.01646	1.22001e-32	-1.30393e-09	-1.10064
5437493	chr9:5437493:G:A	1.38052e-38	-1.30393e-09	-0.464346	2.06708e-32	-1.30393e-09	-0.57337
5437650	chr9:5437650:G:A	1.4833e-39	-2.69512	-7.1114e-10	2.37596e-33	-2.73669	-7.1114e-10
5437772	chr9:5437772:G:C	5.83186e-39	-1.30393e-09	-1.32605	1.07542e-32	-1.30393e-09	-1.22679
5437858	chr9:5437858:T:C	6.57102e-39	-1.30393e-09	-1.20672	1.26729e-32	-1.30393e-09	-1.06263
5438028	chr9:5438028:G:A	4.13213e-39	-1.30393e-09	-1.67059	6.765e-33	-1.30393e-09	-1.69033
5438204	chr9:5438204:T:A	8.94083e-40	-1.51248	-1.68887	8.58295e-34	-2.09295	-1.66195
5438295	chr9:5438295:T:C	4.12295e-39	-1.30393e-09	-1.67282	8.21008e-33	-1.30393e-09	-1.49673
5438435	chr9:5438435:C:A	2.79914e-40	-2.673	-1.68966	4.75388e-34	-2.67321	-1.67251
5438598	chr9:5438598:A:C	5.0135e-39	-1.30393e-09	-1.47725	7.63181e-33	-1.30393e-09	-1.56977
5439027	chr9:5439027:C:T	1.45946e-39	-2.71132	-7.1114e-10	2.34718e-33	-2.74888	-7.1114e-10
5439084	chr9:5439084:T:C	4.11088e-39	-1.30393e-09	-1.67575	6.76344e-33	-1.30393e-09	-1.69056
5439100	chr9:5439100:T:G	7.73177e-39	-1.30393e-09	-1.04405	1.05772e-32	-1.30393e-09	-1.24339
5439775	chr9:5439775:C:T	1.47217e-37	2.0581	-0.155578	2.61457e-32	1.13752	-1.47592
5439876	chr9:5439876:C:G	1.38871e-38	-0.802143	0.343714	5.81868e-32	-0.814429	1.276
5440075	chr9:5440075:AACAT:A	1.39029e-39	-2.27103	-0.488839	3.39986e-33	-2.49092	0.112567
5440245	chr9:5440245:A:G	1.1163e-38	-1.30393e-09	-0.676781	1.67837e-32	-1.30393e-09	-0.781682
5440400	chr9:5440400:C:G	9.9143e-39	-1.30393e-09	-0.795409	1.96435e-32	-1.30393e-09	-0.624344
5440428	chr9:5440428:A:C	2.04852e-38	0.997832	-1.06752	1.04549e-32	0.428739	-1.68376
5440634	chr9:5440634:T:C	4.1612e-39	-1.30393e-09	-1.66358	7.65762e-33	-1.30393e-09	-1.56639
5440746	chr9:5440746:A:C	5.52076e-39	-1.30393e-09	-1.38087	1.18309e-32	-1.30393e-09	-1.13137
5440799	chr9:5440799:T:C	2.70244e-38	-1.30393e-09	0.207354	3.56875e-32	-1.30393e-09	-0.0272898
5440929	chr9:5440929:T:C	4.53447e-39	-1.57768	-7.1114e-10	1.11435e-32	-1.19123	-7.1114e-10
5441681	chr9:5441681:A:G	4.77997e-40	-2.50659	-1.32095	7.05134e-34	-2.57162	-1.37984
5442377	chr9:5442377:G:C	1.36858e-39	-2.77561	-7.1114e-10	2.31548e-33	-2.76247	-7.1114e-10
5442385	chr9:5442385:G:A	1.04313e-39	-1.52773	-1.51943	1.35701e-33	-1.66328	-1.63353
5442487	chr9:5442487:C:T	1.00171e-39	-2.50088	-0.586803	8.34954e-34	-2.65675	-1.12572
5442722	chr9:5442722:T:C	5.30842e-40	-2.40108	-1.3216	7.90311e-34	-2.48838	-1.34904
5442835	chr9:5442835:A:T	9.11985e-39	-1.30393e-09	-0.878934	1.28823e-32	-1.30393e-09	-1.04624
5442987	chr9:5442987:G:A	5.85772e-40	-2.36731	-1.2569	8.5547e-34	-2.48027	-1.27793
5443097	chr9:5443097:T:G	5.61255e-40	-2.43654	-1.23043	8.31423e-34	-2.52667	-1.26003
5443565	chr9:5443565:T:A	5.92194e-40	-2.429	-1.18431	8.91343e-34	-2.51071	-1.2064
5443583	chr9:5443583:T:A	5.49874e-39	-1.30393e-09	-1.38487	8.08759e-33	-1.30393e-09	-1.51176
5443890	chr9:5443890:A:G	2.13411e-38	-2.11735	2.0886	5.85625e-33	-2.47351	0.63893
5444096	chr9:5444096:C:G	1.1753e-39	-1.41939	-1.50847	1.51645e-33	-1.55937	-1.62634
5444219	chr9:5444219:A:G	4.10787e-39	-1.30393e-09	-1.67648	7.08873e-33	-1.30393e-09	-1.64358
5445177	chr9:5445177:C:T	1.04003e-38	-1.30393e-09	-0.747551	1.44343e-32	-1.30393e-09	-0.932484
5445307	chr9:5445307:T:C	1.18863e-38	-1.56878	0.95478	3.6969e-33	-2.12396	-0.170634
5445611	chr9:5445611:G:A	5.9745e-39	-1.30393e-09	-1.30189	8.90263e-33	-1.30393e-09	-1.41574
5445702	chr9:5445702:T:C	3.02949e-38	-2.09365	2.41524	7.69938e-33	-2.45659	0.895635
5445985	chr9:5445985:G:A	4.07587e-39	-1.30393e-09	-1.6843	6.77249e-33	-1.30393e-09	-1.68922
5446078	chr9:5446078:A:G	6.9197e-40	-2.47785	-0.979746	7.46163e-34	-2.68301	-1.21189
5446100	chr9:5446100:T:C	2.69029e-37	-1.30393e-09	2.50543	3.18328e-31	-1.30393e-09	2.16099
5446174	chr9:5446174:C:G	5.31814e-39	-1.30393e-09	-1.41826	8.15579e-33	-1.30393e-09	-1.50336
5446625	chr9:5446625:A:G	4.05824e-39	-1.30393e-09	-1.68864	7.31079e-33	-1.30393e-09	-1.61274
5446835	chr9:5446835:C:T	6.46941e-40	-2.25834	-1.26655	9.40474e-34	-2.37005	-1.29341
5447128	chr9:5447128:G:C	4.23777e-39	-1.30393e-09	-1.64535	7.59082e-33	-1.30393e-09	-1.57515
5447227	chr9:5447227:A:G	1.42827e-38	-2.09722	1.66687	1.70783e-33	-2.70717	-0.359694
5447301	chr9:5447301:T:G	2.66696e-38	-1.30393e-09	0.194135	2.98705e-32	-1.30393e-09	-0.20522
5447403	chr9:5447403:T:A	9.42119e-40	-1.48756	-1.66145	1.34775e-33	-1.61292	-1.69074
5448218	chr9:5448218:T:C	3.50672e-40	-2.49407	-1.64322	5.36052e-34	-2.54172	-1.68389
5448641	chr9:5448641:T:C	1.32193e-38	-1.30393e-09	-0.507708	1.62969e-32	-1.30393e-09	-0.811116
5448956	chr9:5448956:T:C	5.18853e-40	-2.10789	-1.63763	1.14683e-33	-1.98577	-1.47932
5449012	chr9:5449012:G:A	5.01047e-40	-2.13282	-1.64763	1.10202e-33	-2.00966	-1.49529
5449154	chr9:5449154:T:A	3.33713e-40	-2.53135	-1.65551	6.03972e-34	-2.63099	-1.47532
5449444	chr9:5449444:T:C	4.29398e-39	-1.30393e-09	-1.63217	7.73755e-33	-1.30393e-09	-1.55601
5449820	chr9:5449820:G:A	5.55263e-39	-1.30393e-09	-1.37512	8.38602e-33	-1.30393e-09	-1.47553
5450750	chr9:5450750:A:G	6.38125e-40	-1.86822	-1.67039	1.02088e-33	-1.89141	-1.69002
5450953	chr9:5450953:C:T	4.1602e-40	-2.74656	-1.21985	6.42899e-34	-2.46284	-1.58102
5451542	chr9:5451542:A:G	5.46411e-40	-2.07254	-1.62123	1.28454e-33	-1.91454	-1.43716
5451557	chr9:5451557:C:T	3.49161e-40	-2.45108	-1.69053	5.73917e-34	-2.62658	-1.53079
5451912	chr9:5451912:C:T	3.60164e-38	-1.30393e-09	0.494588	3.62458e-32	-1.30393e-09	-0.0117666
5452033	chr9:5452033:T:TC	4.05783e-39	-1.30393e-09	-1.68874	6.80865e-33	-1.30393e-09	-1.6839
5452198	chr9:5452198:G:T	6.7254e-39	-1.30393e-09	-1.1835	7.79497e-33	-1.30393e-09	-1.54861
5452921	chr9:5452921:T:TG	6.48667e-40	-2.3591	-1.16312	5.45947e-34	-2.66255	-1.54477
5453172	chr9:5453172:A:G	2.7515e-40	-2.68919	-1.69063	5.04976e-34	-2.74752	-1.53782
5453198	chr9:5453198:A:C	2.78765e-40	-2.67615	-1.69062	5.1715e-34	-2.74004	-1.52148
5453396	chr9:5453396:T:C	2.76352e-40	-2.69446	-1.68101	4.68922e-34	-2.75042	-1.60899
5453412	chr9:5453412:G:A	6.9762e-40	-2.33197	-1.1175	5.60506e-34	-2.65682	-1.52418
5453973	chr9:5453973:T:C	2.77179e-40	-2.68713	-1.68535	4.77166e-34	-2.7464	-1.59558
5454014	chr9:5454014:C:T	7.04462e-39	-1.30393e-09	-1.13712	7.75874e-33	-1.30393e-09	-1.55327
5454437	chr9:5454437:T:C	9.8288e-38	-1.30393e-09	1.49851	1.22769e-31	-1.30393e-09	1.20822
5454500	chr9:5454500:A:T	6.50304e-40	-1.96943	-1.55028	1.6498e-33	-1.78415	-1.31729
5454516	chr9:5454516:C:T	5.46255e-39	-1.30393e-09	-1.39147	7.85115e-33	-1.30393e-09	-1.54143
5454967	chr9:5454967:T:A	1.17372e-38	-1.30393e-09	-0.626627	1.02846e-32	-1.30393e-09	-1.27145
5455098	chr9:5455098:T:C	4.37024e-39	-1.30393e-09	-1.61457	8.4429e-33	-1.30393e-09	-1.46877
5455143	chr9:5455143:CTCTT:C	7.41143e-39	-1.30393e-09	-1.08636	7.95707e-33	-1.30393e-09	-1.52803
5455632	chr9:5455632:C:T	2.63651e-40	-2.77814	-1.64437	4.65283e-34	-2.71354	-1.65367
5455850	chr9:5455850:C:T	4.15926e-39	-1.30393e-09	-1.66405	8.20162e-33	-1.30393e-09	-1.49776
5456523	chr9:5456523:T:C	3.09721e-40	-2.57283	-1.68864	5.64275e-34	-2.67661	-1.4977
5456572	chr9:5456572:A:G	4.25732e-39	-1.30393e-09	-1.64075	6.84375e-33	-1.30393e-09	-1.67876
5456587	chr9:5456587:C:G	3.76005e-40	-2.77046	-1.29708	5.69108e-34	-2.55236	-1.61342
5456604	chr9:5456604:T:C	4.40374e-39	-1.30393e-09	-1.60693	7.98463e-33	-1.30393e-09	-1.52457
5456675	chr9:5456675:A:G	4.39891e-39	-1.30393e-09	-1.60803	8.64258e-33	-1.30393e-09	-1.44539
5457049	chr9:5457049:T:C	1.23499e-38	-1.30393e-09	-0.575743	1.0564e-32	-1.30393e-09	-1.24464
5457296	chr9:5457296:C:T	1.09765e-38	-1.30393e-09	-0.693632	2.1205e-32	-1.30393e-09	-0.547854
5457733	chr9:5457733:T:C	4.47884e-40	-2.30425	-1.58835	6.00076e-34	-2.6677	-1.44509
5458035	chr9:5458035:G:T	4.81017e-40	-2.69598	-1.12526	6.07684e-34	-2.77174	-1.32846
5458575	chr9:5458575:A:T	4.15649e-40	-2.45727	-1.51003	5.11536e-34	-2.68867	-1.58375
5458585	chr9:5458585:C:T	8.56748e-40	-2.26303	-0.980965	7.64641e-34	-2.33915	-1.53129
5458702	chr9:5458702:A:T	4.7492e-40	-2.76971	-1.06429	5.59605e-34	-2.67544	-1.50717
5459313	chr9:5459313:T:G	2.20639e-38	0.00455749	-7.1114e-10	6.54699e-32	0.579499	-7.1114e-10
5459419	chr9:5459419:C:T	3.54737e-40	-2.73092	-1.39484	5.01967e-34	-2.68767	-1.60364
5460192	chr9:5460192:A:G	2.80388e-37	-1.30393e-09	2.54679	3.24825e-31	-1.30393e-09	2.1812
5460238	chr9:5460238:A:G	4.28122e-39	-1.30393e-09	-1.63515	7.68743e-33	-1.30393e-09	-1.5625
5460463	chr9:5460463:T:C	1.09667e-37	-1.30393e-09	1.60806	1.09958e-31	-1.30393e-09	1.098
5460801	chr9:5460801:T:C	6.10664e-40	-2.68328	-0.899318	5.53321e-34	-2.75344	-1.44047
5460842	chr9:5460842:C:G	8.13882e-39	-1.30393e-09	-0.992743	8.41381e-33	-1.30393e-09	-1.47222
5460910	chr9:5460910:G:A	5.66697e-40	-2.65785	-0.999468	6.73341e-34	-2.7782	-1.21939
5461209	chr9:5461209:G:A	8.11231e-38	-1.30393e-09	1.30658	7.68923e-32	-1.30393e-09	0.740315
5461379	chr9:5461379:C:T	5.7686e-40	-2.13428	-1.50526	6.06508e-34	-2.52967	-1.57246
5461397	chr9:5461397:T:A	6.6848e-39	-1.30393e-09	-1.18955	1.00722e-32	-1.30393e-09	-1.29231
5461414	chr9:5461414:G:T	2.91436e-40	-2.67031	-1.65201	5.06953e-34	-2.59955	-1.68188
5461641	chr9:5461641:A:G	7.35683e-40	-2.59479	-0.801551	8.0727e-34	-2.77512	-1.04107
5461729	chr9:5461729:G:A	5.29425e-40	-2.76531	-0.960043	8.39125e-34	-2.75373	-1.02376
5461766	chr9:5461766:C:T	4.56072e-39	-1.30393e-09	-1.57191	1.01152e-32	-1.30393e-09	-1.28805
5461820	chr9:5461820:T:G	4.81138e-40	-2.13915	-1.68184	8.76583e-34	-2.05411	-1.6797
5462054	chr9:5462054:C:G	4.09218e-39	-1.30393e-09	-1.68031	7.02711e-33	-1.30393e-09	-1.65232
5462211	chr9:5462211:T:C	1.38262e-39	-2.5322	-0.233206	8.75384e-34	-2.74853	-0.986651
5462245	chr9:5462245:A:T	3.0279e-40	-2.62272	-1.66138	5.36702e-34	-2.53832	-1.68608
5463243	chr9:5463243:G:A	4.11952e-40	-2.75185	-1.22438	5.18783e-34	-2.64885	-1.60951
5463552	chr9:5463552:G:A	4.49563e-39	-1.30393e-09	-1.58628	6.7765e-33	-1.30393e-09	-1.68863
5463780	chr9:5463780:C:T	4.95284e-40	-2.72168	-1.07033	5.52801e-34	-2.74024	-1.4546
5463805	chr9:5463805:C:T	1.42865e-37	-1.30393e-09	1.87251	1.28597e-31	-1.30393e-09	1.25459
5463926	chr9:5463926:AAG:A	1.28333e-39	-2.46804	-0.371893	8.42642e-34	-2.66179	-1.11151
5463988	chr9:5463988:G:T	9.43888e-40	-2.64122	-0.505918	1.13484e-33	-2.77873	-0.696864
5464065	chr9:5464065:A:G	7.58906e-39	0.200855	-1.26353	2.59918e-33	-1.36063	-1.28627
5464376	chr9:5464376:A:C	2.19044e-39	-1.20477	-1.10052	1.65433e-33	-2.0308	-1.06789
5464552	chr9:5464552:A:G	7.38251e-40	-2.4775	-0.915361	4.7955e-34	-2.75175	-1.58525
5464690	chr9:5464690:G:A	1.84692e-37	-1.30393e-09	2.1293	1.76199e-31	-1.30393e-09	1.56952
5464792	chr9:5464792:A:G	4.36011e-39	-1.30393e-09	-1.61689	7.91718e-33	-1.30393e-09	-1.53306
5464974	chr9:5464974:C:A	5.42384e-39	-1.30393e-09	-1.39858	1.17331e-32	-1.30393e-09	-1.13968
5465255	chr9:5465255:A:C	5.34893e-39	-1.30393e-09	-1.41249	1.19105e-32	-1.30393e-09	-1.12467
5465262	chr9:5465262:G:A	6.8873e-40	-2.63001	-0.832283	5.84422e-34	-2.7684	-1.37083
5465309	chr9:5465309:G:A	1.68332e-39	-2.56862	-7.1114e-10	2.62973e-33	-2.63521	-7.1114e-10
5465732	chr9:5465732:G:A	3.57592e-39	-2.22064	0.405476	1.04564e-33	-2.39728	-1.16018
5466085	chr9:5466085:A:G	3.26195e-40	-2.73759	-1.47206	4.39377e-34	-2.77832	-1.64617
5466202	chr9:5466202:G:T	1.07383e-38	-1.30393e-09	-0.715568	2.05989e-32	-1.30393e-09	-0.576852
5466618	chr9:5466618:A:C	1.86407e-39	-2.46662	-7.1114e-10	3.44967e-33	-2.36381	-7.1114e-10
5466640	chr9:5466640:G:A	1.88627e-38	-1.30393e-09	-0.152201	2.18099e-32	-1.30393e-09	-0.519729
5466735	chr9:5466735:C:A	4.73808e-39	-1.30393e-09	-1.53376	8.89595e-33	-1.30393e-09	-1.4165
5467073	chr9:5467073:G:A	1.96911e-38	-1.30393e-09	-0.109221	2.2515e-32	-1.30393e-09	-0.487911
5467079	chr9:5467079:A:G	1.40157e-39	-2.7518	-7.1114e-10	2.34618e-33	-2.7493	-7.1114e-10
5467256	chr9:5467256:T:C	2.61347e-40	-2.75751	-1.67378	4.44935e-34	-2.7646	-1.64732
5467570	chr9:5467570:C:T	4.32357e-39	-1.30393e-09	-1.62531	7.65286e-33	-1.30393e-09	-1.56701
5467955	chr9:5467955:G:A	2.26953e-39	-0.631923	-1.63789	8.86695e-34	-2.03757	-1.68477
5468257	chr9:5468257:G:C	5.30627e-39	-2.39702	0.97652	1.16555e-33	-2.46552	-0.983381
5468535	chr9:5468535:T:C	4.05062e-39	-1.30393e-09	-1.69052	6.81649e-33	-1.30393e-09	-1.68275
5468647	chr9:5468647:T:C	4.67357e-39	-1.54746	-7.1114e-10	6.36578e-33	-1.75115	-7.1114e-10
5469424	chr9:5469424:C:T	1.6661e-38	-1.30393e-09	-0.276318	2.26208e-32	-1.30393e-09	-0.48322
5469654	chr9:5469654:C:T	5.61507e-39	-1.36393	-7.1114e-10	6.41734e-33	-1.74309	-7.1114e-10
5470242	chr9:5470242:G:T	4.13425e-39	-1.30393e-09	-1.67008	6.90062e-33	-1.30393e-09	-1.67048
5470497	chr9:5470497:A:G	7.06154e-40	-1.74796	-1.68935	9.06796e-34	-2.12252	-1.57741
5470727	chr9:5470727:G:A	5.10481e-39	-1.30393e-09	-1.4592	9.63296e-33	-1.30393e-09	-1.3369
5470749	chr9:5470749:G:C	3.4787e-38	-1.30393e-09	0.459858	4.26776e-32	-1.30393e-09	0.151584
5470775	chr9:5470775:T:C	3.16463e-40	-2.70472	-1.53522	4.94996e-34	-2.61458	-1.69072
5470807	chr9:5470807:A:C	4.5929e-39	-1.30393e-09	-1.56487	7.16487e-33	-1.30393e-09	-1.6329
5470813	chr9:5470813:G:A	4.32539e-39	-2.28591	0.661028	1.34187e-33	-2.4477	-0.860328
5470954	chr9:5470954:A:C	1.03149e-39	-2.29508	-0.763302	1.07184e-33	-2.54296	-0.989754
5471193	chr9:5471193:T:C	1.64101e-39	-2.59408	-7.1114e-10	2.61474e-33	-2.64092	-7.1114e-10
5471271	chr9:5471271:A:G	4.55799e-39	-2.32386	0.751355	1.37668e-33	-2.49793	-0.784491
5471700	chr9:5471700:T:C	4.20198e-39	-1.30393e-09	-1.65383	7.52788e-33	-1.30393e-09	-1.58348
5471745	chr9:5471745:G:A	4.21627e-39	-1.30393e-09	-1.65044	7.57121e-33	-1.30393e-09	-1.57774
5471820	chr9:5471820:TTTA:T	4.41862e-39	-1.30393e-09	-1.60356	6.78967e-33	-1.30393e-09	-1.68669
5472409	chr9:5472409:A:C	4.63234e-39	-1.30393e-09	-1.55632	7.19778e-33	-1.30393e-09	-1.62832
5472567	chr9:5472567:T:C	7.99263e-40	-2.77859	-0.534862	6.36999e-34	-2.75931	-1.29377
5472645	chr9:5472645:T:G	3.88553e-40	-2.35399	-1.68072	5.04635e-34	-2.59934	-1.68667
5472916	chr9:5472916:T:A	6.38609e-39	-1.30393e-09	-1.23527	9.43277e-33	-1.30393e-09	-1.3579
5473050	chr9:5473050:C:T	3.63891e-39	-2.33304	0.535331	1.17105e-33	-2.49299	-0.951195
5473349	chr9:5473349:A:G	2.3862e-39	-2.21968	-7.1114e-10	3.06676e-33	-2.48147	-7.1114e-10
5473495	chr9:5473495:G:C	6.51227e-39	-1.30393e-09	-1.2157	9.62962e-33	-1.30393e-09	-1.33725
5473863	chr9:5473863:G:A	3.50363e-40	-2.65943	-1.47874	4.62765e-34	-2.73485	-1.63778
5474182	chr9:5474182:A:C	8.88509e-39	-1.30393e-09	-0.905013	1.12091e-32	-1.30393e-09	-1.18537
5474403	chr9:5474403:G:C	3.23894e-40	-2.67085	-1.54588	4.44409e-34	-2.74364	-1.66946
5474598	chr9:5474598:G:A	8.4245e-40	-2.29692	-0.963904	8.44883e-34	-2.5082	-1.26245
5474973	chr9:5474973:C:A	4.49249e-39	-1.30393e-09	-1.58698	7.06103e-33	-1.30393e-09	-1.6475
5475004	chr9:5475004:T:C	5.37807e-39	-1.30393e-09	-1.40706	9.79719e-33	-1.30393e-09	-1.32
5475106	chr9:5475106:T:C	1.39108e-39	-2.75931	-7.1114e-10	2.28769e-33	-2.77455	-7.1114e-10
5475241	chr9:5475241:A:T	8.32065e-38	-1.30393e-09	1.33194	1.07254e-31	-1.30393e-09	1.07311
5475406	chr9:5475406:T:C	1.51315e-39	-2.67519	-7.1114e-10	2.28016e-33	-2.77784	-7.1114e-10
5475754	chr9:5475754:G:A	8.80823e-40	-2.38706	-0.829226	8.493e-34	-2.58824	-1.17719
5475773	chr9:5475773:A:G	4.37845e-39	-1.30393e-09	-1.61269	7.67786e-33	-1.30393e-09	-1.56375
5475966	chr9:5475966:C:G	4.09337e-39	-1.30393e-09	-1.68002	7.07751e-33	-1.30393e-09	-1.64517
5476103	chr9:5476103:T:G	4.10866e-39	-1.30393e-09	-1.67629	7.11954e-33	-1.30393e-09	-1.63925
5476128	chr9:5476128:G:A	8.14013e-39	-1.30393e-09	-0.992581	1.14369e-32	-1.30393e-09	-1.16524
5476673	chr9:5476673:A:G	4.34488e-39	-1.30393e-09	-1.62039	7.7828e-33	-1.30393e-09	-1.55018
5476879	chr9:5476879:C:T	3.04067e-40	-2.67532	-1.60458	4.36975e-34	-2.743	-1.68697
5477324	chr9:5477324:C:T	3.37975e-39	-2.22278	0.351191	1.16535e-33	-2.39648	-1.05258
5477374	chr9:5477374:A:G	1.0253e-38	-1.30393e-09	-0.76182	1.2948e-32	-1.30393e-09	-1.04115
5477520	chr9:5477520:G:A	1.35384e-38	-1.30393e-09	-0.483859	1.64253e-32	-1.30393e-09	-0.803271
5477983	chr9:5477983:T:C	5.24234e-39	-1.30393e-09	-1.43262	9.90856e-33	-1.30393e-09	-1.30869
5478044	chr9:5478044:A:G	3.68222e-39	-2.39371	0.607837	1.17948e-33	-2.54777	-0.889247
5478142	chr9:5478142:G:C	3.08553e-38	-1.30393e-09	0.339921	3.823e-32	-1.30393e-09	0.0415294
5478522	chr9:5478522:T:C	3.62583e-40	-2.55992	-1.54397	4.93946e-34	-2.64428	-1.66314
5479578	chr9:5479578:T:A	9.44422e-39	-1.30393e-09	-0.843985	1.21469e-32	-1.30393e-09	-1.10502
5479640	chr9:5479640:T:G	3.87269e-40	-2.38149	-1.65654	5.10855e-34	-2.60426	-1.6695
5479822	chr9:5479822:A:G	3.91053e-40	-2.41476	-1.61354	5.13171e-34	-2.63437	-1.63486
5480327	chr9:5480327:C:A	5.5483e-39	-1.30393e-09	-1.3759	1.01346e-32	-1.30393e-09	-1.28613
5480810	chr9:5480810:T:C	4.30655e-39	-1.62925	-7.1114e-10	8.56354e-33	-1.45458	-7.1114e-10
5480872	chr9:5480872:A:T	1.49804e-39	-2.47135	-0.213877	1.38881e-33	-2.6549	-0.618747
5481135	chr9:5481135:A:G	4.17894e-39	-1.30393e-09	-1.65933	7.32887e-33	-1.30393e-09	-1.61027
5481275	chr9:5481275:A:G	1.73496e-38	0.968199	-1.20402	7.5038e-33	-0.203991	-1.38269
5482255	chr9:5482255:T:C	4.2343e-39	-1.30393e-09	-1.64617	7.72787e-33	-1.30393e-09	-1.55726
5482762	chr9:5482762:A:T	2.94318e-40	-2.66898	-1.6435	4.78782e-34	-2.75326	-1.58534
5482798	chr9:5482798:T:C	4.88321e-39	-1.30393e-09	-1.50359	1.02156e-32	-1.30393e-09	-1.27817
5482953	chr9:5482953:C:T	2.21593e-38	-1.30393e-09	0.00887045	2.80293e-32	-1.30393e-09	-0.268839
5483076	chr9:5483076:G:C	1.38283e-38	-1.30393e-09	-0.462669	1.79793e-32	-1.30393e-09	-0.712868
5483088	chr9:5483088:G:A	4.45591e-39	-1.30393e-09	-1.59516	6.97958e-33	-1.30393e-09	-1.6591
5483127	chr9:5483127:C:T	3.04517e-40	-2.62074	-1.65768	4.51859e-34	-2.70707	-1.6894
5483132	chr9:5483132:T:C	2.70739e-40	-2.74805	-1.64794	4.22926e-34	-2.7745	-1.68815
5483363	chr9:5483363:A:G	6.38405e-40	-2.12924	-1.40893	9.06938e-34	-2.29838	-1.40139
5483659	chr9:5483659:C:T	3.86536e-40	-2.36819	-1.67173	5.87351e-34	-2.44414	-1.69008
5483804	chr9:5483804:AAAC:A	4.34209e-39	-1.30393e-09	-1.62103	6.84802e-33	-1.30393e-09	-1.67813
5483940	chr9:5483940:C:T	4.08949e-39	-1.30393e-09	-1.68097	7.09496e-33	-1.30393e-09	-1.64271
5484100	chr9:5484100:T:C	3.99938e-40	-2.31786	-1.68797	5.2185e-34	-2.59822	-1.65425
5484103	chr9:5484103:C:T	3.93575e-40	-2.33467	-1.6872	5.19147e-34	-2.606	-1.65165
5484104	chr9:5484104:G:A	4.53751e-40	-2.34015	-1.53944	6.62725e-34	-2.74668	-1.2668
5484203	chr9:5484203:T:C	4.85909e-40	-2.50096	-1.31016	7.67201e-34	-2.67521	-1.19188
5484400	chr9:5484400:A:ACC	4.14956e-39	-1.30393e-09	-1.66639	8.24075e-33	-1.30393e-09	-1.493
5484418	chr9:5484418:C:T	3.50354e-40	-2.44814	-1.69006	4.72983e-34	-2.67076	-1.68003
5484834	chr9:5484834:T:G	3.22198e-40	-2.53214	-1.68983	4.54463e-34	-2.71837	-1.67236
5484968	chr9:5484968:T:C	3.91936e-40	-2.58591	-1.44013	6.25694e-34	-2.72435	-1.34664
5485113	chr9:5485113:G:C	3.69549e-40	-2.43748	-1.64738	6.31237e-34	-2.41056	-1.65161
5485125	chr9:5485125:A:G	9.16234e-40	-1.81477	-1.3621	1.11496e-33	-2.34617	-1.1471
5485145	chr9:5485145:C:G	4.14512e-39	-1.30393e-09	-1.66746	7.84236e-33	-1.30393e-09	-1.54255
5485182	chr9:5485182:C:T	4.31662e-39	-1.30393e-09	-1.62692	7.92317e-33	-1.30393e-09	-1.5323
5485264	chr9:5485264:C:T	4.60232e-40	-2.27997	-1.58544	5.65123e-34	-2.54214	-1.63067
5485307	chr9:5485307:G:A	3.10247e-40	-2.61142	-1.64835	5.27621e-34	-2.5917	-1.64977
5485387	chr9:5485387:A:T	4.34439e-40	-2.60667	-1.31642	6.75269e-34	-2.45339	-1.54135
5485393	chr9:5485393:T:C	3.99355e-40	-2.64691	-1.36038	6.21206e-34	-2.5089	-1.56928
5485738	chr9:5485738:G:A	9.54236e-39	-1.30393e-09	-0.833647	1.16474e-32	-1.30393e-09	-1.14701
5485793	chr9:5485793:T:TG	3.28285e-40	-2.54322	-1.66004	4.88846e-34	-2.73383	-1.58397
5485804	chr9:5485804:A:C	3.24215e-40	-2.5257	-1.69004	4.57279e-34	-2.72575	-1.6588
5485885	chr9:5485885:T:C	2.9171e-40	-2.77464	-1.54674	5.00692e-34	-2.76976	-1.52409
5486106	chr9:5486106:G:A	5.30298e-40	-2.55108	-1.17263	7.96734e-34	-2.7201	-1.10923
5486432	chr9:5486432:G:A	4.53526e-39	-1.30393e-09	-1.57751	8.07639e-33	-1.30393e-09	-1.51315
5486496	chr9:5486496:T:C	1.48046e-38	-1.30393e-09	-0.394452	1.9207e-32	-1.30393e-09	-0.646815
5486662	chr9:5486662:G:C	6.55328e-39	-1.30393e-09	-1.20942	9.46192e-33	-1.30393e-09	-1.35482
5486856	chr9:5486856:A:G	7.84997e-40	-2.43395	-0.897517	2.44248e-33	-2.07683	-0.632251
5486975	chr9:5486975:CAT:C	3.53579e-40	-2.4383	-1.69074	5.03306e-34	-2.63327	-1.65538
5486982	chr9:5486982:C:T	3.51661e-40	-2.4449	-1.68958	5.08104e-34	-2.63741	-1.64175
5487181	chr9:5487181:G:C	9.27623e-39	-1.30393e-09	-0.861932	1.92689e-32	-1.30393e-09	-0.643599
5487475	chr9:5487475:C:T	2.26068e-38	-1.30393e-09	0.0288621	2.51419e-32	-1.30393e-09	-0.377555
5487546	chr9:5487546:AT:A	4.30982e-39	-1.30393e-09	-1.62849	6.89305e-33	-1.30393e-09	-1.67158
5487614	chr9:5487614:C:T	4.74874e-39	-1.30393e-09	-1.53151	7.30256e-33	-1.30393e-09	-1.61387
5487791	chr9:5487791:G:A	5.49627e-40	-2.23566	-1.45224	9.19896e-34	-2.2	-1.48559
5487864	chr9:5487864:G:A	1.8803e-38	-1.30393e-09	-0.155369	2.35668e-32	-1.30393e-09	-0.44225
5488002	chr9:5488002:T:C	1.17665e-39	-1.35097	-1.57574	1.53522e-33	-1.70071	-1.47271
5488054	chr9:5488054:G:A	6.09808e-39	-1.28141	-7.1114e-10	1.12526e-32	-1.18149	-7.1114e-10
5488176	chr9:5488176:C:T	1.54279e-39	-2.18265	-0.473143	1.60752e-33	-2.19531	-0.932087
5488449	chr9:5488449:A:G	4.5367e-39	-1.30393e-09	-1.57719	6.76306e-33	-1.30393e-09	-1.69062
5488594	chr9:5488594:A:T	3.60313e-40	-2.49184	-1.61833	6.5527e-34	-2.70021	-1.32459
5489057	chr9:5489057:C:G	9.54266e-39	-1.30393e-09	-0.833615	1.11377e-32	-1.30393e-09	-1.19176
5489094	chr9:5489094:C:T	2.69305e-38	-1.30393e-09	0.203873	3.38374e-32	-1.30393e-09	-0.0805232
5489303	chr9:5489303:T:G	3.87037e-40	-2.35316	-1.68547	6.65116e-34	-2.331	-1.67888
5489323	chr9:5489323:T:A	3.61817e-39	-1.80342	-7.1114e-10	6.83591e-33	-1.6799	-7.1114e-10
5489568	chr9:5489568:T:A	5.83215e-39	-1.30393e-09	-1.326	8.64339e-33	-1.30393e-09	-1.4453
5489593	chr9:5489593:T:C	5.91014e-40	-1.94065	-1.67465	1.21042e-33	-1.72039	-1.69073
5489651	chr9:5489651:A:G	5.61663e-40	-1.98844	-1.6778	1.14704e-33	-1.77427	-1.69063
5489674	chr9:5489674:T:C	2.02818e-39	-2.05671	-0.325544	2.80381e-33	-2.03383	-0.537276
5489684	chr9:5489684:G:A	5.27435e-39	-1.30393e-09	-1.42653	7.3966e-33	-1.30393e-09	-1.60107
5489758	chr9:5489758:A:G	4.68913e-39	-1.30393e-09	-1.54414	7.0357e-33	-1.30393e-09	-1.65109
5489883	chr9:5489883:C:T	1.02686e-39	-1.45773	-1.60515	1.33896e-33	-1.7777	-1.53249
5490027	chr9:5490027:C:T	3.47696e-40	-2.45839	-1.68742	5.30581e-34	-2.71282	-1.52305
5490212	chr9:5490212:G:C	5.90991e-39	-1.30393e-09	-1.31276	8.75956e-33	-1.30393e-09	-1.43195
5490506	chr9:5490506:G:C	4.10619e-39	-1.30393e-09	-1.67689	6.76429e-33	-1.30393e-09	-1.69043
5490522	chr9:5490522:C:T	1.27721e-39	-1.4142	-1.43051	1.74376e-33	-1.76677	-1.27928
5491222	chr9:5491222:G:A	4.04977e-39	-1.30393e-09	-1.69073	7.09807e-33	-1.30393e-09	-1.64227
5491308	chr9:5491308:C:T	5.21921e-40	-2.10262	-1.637	1.03287e-33	-1.88582	-1.68393
5491338	chr9:5491338:G:T	6.33384e-39	-1.30393e-09	-1.24348	1.179e-32	-1.30393e-09	-1.13484
5491467	chr9:5491467:G:A	3.20904e-40	-2.63285	-1.59315	6.58683e-34	-2.76444	-1.25516
5492276	chr9:5492276:T:C	4.17464e-39	-1.30393e-09	-1.66036	7.8773e-33	-1.30393e-09	-1.53811
5492424	chr9:5492424:A:C	4.24425e-39	-1.30393e-09	-1.64382	8.13724e-33	-1.30393e-09	-1.50564
5492566	chr9:5492566:C:G	5.07513e-40	-2.11623	-1.65139	1.0195e-33	-1.9799	-1.60287
5492671	chr9:5492671:T:C	1.23488e-38	-0.575831	-7.1114e-10	1.65573e-32	-0.795266	-7.1114e-10
5493062	chr9:5493062:G:A	1.54806e-39	-2.65239	-7.1114e-10	2.47013e-33	-2.69782	-7.1114e-10
5493339	chr9:5493339:G:C	3.86477e-38	-1.30393e-09	0.565099	4.11261e-32	-1.30393e-09	0.114551
5493405	chr9:5493405:C:T	1.08739e-39	-2.22556	-0.780047	1.20617e-33	-2.24076	-1.17388
5493409	chr9:5493409:C:G	4.59055e-39	-1.30393e-09	-1.56539	7.211e-33	-1.30393e-09	-1.62648
5493570	chr9:5493570:T:C	5.69732e-40	-1.97247	-1.67951	1.16565e-33	-1.79889	-1.64992
5493618	chr9:5493618:C:T	4.76125e-40	-2.16097	-1.67049	9.44012e-34	-2.02458	-1.63513
5493906	chr9:5493906:C:T	7.49464e-40	-1.69458	-1.68321	9.59261e-34	-2.09581	-1.54788
5493994	chr9:5493994:G:A	7.37528e-40	-1.71184	-1.682	9.50915e-34	-2.10982	-1.5426
5494264	chr9:5494264:A:T	3.14022e-40	-2.59891	-1.64877	5.86234e-34	-2.74868	-1.38744
5494418	chr9:5494418:G:C	7.14181e-40	-1.74419	-1.68182	9.28034e-34	-2.13596	-1.54081
5494430	chr9:5494430:A:C	3.13596e-40	-2.58793	-1.66111	5.69362e-34	-2.74438	-1.42095
5494438	chr9:5494438:T:C	3.30539e-40	-2.5411	-1.65532	5.86805e-34	-2.73172	-1.40344
5494541	chr9:5494541:T:C	5.9236e-39	-1.30393e-09	-1.31044	1.09328e-32	-1.30393e-09	-1.21032
5494562	chr9:5494562:G:C	5.78359e-39	-1.30393e-09	-1.33436	1.06654e-32	-1.30393e-09	-1.23509
5494586	chr9:5494586:T:C	6.29796e-39	-1.30393e-09	-1.24916	1.16918e-32	-1.30393e-09	-1.1432
5494609	chr9:5494609:T:C	2.72395e-40	-2.76804	-1.62185	5.12989e-34	-2.71385	-1.55574
5494657	chr9:5494657:C:G	1.38315e-39	-1.90936	-0.855662	1.5871e-33	-1.91887	-1.22131
5494842	chr9:5494842:G:A	4.17178e-40	-2.27327	-1.69036	5.5856e-34	-2.62163	-1.56286
5494936	chr9:5494936:A:G	4.97892e-40	-2.13117	-1.65559	1.00256e-33	-1.98944	-1.61009
5494987	chr9:5494987:T:A	5.37264e-40	-2.06546	-1.64519	1.09574e-33	-1.91638	-1.59428
5495072	chr9:5495072:T:C	3.32508e-40	-2.55575	-1.63472	6.16201e-34	-2.73183	-1.35444
5495080	chr9:5495080:G:A	3.22181e-40	-2.58395	-1.63808	6.09994e-34	-2.74112	-1.35528
5495519	chr9:5495519:C:T	3.60743e-39	-1.80639	-7.1114e-10	3.74136e-33	-2.28264	-7.1114e-10
5495566	chr9:5495566:C:G	4.44931e-39	-1.30393e-09	-1.59664	8.162e-33	-1.30393e-09	-1.5026
5495695	chr9:5495695:T:C	5.94596e-39	-1.30393e-09	-1.30668	8.71462e-33	-1.30393e-09	-1.43709
5495796	chr9:5495796:A:T	8.51152e-40	-1.63481	-1.61574	1.16851e-33	-2.04662	-1.39975
5495897	chr9:5495897:C:T	4.28775e-40	-2.50408	-1.43213	1.01099e-33	-2.71408	-0.877078
5496169	chr9:5496169:T:C	3.15925e-38	-1.30393e-09	0.363532	3.84734e-32	-1.30393e-09	0.0478754
5496389	chr9:5496389:C:T	7.20189e-39	-1.11504	-7.1114e-10	1.37829e-32	-0.978665	-7.1114e-10
5496499	chr9:5496499:C:T	1.92519e-39	-2.04053	-0.393828	2.47052e-33	-2.03526	-0.662398
5496503	chr9:5496503:G:A	4.94764e-39	-1.30393e-09	-1.49048	8.93438e-33	-1.30393e-09	-1.41218
5496519	chr9:5496519:G:A	9.45271e-40	-1.54609	-1.59958	1.31973e-33	-1.82751	-1.49716
5496876	chr9:5496876:T:C	1.19382e-37	-1.30393e-09	1.69294	1.21364e-31	-1.30393e-09	1.1967
5496918	chr9:5496918:G:T	2.79112e-40	-2.67698	-1.68855	4.35109e-34	-2.76169	-1.67256
5497026	chr9:5497026:G:A	1.63226e-38	-1.30393e-09	-0.296835	1.96536e-32	-1.30393e-09	-0.62383
5497040	chr9:5497040:C:G	8.06302e-40	-1.69106	-1.61362	1.14934e-33	-2.10189	-1.36101
5497346	chr9:5497346:G:T	3.82343e-40	-2.36034	-1.69048	4.97722e-34	-2.71037	-1.58944
5497401	chr9:5497401:C:T	3.56012e-38	-1.30393e-09	0.482992	4.30829e-32	-1.30393e-09	0.161036
5497407	chr9:5497407:G:A	4.9575e-40	-2.55939	-1.23168	1.12896e-33	-2.72621	-0.754582
5497679	chr9:5497679:C:T	6.00724e-39	-1.30393e-09	-1.29642	1.10975e-32	-1.30393e-09	-1.19537
5497708	chr9:5497708:C:G	7.54843e-39	-1.30393e-09	-1.06805	1.70906e-32	-1.30393e-09	-0.76356
5498240	chr9:5498240:T:C	4.68983e-39	-1.30393e-09	-1.54399	9.68622e-33	-1.30393e-09	-1.33139
5498320	chr9:5498320:A:T	4.3597e-39	-1.61698	-7.1114e-10	8.58073e-33	-1.45257	-7.1114e-10
5498403	chr9:5498403:C:T	4.07029e-39	-1.30393e-09	-1.68567	6.76513e-33	-1.30393e-09	-1.69031
5498475	chr9:5498475:T:C	2.96889e-40	-2.65541	-1.64837	5.76231e-34	-2.7702	-1.38313
5498561	chr9:5498561:CA:C	3.15113e-40	-2.55423	-1.68998	4.58836e-34	-2.69483	-1.68633
5498632	chr9:5498632:T:C	4.46424e-39	-1.30393e-09	-1.59329	6.93403e-33	-1.30393e-09	-1.66565
5498654	chr9:5498654:A:G	3.08273e-40	-2.6276	-1.63855	5.96591e-34	-2.76136	-1.35725
5498753	chr9:5498753:G:A	1.68557e-38	-1.30393e-09	-0.264699	3.72568e-32	-1.30393e-09	0.0157422
5498770	chr9:5498770:A:G	3.07409e-40	-2.63999	-1.62897	6.09796e-34	-2.76647	-1.33025
5498964	chr9:5498964:G:A	1.27978e-39	-2.7145	-0.128198	2.8766e-33	-2.77373	0.228242
5499027	chr9:5499027:T:A	4.08985e-39	-1.30393e-09	-1.68088	6.76567e-33	-1.30393e-09	-1.69023
5499268	chr9:5499268:A:G	3.06369e-38	-1.30393e-09	0.332819	3.81661e-32	-1.30393e-09	0.0398575
5499577	chr9:5499577:G:T	1.76466e-38	-1.30393e-09	-0.218846	3.94023e-32	-1.30393e-09	0.071734
5499978	chr9:5499978:G:A	8.01471e-40	-2.50155	-0.809143	1.8012e-33	-2.67175	-0.34189
5500129	chr9:5500129:C:G	6.38949e-40	-1.86955	-1.66777	8.26777e-34	-2.103	-1.68931
5500300	chr9:5500300:A:G	3.89752e-40	-2.34423	-1.68741	5.75111e-34	-2.60399	-1.55129
5500346	chr9:5500346:T:C	1.17518e-38	-1.30393e-09	-0.62538	2.53673e-32	-1.30393e-09	-0.36863
5500453	chr9:5500453:C:A	1.50615e-38	-1.30393e-09	-0.377248	3.06434e-32	-1.30393e-09	-0.179675
5500497	chr9:5500497:C:T	1.81256e-39	-2.49465	-7.1114e-10	2.81267e-33	-2.56796	-7.1114e-10
5500847	chr9:5500847:A:T	1.53703e-39	-2.16486	-0.494672	1.99756e-33	-2.15734	-0.752822
5501213	chr9:5501213:T:A	8.47506e-40	-2.17972	-1.07512	9.86053e-34	-2.15521	-1.46093
5501360	chr9:5501360:T:G	5.27922e-39	-1.30393e-09	-1.42561	9.59887e-33	-1.30393e-09	-1.34045
5501433	chr9:5501433:G:A	9.74285e-39	-1.30393e-09	-0.812854	2.00437e-32	-1.30393e-09	-0.604178
5501460	chr9:5501460:A:C	3.1752e-40	-2.54651	-1.69009	5.02047e-34	-2.7295	-1.56165
5501978	chr9:5501978:A:G	7.04924e-39	-1.30393e-09	-1.13647	1.04265e-32	-1.30393e-09	-1.25774
5502186	chr9:5502186:T:A	2.8568e-40	-2.68171	-1.66056	5.09195e-34	-2.75197	-1.52505
5502190	chr9:5502190:T:C	3.23505e-40	-2.57331	-1.64462	5.72318e-34	-2.687	-1.47316
5502226	chr9:5502226:C:T	3.94992e-38	-1.30393e-09	0.586893	4.83674e-32	-1.30393e-09	0.276735
5502492	chr9:5502492:C:A	4.90347e-40	-2.56572	-1.23631	4.8535e-34	-2.76652	-1.55845
5502756	chr9:5502756:C:T	3.87386e-40	-2.62274	-1.41498	1.04468e-33	-2.69795	-0.860433
5502841	chr9:5502841:C:T	2.51804e-39	-2.16842	0.00250975	4.53833e-33	-2.10369	0.0141573
5502856	chr9:5502856:T:C	2.99295e-38	-1.30393e-09	0.309456	3.07446e-32	-1.30393e-09	-0.176376
5503252	chr9:5503252:T:C	1.34321e-38	-1.30393e-09	-0.49174	2.05702e-32	-1.30393e-09	-0.578247
5503432	chr9:5503432:T:C	4.50135e-39	-1.30393e-09	-1.58501	6.9201e-33	-1.30393e-09	-1.66766
5503614	chr9:5503614:G:A	4.14683e-39	-1.30393e-09	-1.66704	7.69498e-33	-1.30393e-09	-1.56152
5503860	chr9:5503860:T:C	7.07022e-40	-1.98709	-1.44899	6.33569e-34	-2.36787	-1.6906
5504038	chr9:5504038:A:C	1.04083e-39	-1.98819	-1.06118	6.51918e-34	-2.43887	-1.59106
5504080	chr9:5504080:GGCCT:G	1.22906e-39	-1.9671	-0.916039	1.68888e-33	-1.93553	-1.14249
5504150	chr9:5504150:A:G	4.5632e-39	-1.30393e-09	-1.57136	6.96604e-33	-1.30393e-09	-1.66104
5504515	chr9:5504515:T:C	4.96802e-39	-1.30393e-09	-1.48637	9.39389e-33	-1.30393e-09	-1.36203
5504518	chr9:5504518:A:C	4.89925e-40	-2.29136	-1.51153	9.41099e-34	-2.01458	-1.64822
5504666	chr9:5504666:G:A	9.27566e-40	-2.02723	-1.13735	1.32258e-33	-1.99715	-1.32536
5504858	chr9:5504858:A:T	1.5822e-38	-1.30393e-09	-0.327983	2.09019e-32	-1.30393e-09	-0.562251
5505014	chr9:5505014:G:C	1.17105e-39	-1.96796	-0.963527	1.61804e-33	-1.93906	-1.18181
5505276	chr9:5505276:T:C	4.73394e-39	-1.30393e-09	-1.53463	7.11005e-33	-1.30393e-09	-1.64058
5505342	chr9:5505342:AC:A	4.70579e-39	-1.30393e-09	-1.54059	7.08619e-33	-1.30393e-09	-1.64394
5505508	chr9:5505508:A:C	8.01194e-40	-2.64137	-0.669672	7.86716e-34	-2.52707	-1.31491
5505525	chr9:5505525:C:G	1.65431e-38	-1.30393e-09	-0.283416	2.18126e-32	-1.30393e-09	-0.519603
5505822	chr9:5505822:T:C	4.98519e-40	-2.75975	-1.02575	5.10388e-34	-2.77128	-1.50339
5505934	chr9:5505934:T:C	4.05888e-39	-1.30393e-09	-1.68848	6.84192e-33	-1.30393e-09	-1.67902
5506147	chr9:5506147:A:T	1.1161e-39	-2.09439	-0.885157	1.54845e-33	-2.0503	-1.11454
5506167	chr9:5506167:G:A	1.47434e-38	-1.30393e-09	-0.398595	3.05309e-32	-1.30393e-09	-0.183352
5506432	chr9:5506432:A:C	1.16447e-38	-1.30393e-09	-0.634538	2.41871e-32	-1.30393e-09	-0.416274
5506688	chr9:5506688:A:G	4.40368e-39	-1.30393e-09	-1.60695	7.00691e-33	-1.30393e-09	-1.65519
5506733	chr9:5506733:C:G	1.13429e-38	-1.30393e-09	-0.660795	2.28467e-32	-1.30393e-09	-0.473282
5506767	chr9:5506767:T:C	5.76319e-39	-1.30393e-09	-1.3379	7.42096e-33	-1.30393e-09	-1.59778
5507047	chr9:5507047:A:G	8.27374e-40	-2.10499	-1.17389	1.52359e-33	-1.94876	-1.23227
5507175	chr9:5507175:T:G	1.94356e-38	-1.30393e-09	-0.122283	2.52097e-32	-1.30393e-09	-0.374864
5507186	chr9:5507186:G:C	1.13131e-38	-1.30393e-09	-0.663425	2.27803e-32	-1.30393e-09	-0.476194
5507262	chr9:5507262:T:C	1.22327e-38	-1.30393e-09	-0.585275	2.53067e-32	-1.30393e-09	-0.371021
5507389	chr9:5507389:C:T	5.40895e-40	-2.02077	-1.68315	1.25121e-33	-1.69681	-1.68117
5507406	chr9:5507406:T:C	1.09005e-39	-1.92458	-1.07859	2.01857e-33	-1.75856	-1.14114
5507507	chr9:5507507:A:G	6.51223e-40	-2.04186	-1.47644	8.99792e-34	-2.02368	-1.68401
5507561	chr9:5507561:T:C	5.92323e-40	-2.10948	-1.50361	1.20768e-33	-1.76672	-1.64667
5507611	chr9:5507611:T:A	1.41443e-38	-1.30393e-09	-0.440074	1.61036e-32	-1.30393e-09	-0.823046
5507630	chr9:5507630:C:T	4.33166e-40	-2.72939	-1.19663	6.17604e-34	-2.59812	-1.48588
5507668	chr9:5507668:C:T	7.33288e-39	-1.09702	-7.1114e-10	7.40369e-33	-1.60011	-7.1114e-10
5507862	chr9:5507862:T:C	1.26707e-39	-1.82383	-1.02886	1.82877e-33	-1.76333	-1.23512
5507869	chr9:5507869:A:G	1.03817e-39	-1.89927	-1.15267	1.94619e-33	-1.73336	-1.20286
5507874	chr9:5507874:A:G	2.53251e-40	-2.7734	-1.68936	4.29418e-34	-2.7732	-1.67421
5508065	chr9:5508065:T:C	3.24219e-38	0.389447	-7.1114e-10	2.93976e-32	-0.221177	-7.1114e-10
5508156	chr9:5508156:G:A	4.80503e-40	-2.13591	-1.6864	1.08205e-33	-1.84529	-1.67794
5508539	chr9:5508539:C:T	4.76297e-39	-1.30393e-09	-1.52852	7.13733e-33	-1.30393e-09	-1.63675
5508598	chr9:5508598:A:G	9.57699e-38	-1.30393e-09	1.47256	8.83074e-32	-1.30393e-09	0.878732
5508621	chr9:5508621:A:G	8.62435e-39	-1.30393e-09	-0.934797	1.66545e-32	-1.30393e-09	-0.789408
5508647	chr9:5508647:C:T	5.02318e-40	-2.0894	-1.68851	1.11945e-33	-1.81603	-1.67323
5509091	chr9:5509091:C:T	1.08663e-39	-1.88525	-1.12106	1.52731e-33	-1.8614	-1.31719
5509392	chr9:5509392:A:G	1.66567e-38	-1.30393e-09	-0.276577	3.7076e-32	-1.30393e-09	0.0108781
5509404	chr9:5509404:G:A	4.73197e-39	-1.30393e-09	-1.53505	9.29683e-33	-1.30393e-09	-1.37242
5509629	chr9:5509629:G:A	1.49578e-38	-1.30393e-09	-0.384154	2.02603e-32	-1.30393e-09	-0.593427
5509678	chr9:5509678:G:A	4.74612e-40	-2.67299	-1.16165	7.72417e-34	-2.75949	-1.10083
5509802	chr9:5509802:T:C	3.44659e-37	-1.30393e-09	2.75317	3.04894e-31	-1.30393e-09	2.11787
5509849	chr9:5509849:C:A	5.30461e-40	-2.0931	-1.6303	9.17998e-34	-2.03814	-1.64951
5509859	chr9:5509859:G:A	9.84981e-40	-2.1087	-0.995824	1.37612e-33	-2.0667	-1.21612
5510002	chr9:5510002:T:G	1.30437e-38	-1.30393e-09	-0.521082	1.4357e-32	-1.30393e-09	-0.937855
5510021	chr9:5510021:T:C	1.30166e-38	-1.30393e-09	-0.523166	1.43479e-32	-1.30393e-09	-0.938487
5510040	chr9:5510040:A:G	1.0924e-39	-2.13872	-0.862289	1.63251e-33	-2.07379	-1.03818
5510601	chr9:5510601:A:G	1.38794e-38	-1.30393e-09	-0.458982	1.50974e-32	-1.30393e-09	-0.887571
5510644	chr9:5510644:A:G	2.9427e-40	-2.7279	-1.58475	5.05262e-34	-2.73427	-1.5505
5510679	chr9:5510679:T:C	1.91397e-38	-1.30393e-09	-0.137622	2.49412e-32	-1.30393e-09	-0.385572
5510742	chr9:5510742:A:G	1.42645e-38	-1.30393e-09	-0.431614	1.63477e-32	-1.30393e-09	-0.808007
5510837	chr9:5510837:T:TG	5.0216e-40	-2.71951	-1.05872	5.90136e-34	-2.77549	-1.35401
5511190	chr9:5511190:T:C	1.27289e-38	-1.30393e-09	-0.545515	1.4799e-32	-1.30393e-09	-0.907533
5511646	chr9:5511646:G:A	3.07731e-38	-1.30393e-09	0.337253	6.41444e-32	-1.30393e-09	0.559046
5511824	chr9:5511824:T:C	1.42866e-38	-1.30393e-09	-0.430063	1.63037e-32	-1.30393e-09	-0.810701
5511986	chr9:5511986:A:G	8.13189e-39	-1.30393e-09	-0.993594	1.17572e-32	-1.30393e-09	-1.13763
5512270	chr9:5512270:C:G	6.81746e-40	-2.05955	-1.41294	1.03596e-33	-2.00433	-1.56244
5512459	chr9:5512459:T:C	7.38575e-40	-1.78449	-1.60793	1.17226e-33	-1.83551	-1.60765
5512486	chr9:5512486:G:A	8.78587e-40	-2.60784	-0.610989	1.50949e-33	-2.44628	-0.744042
5512507	chr9:5512507:A:G	6.72847e-39	-1.30393e-09	-1.18304	8.75216e-33	-1.30393e-09	-1.43279
5512522	chr9:5512522:T:G	1.98311e-39	-2.15239	-0.25233	3.71837e-33	-1.7944	-0.494406
5512786	chr9:5512786:C:A	1.27049e-39	-2.76709	-0.0828976	1.86525e-33	-2.55502	-0.423676
5512818	chr9:5512818:C:T	1.36561e-39	-2.7704	-0.00739163	1.96548e-33	-2.57	-0.356356
5512849	chr9:5512849:G:C	1.24435e-38	-1.30393e-09	-0.568189	1.42425e-32	-1.30393e-09	-0.945858
5513057	chr9:5513057:C:T	5.05079e-39	-1.30393e-09	-1.46984	9.22655e-33	-1.30393e-09	-1.38001
5513545	chr9:5513545:T:C	9.65217e-39	-1.30393e-09	-0.822204	1.16099e-32	-1.30393e-09	-1.15023
5513546	chr9:5513546:G:A	7.55361e-39	-1.30393e-09	-1.06736	1.11114e-32	-1.30393e-09	-1.19412
5514331	chr9:5514331:T:A	1.66218e-38	-1.30393e-09	-0.278672	1.8507e-32	-1.30393e-09	-0.68394
5514351	chr9:5514351:T:C	1.75431e-38	-1.30393e-09	-0.224726	1.93363e-32	-1.30393e-09	-0.640107
5514372	chr9:5514372:A:C	9.90221e-40	-2.77906	-0.320152	1.66369e-33	-2.76598	-0.32707
5514454	chr9:5514454:G:A	4.3943e-39	-1.30393e-09	-1.60908	7.16657e-33	-1.30393e-09	-1.63266
5514839	chr9:5514839:T:C	3.28959e-40	-2.74896	-1.45225	5.68682e-34	-2.47979	-1.68674
5514869	chr9:5514869:G:A	9.46776e-38	-1.30393e-09	1.46109	1.27898e-31	-1.30393e-09	1.24914
5514882	chr9:5514882:T:C	1.86832e-38	-1.30393e-09	-0.16176	2.03915e-32	-1.30393e-09	-0.586971
5514919	chr9:5514919:T:C	1.01088e-39	-2.77594	-0.302625	1.67183e-33	-2.77519	-0.312983
5515251	chr9:5515251:A:G	9.57851e-40	-2.76501	-0.367438	1.57543e-33	-2.77905	-0.368513
5515990	chr9:5515990:G:C	6.69581e-40	-2.67346	-0.817028	1.39097e-33	-2.58181	-0.690276
5516007	chr9:5516007:G:C	5.53559e-39	-1.30393e-09	-1.37819	7.80581e-33	-1.30393e-09	-1.54722
5516182	chr9:5516182:G:C	1.28208e-39	-1.47848	-1.36242	1.95445e-33	-1.41932	-1.51267
5516197	chr9:5516197:A:G	7.59432e-40	-2.54764	-0.816935	1.67786e-33	-2.40102	-0.683555
5516461	chr9:5516461:A:G	7.2637e-39	-1.30393e-09	-1.1065	1.06169e-32	-1.30393e-09	-1.23964
5516463	chr9:5516463:T:C	2.09716e-38	-1.30393e-09	-0.0462173	4.74752e-32	-1.30393e-09	0.258117
5516703	chr9:5516703:C:T	4.76474e-39	-1.30393e-09	-1.52814	8.93123e-33	-1.30393e-09	-1.41254
5516956	chr9:5516956:G:A	5.1529e-40	-2.41726	-1.33515	8.08311e-34	-2.3066	-1.5083
5517069	chr9:5517069:G:A	4.88117e-39	-1.30393e-09	-1.504	7.84193e-33	-1.30393e-09	-1.54261
5517559	chr9:5517559:C:T	1.27226e-39	-2.60603	-0.242562	1.19588e-33	-1.97809	-1.44512
5517589	chr9:5517589:G:A	3.79076e-38	-1.30393e-09	0.545764	5.14828e-32	-1.30393e-09	0.339157
5517662	chr9:5517662:C:T	5.83349e-39	-1.30393e-09	-1.32577	8.48553e-33	-1.30393e-09	-1.46373
5517719	chr9:5517719:G:A	1.59278e-39	-2.62391	-7.1114e-10	3.28512e-33	-2.41269	-7.1114e-10
5518260	chr9:5518260:C:T	4.74235e-40	-2.32973	-1.50571	1.0161e-33	-1.91114	-1.67498
5518633	chr9:5518633:C:G	1.70425e-39	-2.55626	-7.1114e-10	2.73666e-33	-2.59535	-7.1114e-10
5518780	chr9:5518780:C:T	3.31841e-40	-2.60883	-1.58366	7.18114e-34	-2.35624	-1.57698
5519343	chr9:5519343:C:G	3.83604e-38	-1.30393e-09	0.557639	8.59834e-32	-1.30393e-09	0.852063
5519361	chr9:5519361:A:G	2.63872e-38	0.18349	-7.1114e-10	1.41973e-32	-0.949039	-7.1114e-10
5519370	chr9:5519370:T:C	1.83184e-39	-2.48407	-7.1114e-10	2.59103e-33	-2.65004	-7.1114e-10
5519594	chr9:5519594:A:G	4.16997e-39	-1.30393e-09	-1.66148	6.81532e-33	-1.30393e-09	-1.68292
5519738	chr9:5519738:T:C	7.46026e-40	-2.23552	-1.14686	1.26861e-33	-2.03861	-1.32556
5519786	chr9:5519786:C:T	3.63469e-40	-2.41183	-1.68962	6.86058e-34	-2.30142	-1.67746
5520215	chr9:5520215:G:A	4.98372e-40	-2.10328	-1.68251	9.37589e-34	-1.99733	-1.6692
5520404	chr9:5520404:T:G	1.5037e-38	-1.30393e-09	-0.378875	1.98547e-32	-1.30393e-09	-0.613649
5520415	chr9:5520415:T:C	1.42202e-38	-1.30393e-09	-0.434725	1.93616e-32	-1.30393e-09	-0.638802
5520929	chr9:5520929:T:A	7.12362e-39	-1.30393e-09	-1.12597	8.92475e-33	-1.30393e-09	-1.41326
5521094	chr9:5521094:G:A	4.02384e-39	-2.64013	0.94298	4.58838e-33	-2.25466	0.176099
5521109	chr9:5521109:C:A	2.24674e-39	-2.69133	0.411418	2.63978e-33	-2.35106	-0.280336
5521655	chr9:5521655:G:T	8.65495e-39	-2.76062	1.82937	6.55884e-33	-2.51728	0.796007
5521736	chr9:5521736:T:C	1.42213e-38	-1.30393e-09	-0.434648	1.63232e-32	-1.30393e-09	-0.809501
5522711	chr9:5522711:C:T	1.43948e-38	-1.30393e-09	-0.422523	2.91985e-32	-1.30393e-09	-0.227974
5522712	chr9:5522712:G:A	4.47585e-39	-1.30393e-09	-1.59069	7.84752e-33	-1.30393e-09	-1.54189
5522909	chr9:5522909:G:A	4.89704e-39	-1.30393e-09	-1.50076	7.41822e-33	-1.30393e-09	-1.59815
5522943	chr9:5522943:C:T	1.58987e-39	-2.62573	-7.1114e-10	2.33331e-33	-2.7548	-7.1114e-10
5523308	chr9:5523308:C:G	2.84725e-40	-2.72568	-1.61994	5.27559e-34	-2.58183	-1.65976
5523469	chr9:5523469:G:T	2.91384e-37	-1.30393e-09	2.58525	2.17295e-31	-1.30393e-09	1.77917
5523773	chr9:5523773:C:T	4.79684e-40	-2.2068	-1.61721	6.66901e-34	-2.48609	-1.52111
5523850	chr9:5523850:C:T	1.59917e-39	-2.6199	-7.1114e-10	3.29706e-33	-2.40906	-7.1114e-10
5524353	chr9:5524353:C:T	1.50738e-38	-1.30393e-09	-0.376429	3.14043e-32	-1.30393e-09	-0.155145
5524389	chr9:5524389:A:G	1.37672e-36	-1.30393e-09	4.13807	6.97062e-31	-1.30393e-09	2.94478
5524571	chr9:5524571:T:A	3.12378e-40	-2.71128	-1.54165	5.15511e-34	-2.77777	-1.48692
5524679	chr9:5524679:G:A	7.66913e-39	-1.30393e-09	-1.05218	1.49332e-32	-1.30393e-09	-0.898507
5524915	chr9:5524915:A:G	1.30412e-39	-2.69099	-0.132871	2.59958e-33	-2.75099	0.104254
5524967	chr9:5524967:T:C	1.68566e-38	-1.30393e-09	-0.264645	2.26235e-32	-1.30393e-09	-0.483102
5525034	chr9:5525034:T:C	1.63655e-38	-1.30393e-09	-0.294212	2.2032e-32	-1.30393e-09	-0.509594
5525073	chr9:5525073:C:T	1.48498e-38	-1.30393e-09	-0.391404	3.09895e-32	-1.30393e-09	-0.168441
5525192	chr9:5525192:G:C	3.93863e-37	-1.30393e-09	2.88661	2.78551e-31	-1.30393e-09	2.02751
5525370	chr9:5525370:A:T	7.46789e-38	-1.30393e-09	1.22381	8.07143e-32	-1.30393e-09	0.788824
5525608	chr9:5525608:A:T	6.62945e-40	-2.63042	-0.870036	1.35134e-33	-2.7361	-0.564894
5525733	chr9:5525733:T:C	8.12595e-39	-1.30393e-09	-0.994325	1.82823e-32	-1.30393e-09	-0.696157
5525744	chr9:5525744:T:C	5.1003e-39	-1.30393e-09	-1.46009	1.00268e-32	-1.30393e-09	-1.29683
5525787	chr9:5525787:G:A	7.40378e-39	-1.30393e-09	-1.0874	1.06927e-32	-1.30393e-09	-1.23253
5525884	chr9:5525884:A:T	4.18168e-39	-1.30393e-09	-1.65867	7.28041e-33	-1.30393e-09	-1.6169
5525941	chr9:5525941:G:A	7.22133e-39	-1.49456	0.382212	7.85657e-33	-1.36275	-0.177989
5526124	chr9:5526124:C:T	1.39008e-39	-2.17826	-0.581767	7.53694e-34	-2.48025	-1.40461
5526165	chr9:5526165:A:T	5.08914e-39	-1.30393e-09	-1.46228	7.65042e-33	-1.30393e-09	-1.56733
5526880	chr9:5526880:T:C	3.76559e-40	-2.4005	-1.66557	1.01911e-33	-2.13034	-1.45282
5527351	chr9:5527351:A:G	2.35393e-39	-0.794813	-1.43849	4.25314e-33	-0.583029	-1.5714
5527878	chr9:5527878:A:G	1.36839e-39	-2.06684	-0.708917	5.68363e-34	-2.75645	-1.41064
5528155	chr9:5528155:G:A	4.18709e-39	-1.30393e-09	-1.65738	6.76324e-33	-1.30393e-09	-1.69059
5528198	chr9:5528198:T:C	7.58708e-39	-1.30393e-09	-1.06294	8.20039e-33	-1.30393e-09	-1.49791
5528595	chr9:5528595:G:A	7.98359e-39	-1.30393e-09	-1.012	1.03671e-32	-1.30393e-09	-1.26345
5528658	chr9:5528658:A:G	2.7649e-39	-2.03654	-0.0358392	1.74677e-33	-2.3943	-0.650023
5528899	chr9:5528899:T:A	5.61681e-39	-1.30393e-09	-1.36362	1.21985e-32	-1.30393e-09	-1.10078
5528908	chr9:5528908:T:G	5.62816e-39	-1.30393e-09	-1.36161	1.09994e-32	-1.30393e-09	-1.20425
5528912	chr9:5528912:T:C	7.00487e-39	-1.30393e-09	-1.14278	7.84995e-33	-1.30393e-09	-1.54158
5528915	chr9:5528915:A:G	9.79127e-39	-1.30393e-09	-0.807896	1.43608e-32	-1.30393e-09	-0.937591
5528923	chr9:5528923:T:A	3.95011e-40	-2.55447	-1.46376	7.63721e-34	-2.62866	-1.24298
5528957	chr9:5528957:G:C	6.02948e-39	-1.30393e-09	-1.29273	1.30812e-32	-1.30393e-09	-1.03091
5529294	chr9:5529294:T:C	3.2866e-40	-2.53994	-1.66218	5.53998e-34	-2.61391	-1.57878
5529705	chr9:5529705:A:C	4.16134e-39	-1.30393e-09	-1.66355	7.16331e-33	-1.30393e-09	-1.63312
5530082	chr9:5530082:A:C	1.4908e-39	-2.69007	-7.1114e-10	2.87286e-33	-2.54678	-7.1114e-10
5530248	chr9:5530248:A:G	1.18112e-39	-2.17326	-0.749664	5.47004e-34	-2.77013	-1.43526
5530500	chr9:5530500:G:A	5.44471e-39	-1.30393e-09	-1.39474	1.11328e-32	-1.30393e-09	-1.19219
5530716	chr9:5530716:G:A	1.36534e-39	-2.77799	-7.1114e-10	2.33123e-33	-2.75569	-7.1114e-10
5530983	chr9:5530983:G:A	6.07156e-39	-1.30393e-09	-1.28577	1.27636e-32	-1.30393e-09	-1.05549
5531311	chr9:5531311:A:G	5.19291e-39	-1.30393e-09	-1.44209	1.0224e-32	-1.30393e-09	-1.27735
5531861	chr9:5531861:A:T	3.54274e-40	-2.65413	-1.47294	5.89685e-34	-2.68165	-1.44861
5532821	chr9:5532821:C:T	1.40058e-39	-2.7525	-7.1114e-10	2.39887e-33	-2.72709	-7.1114e-10
5532871	chr9:5532871:T:C	1.63201e-39	-2.70163	0.102055	2.19873e-33	-2.73193	-0.0822801
5533831	chr9:5533831:T:C	6.24308e-40	-2.15218	-1.40832	2.77735e-33	-2.18627	-0.394328
5533935	chr9:5533935:C:T	4.56067e-39	-1.30393e-09	-1.57192	8.56774e-33	-1.30393e-09	-1.45409
5534087	chr9:5534087:T:G	7.05646e-40	-1.94941	-1.48862	7.80211e-34	-2.2281	-1.62218
5534243	chr9:5534243:C:T	2.82764e-37	-0.0534111	2.60864	9.06791e-33	-1.47178	0.0744341
5534424	chr9:5534424:T:C	1.08617e-38	-1.30393e-09	-0.704141	9.88177e-33	-1.30393e-09	-1.3114
5534862	chr9:5534862:G:C	5.414e-39	-1.30393e-09	-1.4004	1.01405e-32	-1.30393e-09	-1.28556
5535535	chr9:5535535:G:C	1.08515e-38	-1.30393e-09	-0.705081	9.93371e-33	-1.30393e-09	-1.30616
5535884	chr9:5535884:T:C	4.04975e-39	-1.30393e-09	-1.69073	6.96198e-33	-1.30393e-09	-1.66163
5536161	chr9:5536161:G:A	4.05002e-39	-1.30393e-09	-1.69067	6.80807e-33	-1.30393e-09	-1.68398
5536167	chr9:5536167:A:G	1.30482e-38	-1.30393e-09	-0.520738	9.98754e-33	-1.30393e-09	-1.30075
5536288	chr9:5536288:A:G	9.60396e-39	-1.30393e-09	-0.827211	1.20101e-32	-1.30393e-09	-1.11634
5536904	chr9:5536904:C:T	4.10486e-39	-1.30393e-09	-1.67721	7.13442e-33	-1.30393e-09	-1.63716
5537066	chr9:5537066:G:A	1.9483e-39	-2.42243	-7.1114e-10	3.358e-33	-2.39075	-7.1114e-10
5537071	chr9:5537071:T:A	2.20014e-38	-1.30393e-09	0.00172019	1.38773e-32	-1.30393e-09	-0.971838
5537530	chr9:5537530:C:T	1.36531e-39	-2.77801	-7.1114e-10	2.30295e-33	-2.7679	-7.1114e-10
5537575	chr9:5537575:C:T	3.43791e-38	-2.59837	3.04643	5.16168e-33	-2.76432	0.803493
5537646	chr9:5537646:G:A	1.24546e-39	-2.48609	-0.383787	6.78995e-34	-2.76497	-1.22427
5537901	chr9:5537901:A:G	1.64758e-39	-2.59008	-7.1114e-10	2.3279e-33	-2.75712	-7.1114e-10
5537973	chr9:5537973:G:C	6.28235e-39	-1.30393e-09	-1.25164	1.33934e-32	-1.30393e-09	-1.00733
5538354	chr9:5538354:G:A	6.39037e-39	-1.23459	-7.1114e-10	6.89132e-33	-1.67183	-7.1114e-10
5538411	chr9:5538411:C:T	5.12017e-39	-1.30393e-09	-1.4562	6.80987e-33	-1.30393e-09	-1.68372
5538512	chr9:5538512:T:C	2.22465e-39	-1.66192	-0.627873	6.94469e-34	-2.60665	-1.36005
5538607	chr9:5538607:T:G	2.41493e-38	-1.30393e-09	0.0948696	1.55308e-32	-1.30393e-09	-0.859266
5538637	chr9:5538637:G:A	7.02284e-39	-1.30393e-09	-1.14022	7.42018e-33	-1.30393e-09	-1.59789
5538667	chr9:5538667:G:A	6.11968e-39	-0.803533	-0.474345	2.86904e-33	-1.52114	-1.02697
5538775	chr9:5538775:A:T	7.3753e-39	-1.30393e-09	-1.09125	1.45476e-32	-1.30393e-09	-0.924665
5538793	chr9:5538793:G:A	9.53113e-39	-1.30393e-09	-0.834824	9.37858e-33	-1.30393e-09	-1.36366
5538879	chr9:5538879:A:G	6.85813e-38	-2.33569	3.47432	7.32966e-33	-2.71047	1.10031
5539033	chr9:5539033:A:G	5.00512e-39	-1.30393e-09	-1.47893	9.93933e-33	-1.30393e-09	-1.30559
5539247	chr9:5539247:G:C	5.97862e-39	-0.612253	-0.688944	2.48291e-33	-1.45765	-1.23501
5539451	chr9:5539451:G:A	1.16438e-39	-2.75562	-0.18158	7.60751e-34	-2.77334	-1.1022
5539537	chr9:5539537:G:A	1.23562e-39	-2.73637	-0.141445	7.83838e-34	-2.77867	-1.06698
5539866	chr9:5539866:T:A	5.93373e-38	-1.30393e-09	0.99385	3.46326e-32	-1.30393e-09	-0.0572953
5539929	chr9:5539929:C:T	9.19018e-39	-0.252232	-0.61902	3.71443e-33	-1.12739	-1.16248
5540697	chr9:5540697:G:C	6.25972e-39	-1.30393e-09	-1.25525	1.15094e-32	-1.30393e-09	-1.15892
5540782	chr9:5540782:A:T	5.36166e-39	-1.30393e-09	-1.41011	1.03049e-32	-1.30393e-09	-1.26947
5541797	chr9:5541797:C:G	1.419e-39	-2.73944	-7.1114e-10	2.48163e-33	-2.69317	-7.1114e-10
5541877	chr9:5541877:G:A	8.51296e-39	-0.415984	-0.531814	3.44747e-33	-1.26432	-1.10013
5542030	chr9:5542030:A:G	3.49338e-40	-2.56385	-1.57725	1.29912e-33	-2.54385	-0.796553
5542032	chr9:5542032:A:C	4.88348e-37	3.10164	-7.1114e-10	8.30186e-32	0.816974	-7.1114e-10
5542813	chr9:5542813:C:G	1.38976e-39	-2.76026	-7.1114e-10	2.40646e-33	-2.72393	-7.1114e-10
5543028	chr9:5543028:A:G	1.2331e-39	-2.77906	-0.100795	8.35101e-34	-2.72494	-1.05735
5543142	chr9:5543142:C:T	4.57952e-39	-1.30393e-09	-1.56779	6.84412e-33	-1.30393e-09	-1.6787
5543271	chr9:5543271:T:G	1.4776e-39	-2.69897	-7.1114e-10	2.52473e-33	-2.67596	-7.1114e-10
5543340	chr9:5543340:T:C	6.62598e-39	-1.30393e-09	-1.19839	1.0191e-32	-1.30393e-09	-1.28058
5543690	chr9:5543690:G:T	4.42997e-39	-1.30393e-09	-1.60099	7.69398e-33	-1.30393e-09	-1.56165
5544405	chr9:5544405:A:G	1.04866e-38	-2.42122	1.68194	5.74093e-33	-2.67827	0.823804
5544769	chr9:5544769:G:A	5.70496e-39	-1.30393e-09	-1.34805	8.71956e-33	-1.30393e-09	-1.43652
5544992	chr9:5544992:G:A	1.34555e-38	-0.702241	0.212242	5.27786e-33	-1.4321	-0.506466
5545117	chr9:5545117:C:A	6.93936e-39	-1.30393e-09	-1.15218	9.16044e-33	-1.30393e-09	-1.3872
5545198	chr9:5545198:T:C	8.65141e-39	-2.16088	1.22922	4.4465e-33	-2.56909	0.45912
5545273	chr9:5545273:G:T	4.24963e-39	-1.30393e-09	-1.64256	7.2622e-33	-1.30393e-09	-1.61941
5546030	chr9:5546030:T:C	2.00897e-37	-2.24082	4.45422	1.53437e-32	-2.65135	1.77997
5546496	chr9:5546496:A:C	3.11556e-38	-0.348829	0.698436	9.44047e-33	-1.17759	-0.179495
5546571	chr9:5546571:T:C	1.01709e-37	-2.15195	3.68467	9.70658e-33	-2.59189	1.26261
5546857	chr9:5546857:G:A	2.53149e-38	-2.01867	2.16067	4.09861e-33	-2.58198	0.390533
5547148	chr9:5547148:A:G	4.78525e-39	-1.30393e-09	-1.52385	7.29806e-33	-1.30393e-09	-1.61448
5547288	chr9:5547288:C:T	7.51999e-39	-1.30393e-09	-1.07182	8.14988e-33	-1.30393e-09	-1.50409
5547408	chr9:5547408:C:T	2.97517e-40	-2.61919	-1.68248	6.21326e-34	-2.5054	-1.57259
5547927	chr9:5547927:ACT:A	7.41189e-39	-1.30393e-09	-1.0863	8.14505e-33	-1.30393e-09	-1.50468
5548542	chr9:5548542:T:C	1.23271e-38	-1.30393e-09	-0.577591	1.09298e-32	-1.30393e-09	-1.2106
5549063	chr9:5549063:T:C	4.33035e-39	-1.30393e-09	-1.62374	7.95426e-33	-1.30393e-09	-1.52838
5549099	chr9:5549099:G:A	3.01404e-39	-1.32547	-0.660636	1.45528e-33	-2.06673	-1.16016
5549540	chr9:5549540:C:T	7.37434e-39	-1.30393e-09	-1.09138	1.64714e-32	-1.30393e-09	-0.800466
5550288	chr9:5550288:A:G	4.81246e-39	-1.30393e-09	-1.51818	7.3257e-33	-1.30393e-09	-1.6107
5551385	chr9:5551385:G:A	7.17405e-39	-1.30393e-09	-1.11892	7.99804e-33	-1.30393e-09	-1.52289
5551451	chr9:5551451:A:T	2.45642e-39	-1.79592	-0.394759	1.23514e-33	-2.40456	-0.986345
5552284	chr9:5552284:T:G	4.03063e-39	-1.69546	-7.1114e-10	5.71484e-33	-1.85902	-7.1114e-10
5552514	chr9:5552514:G:A	8.74948e-39	-1.30393e-09	-0.920393	1.12279e-32	-1.30393e-09	-1.18369
5553068	chr9:5553068:T:C	4.15808e-39	-1.30393e-09	-1.66433	6.80357e-33	-1.30393e-09	-1.68464
5553237	chr9:5553237:A:C	4.66281e-39	-1.30393e-09	-1.54977	7.0479e-33	-1.30393e-09	-1.64936
5553765	chr9:5553765:T:A	8.89031e-40	-2.69859	-0.508421	1.17055e-33	-2.49078	-0.953844
5553957	chr9:5553957:G:A	5.699e-40	-2.15462	-1.49706	8.89104e-34	-2.21262	-1.50701
5553991	chr9:5553991:C:T	7.73292e-39	-1.30393e-09	-1.0439	8.25304e-33	-1.30393e-09	-1.49151
5554035	chr9:5554035:T:C	5.56521e-39	-1.975	0.602144	2.91192e-33	-2.46346	-0.0698171
5554109	chr9:5554109:T:C	1.99114e-38	-0.0980969	-7.1114e-10	8.89217e-33	-1.41692	-7.1114e-10
5554187	chr9:5554187:C:T	5.47015e-39	-1.30393e-09	-1.39008	1.01607e-32	-1.30393e-09	-1.28356
5554275	chr9:5554275:G:A	4.85909e-39	-1.30393e-09	-1.50854	8.68596e-33	-1.30393e-09	-1.44038
5554773	chr9:5554773:G:A	4.59448e-39	-1.74902	0.184489	2.44547e-33	-2.315	-0.39285
5554977	chr9:5554977:G:A	6.52187e-39	-1.30393e-09	-1.21423	1.20393e-32	-1.30393e-09	-1.11391
5555023	chr9:5555023:A:C	3.63408e-39	-2.04779	0.248755	2.18762e-33	-2.49201	-0.327269
5555160	chr9:5555160:A:C	1.67136e-39	-2.7306	0.154849	1.8252e-33	-2.56354	-0.436864
5555304	chr9:5555304:C:A	1.21848e-38	-0.0305998	-0.558596	4.99353e-33	-0.890712	-1.10324
5555348	chr9:5555348:C:T	8.41616e-39	-0.190615	-0.768619	3.59766e-33	-1.05079	-1.27102
5555554	chr9:5555554:G:A	1.02194e-38	-0.0447781	-0.720318	4.34553e-33	-0.89687	-1.23607
5555831	chr9:5555831:G:A	1.09515e-38	-0.0860234	-0.609886	4.43889e-33	-0.957538	-1.15415
5555897	chr9:5555897:C:T	1.19455e-38	0.174926	-0.783956	5.14587e-33	-0.703334	-1.26056
5556024	chr9:5556024:G:A	1.31162e-38	-1.30393e-09	-0.515539	1.65585e-32	-1.30393e-09	-0.795191
5556034	chr9:5556034:T:C	1.07856e-37	-2.18725	3.77866	1.12052e-32	-2.66146	1.47575
5556272	chr9:5556272:A:G	2.00469e-38	-1.30393e-09	-0.091312	2.77142e-32	-1.30393e-09	-0.280148
5556434	chr9:5556434:G:A	1.15464e-38	0.115426	-0.758443	4.56126e-33	-0.815579	-1.26891
5556677	chr9:5556677:C:T	7.6598e-39	-1.30393e-09	-1.0534	1.74375e-32	-1.30393e-09	-0.74347
5556786	chr9:5556786:A:G	2.00728e-37	-2.14091	4.35347	1.90489e-32	-2.62101	1.96593
5556822	chr9:5556822:T:C	1.90341e-37	0.181521	1.97791	3.03325e-32	-0.858285	0.668412
5556970	chr9:5556970:C:T	1.90262e-39	-2.44615	-7.1114e-10	2.86394e-33	-2.54989	-7.1114e-10
5557251	chr9:5557251:TGATA:T	2.55837e-40	-2.76276	-1.68985	4.21659e-34	-2.77786	-1.68779
5557708	chr9:5557708:T:C	3.53502e-40	-2.71272	-1.41653	2.06371e-33	-2.77071	-0.106879
5558503	chr9:5558503:C:T	4.04973e-39	-1.30393e-09	-1.69074	6.79961e-33	-1.30393e-09	-1.68523
5558834	chr9:5558834:G:C	8.33612e-39	-1.30393e-09	-0.96879	8.99552e-33	-1.30393e-09	-1.40536
5559893	chr9:5559893:C:T	7.27719e-40	-2.46176	-0.945472	3.01574e-33	-2.65692	0.158671
5559962	chr9:5559962:C:G	4.0501e-39	-1.30393e-09	-1.69065	6.92566e-33	-1.30393e-09	-1.66686
5560320	chr9:5560320:C:A	4.14421e-39	-1.30393e-09	-1.66768	7.25473e-33	-1.30393e-09	-1.62044
5560469	chr9:5560469:C:T	8.16599e-39	-1.30393e-09	-0.989409	1.92526e-32	-1.30393e-09	-0.644443
5560635	chr9:5560635:C:T	4.44804e-39	-1.30393e-09	-1.59692	7.92778e-33	-1.30393e-09	-1.53172
5561755	chr9:5561755:A:G	4.49203e-39	-1.30393e-09	-1.58708	6.91804e-33	-1.30393e-09	-1.66796
5561962	chr9:5561962:C:T	1.07012e-39	-2.6202	-0.401416	2.60782e-33	-2.66133	0.0177509
5562302	chr9:5562302:C:T	9.64998e-39	-0.822432	-7.1114e-10	2.12735e-32	-0.54463	-7.1114e-10
5563115	chr9:5563115:A:T	1.77137e-38	-1.30393e-09	-0.21505	1.71242e-32	-1.30393e-09	-0.761601
5563942	chr9:5563942:T:C	4.17588e-39	-1.30393e-09	-1.66006	7.26476e-33	-1.30393e-09	-1.61906
5564748	chr9:5564748:A:C	7.6231e-40	-2.77872	-0.582071	1.80956e-33	-2.77568	-0.233329
5564968	chr9:5564968:G:A	7.95792e-39	-1.30393e-09	-1.01522	1.59985e-32	-1.30393e-09	-0.829593
5565413	chr9:5565413:G:A	7.29433e-39	-1.30393e-09	-1.10229	1.37068e-32	-1.30393e-09	-0.984201
5565472	chr9:5565472:C:T	1.51253e-39	-2.6756	-7.1114e-10	2.48511e-33	-2.69178	-7.1114e-10
5565716	chr9:5565716:G:A	1.37228e-39	-2.77292	-7.1114e-10	2.51194e-33	-2.68104	-7.1114e-10
5565866	chr9:5565866:CAAT:C	7.84781e-39	-1.30393e-09	-1.02915	1.83161e-32	-1.30393e-09	-0.694308
5566113	chr9:5566113:GC:G	1.32891e-39	-2.40252	-0.402505	6.0295e-33	-2.60719	0.801762
5566148	chr9:5566148:C:T	7.12381e-39	-1.30393e-09	-1.12594	1.33355e-32	-1.30393e-09	-1.01166
5566929	chr9:5566929:C:T	4.17623e-39	-1.30393e-09	-1.65998	6.84677e-33	-1.30393e-09	-1.67831
5567182	chr9:5567182:G:A	4.1209e-39	-1.30393e-09	-1.67332	7.42022e-33	-1.30393e-09	-1.59788
5567389	chr9:5567389:G:C	5.99108e-39	-1.30393e-09	-1.29912	8.62686e-33	-1.30393e-09	-1.44721
5567678	chr9:5567678:C:T	5.99926e-39	-1.30393e-09	-1.29775	8.58636e-33	-1.30393e-09	-1.45192
5567808	chr9:5567808:C:T	5.66556e-39	-1.30393e-09	-1.35498	1.03763e-32	-1.30393e-09	-1.26257
5568027	chr9:5568027:G:GTTTCC	1.13161e-38	-1.30393e-09	-0.66316	2.54336e-32	-1.30393e-09	-0.36602
5568222	chr9:5568222:C:T	1.02089e-39	-2.35059	-0.718129	4.04993e-33	-2.55599	0.352596
5568338	chr9:5568338:T:C	4.05777e-39	-1.30393e-09	-1.68875	6.81873e-33	-1.30393e-09	-1.68242
5568737	chr9:5568737:G:T	1.6941e-38	-2.65425	2.3946	3.96121e-32	-2.63833	2.71537
5569246	chr9:5569246:C:T	4.0643e-39	-1.30393e-09	-1.68715	6.76937e-33	-1.30393e-09	-1.68968
5569495	chr9:5569495:A:G	7.34014e-39	-1.30393e-09	-1.09603	9.56452e-33	-1.30393e-09	-1.34403
5570463	chr9:5570463:T:C	4.81528e-39	-1.30393e-09	-1.51759	8.69299e-33	-1.30393e-09	-1.43957
5570944	chr9:5570944:C:T	6.47345e-39	-1.30393e-09	-1.22168	1.48591e-32	-1.30393e-09	-0.903482
5572047	chr9:5572047:G:A	4.29752e-39	-1.30393e-09	-1.63135	6.77567e-33	-1.30393e-09	-1.68875
5572448	chr9:5572448:G:T	4.77336e-40	-2.77626	-1.05267	4.68757e-34	-2.67219	-1.68757
5572457	chr9:5572457:C:T	3.58636e-38	-2.10174	2.59207	4.19156e-32	-1.78269	1.91626
5572825	chr9:5572825:A:G	4.42579e-39	-1.30393e-09	-1.60194	7.02189e-33	-1.30393e-09	-1.65306
5573132	chr9:5573132:T:C	9.5029e-39	-1.30393e-09	-0.837791	1.34382e-32	-1.30393e-09	-1.00399
5573192	chr9:5573192:A:AC	5.34321e-40	-2.51444	-1.2017	7.46741e-34	-2.22355	-1.67057
5573499	chr9:5573499:G:A	4.59939e-39	-1.30393e-09	-1.56346	7.30296e-33	-1.30393e-09	-1.61381
5573518	chr9:5573518:C:T	4.05259e-39	-1.30393e-09	-1.69003	6.86722e-33	-1.30393e-09	-1.67533
5574096	chr9:5574096:TC:T	4.16276e-39	-1.30393e-09	-1.66321	7.31571e-33	-1.30393e-09	-1.61207
5574392	chr9:5574392:G:A	7.62118e-39	-2.7562	1.69774	1.66323e-32	-2.74609	1.95535
5574488	chr9:5574488:C:T	6.66893e-39	-1.30393e-09	-1.19193	1.54271e-32	-1.30393e-09	-0.865963
5575572	chr9:5575572:A:T	1.23065e-39	-2.75271	-0.129131	2.8602e-33	-2.75381	0.202613
5576069	chr9:5576069:T:C	4.14706e-39	-1.30393e-09	-1.66699	7.19601e-33	-1.30393e-09	-1.62856
5576218	chr9:5576218:T:A	6.11406e-40	-2.65243	-0.928948	3.08843e-33	-2.76706	0.292627
5576337	chr9:5576337:A:C	1.67115e-38	-1.30393e-09	-0.273293	1.48732e-32	-1.30393e-09	-0.902528
5576444	chr9:5576444:A:G	7.21556e-39	-1.30393e-09	-1.11315	1.72555e-32	-1.30393e-09	-0.753962
5576821	chr9:5576821:T:C	7.90084e-39	-1.30393e-09	-1.02242	1.63271e-32	-1.30393e-09	-0.809267
5576825	chr9:5576825:C:T	6.50447e-40	-2.67631	-0.843177	3.3711e-33	-2.77139	0.38454
5577510	chr9:5577510:G:T	5.96786e-39	-1.30393e-09	-1.303	1.07887e-32	-1.30393e-09	-1.22359
5577876	chr9:5577876:T:C	6.85378e-40	-1.87131	-1.59587	7.13897e-34	-2.27027	-1.66884
5578077	chr9:5578077:C:G	7.15073e-39	-1.30393e-09	-1.12217	1.34436e-32	-1.30393e-09	-1.00358
5578722	chr9:5578722:TAG:T	4.46447e-39	-1.30393e-09	-1.59324	7.77778e-33	-1.30393e-09	-1.55082
5578827	chr9:5578827:A:G	5.07266e-39	-1.30393e-09	-1.46552	6.97685e-33	-1.30393e-09	-1.65949
5578935	chr9:5578935:A:T	7.46936e-39	-1.30393e-09	-1.07858	1.0601e-32	-1.30393e-09	-1.24115
5578941	chr9:5578941:C:T	5.69751e-40	-2.25873	-1.39321	1.82561e-33	-1.81639	-1.18379
5579041	chr9:5579041:C:A	1.1025e-38	0.510527	-1.19975	1.94488e-32	0.143558	-0.777863
5579213	chr9:5579213:G:A	1.02139e-39	-2.56191	-0.506318	1.28707e-33	-1.98342	-1.3663
5579220	chr9:5579220:T:C	4.41009e-39	-1.30393e-09	-1.60549	6.93359e-33	-1.30393e-09	-1.66571
5579443	chr9:5579443:A:G	4.06272e-39	-1.30393e-09	-1.68753	6.76296e-33	-1.30393e-09	-1.69063
5579500	chr9:5579500:G:A	1.85772e-39	-2.47004	-7.1114e-10	4.27732e-33	-2.14876	-7.1114e-10
5580255	chr9:5580255:TC:T	4.87978e-39	-1.30393e-09	-1.50429	9.38645e-33	-1.30393e-09	-1.36282
5580486	chr9:5580486:T:G	4.08493e-39	-1.30393e-09	-1.68208	6.97307e-33	-1.30393e-09	-1.66004
5580945	chr9:5580945:T:G	4.08449e-39	-1.30393e-09	-1.68219	6.97168e-33	-1.30393e-09	-1.66023
5581140	chr9:5581140:T:G	2.66226e-40	-2.72213	-1.69067	4.27568e-34	-2.77879	-1.67294
5581317	chr9:5581317:G:A	4.51945e-40	-2.22107	-1.66252	6.48748e-34	-2.36097	-1.67384
5582136	chr9:5582136:T:A	4.09478e-39	-1.30393e-09	-1.67967	6.77932e-33	-1.30393e-09	-1.68821
5582153	chr9:5582153:T:C	2.5665e-40	-2.77307	-1.67636	5.25446e-34	-2.6427	-1.6029
5582233	chr9:5582233:T:A	4.05029e-39	-1.30393e-09	-1.6906	6.82277e-33	-1.30393e-09	-1.68183
5582656	chr9:5582656:T:A	5.43821e-39	-1.30393e-09	-1.39594	8.31805e-33	-1.30393e-09	-1.48366
5582718	chr9:5582718:T:G	7.68244e-39	-1.30393e-09	-1.05045	1.5493e-32	-1.30393e-09	-0.861701
5583056	chr9:5583056:A:C	9.14864e-39	-1.30393e-09	-0.875783	2.04089e-32	-1.30393e-09	-0.586121
5583282	chr9:5583282:T:C	3.08226e-40	-2.73953	-1.52678	4.76742e-34	-2.76239	-1.58048
5583445	chr9:5583445:G:A	5.0629e-39	-1.30393e-09	-1.46745	7.75785e-33	-1.30393e-09	-1.55339
5583691	chr9:5583691:G:A	4.11424e-39	-1.30393e-09	-1.67493	6.79862e-33	-1.30393e-09	-1.68537
5583853	chr9:5583853:G:A	4.92493e-39	-1.30393e-09	-1.49508	7.63006e-33	-1.30393e-09	-1.56999
5584227	chr9:5584227:C:T	4.06801e-39	-1.30393e-09	-1.68623	6.87712e-33	-1.30393e-09	-1.67389
5584887	chr9:5584887:C:A	4.32096e-39	-1.30393e-09	-1.62591	8.14249e-33	-1.30393e-09	-1.505
5585049	chr9:5585049:G:A	6.15401e-38	-1.30393e-09	1.0303	7.38839e-32	-1.30393e-09	0.700403
5585174	chr9:5585174:A:G	5.08507e-39	-1.30393e-09	-1.46308	7.85847e-33	-1.30393e-09	-1.5405
5585369	chr9:5585369:T:A	4.05573e-39	-1.30393e-09	-1.68926	6.94407e-33	-1.30393e-09	-1.6642
5585414	chr9:5585414:G:A	5.32281e-39	-1.30393e-09	-1.41739	8.15885e-33	-1.30393e-09	-1.50299
5585417	chr9:5585417:A:G	5.92562e-39	-1.30393e-09	-1.3101	8.93528e-33	-1.30393e-09	-1.41208
5585463	chr9:5585463:C:T	4.34079e-39	-1.30393e-09	-1.62133	6.90059e-33	-1.30393e-09	-1.67048
5585497	chr9:5585497:G:C	4.09124e-39	-1.30393e-09	-1.68054	6.98995e-33	-1.30393e-09	-1.65762
5586532	chr9:5586532:C:G	4.05136e-39	-1.30393e-09	-1.69034	6.98855e-33	-1.30393e-09	-1.65782
5586722	chr9:5586722:G:T	3.31492e-38	-1.30393e-09	0.41163	4.46148e-32	-1.30393e-09	0.195975
5586731	chr9:5586731:T:C	4.10314e-39	-1.30393e-09	-1.67763	6.81492e-33	-1.30393e-09	-1.68298
5587148	chr9:5587148:A:G	5.59728e-39	-1.30393e-09	-1.36711	8.52758e-33	-1.30393e-09	-1.45879
5587353	chr9:5587353:A:C	4.08122e-39	-1.30393e-09	-1.68299	7.60218e-33	-1.30393e-09	-1.57366
5587529	chr9:5587529:TG:T	4.19364e-39	-1.30393e-09	-1.65582	6.76439e-33	-1.30393e-09	-1.69042
5587597	chr9:5587597:A:T	5.53255e-39	-1.30393e-09	-1.37874	8.44072e-33	-1.30393e-09	-1.46902
5587769	chr9:5587769:T:C	4.06194e-39	-1.30393e-09	-1.68773	6.91696e-33	-1.30393e-09	-1.66811
5587841	chr9:5587841:C:T	5.04778e-39	-1.30393e-09	-1.47044	7.61212e-33	-1.30393e-09	-1.57235
5588101	chr9:5588101:T:G	4.13216e-39	-1.30393e-09	-1.67059	7.7872e-33	-1.30393e-09	-1.54961
5588253	chr9:5588253:C:T	4.1657e-39	-1.30393e-09	-1.6625	6.77046e-33	-1.30393e-09	-1.68952
5588375	chr9:5588375:A:G	4.19319e-39	-1.30393e-09	-1.65592	6.76431e-33	-1.30393e-09	-1.69043
5588514	chr9:5588514:T:C	4.22154e-39	-1.30393e-09	-1.64919	7.5847e-33	-1.30393e-09	-1.57596
5588626	chr9:5588626:T:C	4.14506e-39	-1.30393e-09	-1.66747	6.77863e-33	-1.30393e-09	-1.68832
5588811	chr9:5588811:T:C	4.74348e-39	-1.30393e-09	-1.53262	8.48543e-33	-1.30393e-09	-1.46374
5588909	chr9:5588909:T:G	1.92256e-39	-2.43573	-7.1114e-10	3.15691e-33	-2.4525	-7.1114e-10
5588988	chr9:5588988:G:A	2.02128e-39	-2.38565	-7.1114e-10	2.8602e-33	-2.5512	-7.1114e-10
5589145	chr9:5589145:C:G	4.13846e-39	-1.30393e-09	-1.66906	7.39201e-33	-1.30393e-09	-1.60169
5589289	chr9:5589289:G:A	1.77878e-39	-2.51346	-7.1114e-10	2.97157e-33	-2.513	-7.1114e-10
5589428	chr9:5589428:A:C	1.94823e-39	-2.42247	-7.1114e-10	3.20915e-33	-2.43608	-7.1114e-10
5589482	chr9:5589482:GGT:G	4.33823e-39	-1.30393e-09	-1.62192	6.78819e-33	-1.30393e-09	-1.68691
5590342	chr9:5590342:A:T	1.02559e-39	-2.66863	-0.395493	9.84419e-34	-2.6768	-0.940992
5590405	chr9:5590405:G:A	4.27268e-39	-1.30393e-09	-1.63715	7.97128e-33	-1.30393e-09	-1.52625
5590516	chr9:5590516:C:G	3.01574e-40	-2.60465	-1.68348	4.35343e-34	-2.74675	-1.68696
5590746	chr9:5590746:C:T	5.92445e-39	-1.30393e-09	-1.3103	8.91469e-33	-1.30393e-09	-1.41439
5590953	chr9:5590953:C:T	2.7473e-40	-2.71338	-1.66797	4.39488e-34	-2.77449	-1.64974
5591036	chr9:5591036:A:G	4.05007e-39	-1.30393e-09	-1.69065	7.07159e-33	-1.30393e-09	-1.64601
5591108	chr9:5591108:G:A	5.48159e-39	-1.30393e-09	-1.38799	8.32639e-33	-1.30393e-09	-1.48266
5591133	chr9:5591133:G:C	1.50112e-39	-2.68317	-7.1114e-10	2.30524e-33	-2.76691	-7.1114e-10
5591148	chr9:5591148:T:TGG	3.16855e-40	-2.76641	-1.47229	6.74166e-34	-2.72069	-1.27568
5591278	chr9:5591278:T:G	4.2522e-39	-1.30393e-09	-1.64195	7.68917e-33	-1.30393e-09	-1.56228
5591372	chr9:5591372:T:C	4.05187e-39	-1.30393e-09	-1.69021	6.98168e-33	-1.30393e-09	-1.6588
5591585	chr9:5591585:C:T	1.0196e-39	-2.62506	-0.444919	9.79435e-34	-2.63688	-0.985992
5591719	chr9:5591719:G:A	4.11496e-39	-1.30393e-09	-1.67476	6.76223e-33	-1.30393e-09	-1.69074
5592145	chr9:5592145:C:A	1.82767e-39	-2.48635	-7.1114e-10	2.96477e-33	-2.51529	-7.1114e-10
5592292	chr9:5592292:T:C	5.56026e-39	-2.58015	1.20641	5.51044e-33	-2.77115	0.875708
5592809	chr9:5592809:G:C	4.52485e-39	-1.30393e-09	-1.5798	7.99741e-33	-1.30393e-09	-1.52297
5592856	chr9:5592856:T:G	4.12496e-39	-1.30393e-09	-1.67233	7.08284e-33	-1.30393e-09	-1.64442
5592943	chr9:5592943:G:C	5.52196e-39	-1.30393e-09	-1.38065	8.41485e-33	-1.30393e-09	-1.47209
5592990	chr9:5592990:T:C	1.0709e-38	-1.30393e-09	-0.718301	2.84132e-32	-1.30393e-09	-0.255238
5593190	chr9:5593190:T:A	4.29692e-40	-2.63747	-1.2966	5.13742e-34	-2.77187	-1.49625
5593255	chr9:5593255:T:C	4.13533e-39	-1.30393e-09	-1.66982	7.10821e-33	-1.30393e-09	-1.64084
5593357	chr9:5593357:G:T	5.48753e-39	-1.30393e-09	-1.38691	1.00088e-32	-1.30393e-09	-1.29862
5593369	chr9:5593369:G:C	4.52456e-39	-1.30393e-09	-1.57987	7.96305e-33	-1.30393e-09	-1.52728
5593419	chr9:5593419:G:T	3.99894e-40	-2.77892	-1.22702	9.76191e-34	-2.60731	-1.01888
5593873	chr9:5593873:A:G	4.21897e-39	-1.30393e-09	-1.6498	7.37323e-33	-1.30393e-09	-1.60424
5594157	chr9:5594157:A:G	4.05489e-39	-1.30393e-09	-1.68946	6.86627e-33	-1.30393e-09	-1.67547
5594535	chr9:5594535:T:G	9.44262e-39	-1.30393e-09	-0.844154	1.32135e-32	-1.30393e-09	-1.02085
5594723	chr9:5594723:C:T	5.57578e-39	-1.30393e-09	-1.37096	1.26348e-32	-1.30393e-09	-1.06564
5594847	chr9:5594847:T:C	2.86916e-39	-2.42872	0.393348	8.64717e-34	-2.77894	-0.968506
5594999	chr9:5594999:A:C	8.86207e-39	-1.30393e-09	-0.907607	1.96263e-32	-1.30393e-09	-0.62522
5595015	chr9:5595015:A:G	4.76063e-39	-1.30393e-09	-1.52901	8.49889e-33	-1.30393e-09	-1.46216
5595577	chr9:5595577:C:G	1.69223e-39	-2.56334	-7.1114e-10	2.56802e-33	-2.65896	-7.1114e-10
5596111	chr9:5596111:A:G	2.67486e-40	-2.76025	-1.64783	4.68001e-34	-2.67245	-1.68893
5596445	chr9:5596445:A:T	4.52528e-40	-2.70237	-1.17992	5.69072e-34	-2.77875	-1.38709
5596527	chr9:5596527:A:C	4.16513e-39	-1.30393e-09	-1.66264	6.82073e-33	-1.30393e-09	-1.68212
5596733	chr9:5596733:T:C	4.60142e-39	-1.30393e-09	-1.56302	8.15909e-33	-1.30393e-09	-1.50296
5596980	chr9:5596980:TA:T	4.60452e-39	-1.30393e-09	-1.56235	8.16563e-33	-1.30393e-09	-1.50216
5597085	chr9:5597085:T:C	4.73631e-39	-1.30393e-09	-1.53413	8.4563e-33	-1.30393e-09	-1.46718
5597920	chr9:5597920:T:A	4.70237e-39	-1.30393e-09	-1.54132	9.42819e-33	-1.30393e-09	-1.35839
5598439	chr9:5598439:T:C	4.46409e-39	-1.30393e-09	-1.59332	8.40927e-33	-1.30393e-09	-1.47276
5598566	chr9:5598566:C:G	7.17261e-40	-2.75817	-0.663533	7.61571e-34	-2.77583	-1.09864
5598704	chr9:5598704:C:T	1.46285e-39	-2.709	-7.1114e-10	2.58086e-33	-2.65397	-7.1114e-10
5599117	chr9:5599117:A:G	4.29829e-39	-1.30393e-09	-1.63117	7.81651e-33	-1.30393e-09	-1.54585
5599291	chr9:5599291:A:C	3.52964e-40	-2.61066	-1.52011	5.36214e-34	-2.7633	-1.46202
5599599	chr9:5599599:T:A	5.80958e-39	-1.30393e-09	-1.32988	8.79128e-33	-1.30393e-09	-1.42833
5599679	chr9:5599679:C:T	4.0971e-39	-1.30393e-09	-1.67911	6.93945e-33	-1.30393e-09	-1.66487
5599746	chr9:5599746:A:G	2.36395e-39	-2.22906	-7.1114e-10	3.71153e-33	-2.29065	-7.1114e-10
5599790	chr9:5599790:A:G	4.29934e-39	-1.30393e-09	-1.63093	7.5115e-33	-1.30393e-09	-1.58566
5599852	chr9:5599852:C:T	5.82723e-39	-1.30393e-09	-1.32685	1.17328e-32	-1.30393e-09	-1.13971
5600489	chr9:5600489:AG:A	1.8026e-39	-2.50016	-7.1114e-10	2.60483e-33	-2.64472	-7.1114e-10
5600639	chr9:5600639:T:C	4.70556e-39	-1.30393e-09	-1.54064	8.82087e-33	-1.30393e-09	-1.42497
5600905	chr9:5600905:G:A	4.89244e-40	-2.74901	-1.05527	6.499e-34	-2.7231	-1.30993
5601467	chr9:5601467:A:G	2.18424e-39	-2.30812	-7.1114e-10	4.02933e-33	-2.20849	-7.1114e-10
5601527	chr9:5601527:T:G	4.22142e-39	-1.30393e-09	-1.64922	7.32325e-33	-1.30393e-09	-1.61104
5602420	chr9:5602420:A:G	5.57079e-39	-1.30393e-09	-1.37185	1.01042e-32	-1.30393e-09	-1.28914
5602589	chr9:5602589:A:C	5.84246e-39	-1.30393e-09	-1.32423	8.79928e-33	-1.30393e-09	-1.42742
5603467	chr9:5603467:C:T	4.91159e-39	-1.30393e-09	-1.49779	8.77233e-33	-1.30393e-09	-1.43049
5603823	chr9:5603823:T:C	2.44853e-39	-2.1939	-7.1114e-10	4.00828e-33	-2.21373	-7.1114e-10
5603853	chr9:5603853:C:T	4.08539e-39	-1.30393e-09	-1.68197	6.76304e-33	-1.30393e-09	-1.69062
5604311	chr9:5604311:C:T	1.55911e-39	-2.42459	-0.220685	2.50473e-33	-2.58708	-0.0968287
5604723	chr9:5604723:C:G	7.20436e-39	-2.56881	1.45411	6.94924e-33	-2.76758	1.10412
5604895	chr9:5604895:T:A	2.96838e-40	-2.71358	-1.59038	4.46298e-34	-2.75948	-1.64938
5604922	chr9:5604922:T:C	5.64481e-39	-1.30393e-09	-1.35865	8.5335e-33	-1.30393e-09	-1.45809
5604987	chr9:5604987:C:T	6.90511e-40	-1.94982	-1.50989	1.1147e-33	-1.80384	-1.68967
5605417	chr9:5605417:G:C	4.81363e-39	-1.30393e-09	-1.51794	8.81685e-33	-1.30393e-09	-1.42543
5605532	chr9:5605532:C:T	1.03331e-39	-2.75602	-0.300607	9.18776e-34	-2.77366	-0.913146
5605535	chr9:5605535:G:T	1.07846e-39	-2.75855	-0.255304	9.48565e-34	-2.77491	-0.87999
5605671	chr9:5605671:G:T	4.06583e-39	-1.30393e-09	-1.68677	6.76635e-33	-1.30393e-09	-1.69013
5605675	chr9:5605675:G:C	1.18451e-39	-2.77348	-0.146574	1.024e-33	-2.77902	-0.799345
5605772	chr9:5605772:A:G	3.44675e-40	-2.77598	-1.37856	4.57182e-34	-2.76675	-1.61801
5605822	chr9:5605822:A:C	4.26366e-39	-1.30393e-09	-1.63926	7.37668e-33	-1.30393e-09	-1.60377
5605937	chr9:5605937:T:C	2.83309e-40	-2.65996	-1.69065	5.6925e-34	-2.51877	-1.64676
5606242	chr9:5606242:G:T	4.29124e-39	-1.30393e-09	-1.63281	6.97768e-33	-1.30393e-09	-1.65937
5606382	chr9:5606382:G:A	8.67935e-39	-1.30393e-09	-0.928441	1.21977e-32	-1.30393e-09	-1.10084
5606709	chr9:5606709:A:G	4.19088e-39	-1.30393e-09	-1.65648	6.82468e-33	-1.30393e-09	-1.68155
5606716	chr9:5606716:T:A	5.30707e-39	-1.30393e-09	-1.42035	1.03088e-32	-1.30393e-09	-1.26909
5607230	chr9:5607230:G:A	1.2786e-39	-2.36406	-0.479564	1.40524e-33	-2.53391	-0.727969
5607580	chr9:5607580:A:G	3.41444e-40	-2.50337	-1.66059	5.63577e-34	-2.77183	-1.40371
5607694	chr9:5607694:A:G	4.66111e-39	-1.30393e-09	-1.55013	8.29562e-33	-1.30393e-09	-1.48636
5608026	chr9:5608026:A:G	4.35261e-40	-2.45976	-1.46144	8.8559e-34	-2.766	-0.957595
5608427	chr9:5608427:G:A	5.80707e-40	-2.34503	-1.28787	4.30564e-34	-2.77062	-1.67413
5608512	chr9:5608512:G:T	3.62007e-40	-2.65237	-1.45311	9.81354e-34	-2.74998	-0.870931
5609159	chr9:5609159:C:A	2.59717e-40	-2.77003	-1.66752	4.71484e-34	-2.67317	-1.68079
5609380	chr9:5609380:A:C	4.06225e-39	-1.30393e-09	-1.68765	7.0146e-33	-1.30393e-09	-1.6541
5609529	chr9:5609529:A:C	4.04986e-39	-1.30393e-09	-1.6907	6.80668e-33	-1.30393e-09	-1.68419
5609742	chr9:5609742:C:T	1.18617e-38	-0.616074	-7.1114e-10	1.20433e-32	-1.11358	-7.1114e-10
5609958	chr9:5609958:T:C	5.92582e-39	-1.30393e-09	-1.31007	8.56589e-33	-1.30393e-09	-1.4543
5609971	chr9:5609971:CTT:C	4.05909e-39	-1.30393e-09	-1.68843	6.79902e-33	-1.30393e-09	-1.68531
5610101	chr9:5610101:G:A	2.69261e-40	-2.76985	-1.63162	8.06215e-34	-2.43422	-1.38328
5610147	chr9:5610147:A:G	7.6991e-40	-2.54549	-0.805377	2.52372e-33	-2.00832	-0.668034
5610320	chr9:5610320:T:C	6.91616e-40	-2.39147	-1.06664	2.33887e-33	-1.77928	-0.97314
5610515	chr9:5610515:C:T	5.99952e-39	-1.29771	-7.1114e-10	1.2165e-32	-1.10353	-7.1114e-10
5610640	chr9:5610640:G:C	6.23766e-39	-1.30393e-09	-1.25878	1.26918e-32	-1.30393e-09	-1.06114
5610762	chr9:5610762:T:C	4.40199e-39	-1.30393e-09	-1.60733	6.99524e-33	-1.30393e-09	-1.65686
5610791	chr9:5610791:G:A	4.20534e-39	-1.30393e-09	-1.65303	7.52956e-33	-1.30393e-09	-1.58325
5611550	chr9:5611550:T:A	8.34932e-38	-1.30393e-09	1.33538	8.13592e-32	-1.30393e-09	0.796783
5611837	chr9:5611837:G:A	4.1072e-39	-1.30393e-09	-1.67665	6.96558e-33	-1.30393e-09	-1.66111
5612177	chr9:5612177:G:A	4.58631e-40	-2.34102	-1.52787	2.04288e-33	-1.53329	-1.35444
5613103	chr9:5613103:T:A	4.25956e-39	-1.30393e-09	-1.64022	7.71448e-33	-1.30393e-09	-1.55899
5613450	chr9:5613450:T:C	2.25287e-38	-1.30393e-09	0.0254043	2.57938e-32	-1.30393e-09	-0.351956
5613970	chr9:5613970:G:A	4.11735e-39	-1.30393e-09	-1.67418	6.78151e-33	-1.30393e-09	-1.68789
5614212	chr9:5614212:A:T	4.51253e-40	-2.66424	-1.22087	5.50166e-34	-2.56062	-1.63901
5614513	chr9:5614513:C:T	5.73873e-39	-1.30393e-09	-1.34215	8.83994e-33	-1.30393e-09	-1.42281
5614863	chr9:5614863:T:C	4.10314e-39	-1.30393e-09	-1.67763	7.07602e-33	-1.30393e-09	-1.64538
5615274	chr9:5615274:G:A	2.17174e-39	-2.31386	-7.1114e-10	4.14209e-33	-2.18089	-7.1114e-10
5615744	chr9:5615744:T:C	4.13454e-39	-1.30393e-09	-1.67001	6.77254e-33	-1.30393e-09	-1.68921
5616112	chr9:5616112:C:T	3.52706e-40	-2.70634	-1.42517	5.91709e-34	-2.66631	-1.46052
5616205	chr9:5616205:G:A	4.10971e-39	-1.30393e-09	-1.67603	6.7768e-33	-1.30393e-09	-1.68859
5616884	chr9:5616884:T:C	2.80911e-40	-2.71663	-1.64247	6.54789e-34	-2.33559	-1.68995
5617027	chr9:5617027:T:TATA	8.05884e-39	-1.30393e-09	-1.00262	1.17951e-32	-1.30393e-09	-1.13441
5617159	chr9:5617159:G:C	3.24603e-40	-2.62503	-1.58951	9.07151e-34	-2.233	-1.46654
5617289	chr9:5617289:A:G	5.3037e-39	-1.30393e-09	-1.42098	1.043e-32	-1.30393e-09	-1.25741
5617330	chr9:5617330:T:C	4.99887e-39	-1.30393e-09	-1.48018	9.68872e-33	-1.30393e-09	-1.33113
5617765	chr9:5617765:C:T	3.20652e-38	-1.30393e-09	0.378385	3.66949e-32	-1.30393e-09	0.000545605
5618324	chr9:5618324:G:A	5.12234e-39	-1.30393e-09	-1.45578	9.99248e-33	-1.30393e-09	-1.30026
5618512	chr9:5618512:C:G	8.03284e-39	-1.30393e-09	-1.00585	1.1705e-32	-1.30393e-09	-1.14207
5618557	chr9:5618557:A:G	3.4239e-40	-2.52366	-1.63753	1.07507e-33	-1.99735	-1.53236
5618825	chr9:5618825:C:G	3.36647e-38	-1.30393e-09	0.427064	3.83462e-32	-1.30393e-09	0.0445647
5618919	chr9:5618919:A:G	6.65455e-40	-2.68157	-0.815104	6.82823e-34	-2.57837	-1.40525
5619326	chr9:5619326:T:C	2.06962e-38	-1.30393e-09	-0.0594385	2.47791e-32	-1.30393e-09	-0.392091
5619402	chr9:5619402:G:A	4.09598e-39	-1.30393e-09	-1.67938	6.77129e-33	-1.30393e-09	-1.6894
5619476	chr9:5619476:G:A	1.90786e-38	-1.30393e-09	-0.140821	2.30904e-32	-1.30393e-09	-0.462676
5619674	chr9:5619674:G:A	2.69862e-38	0.205939	-7.1114e-10	5.40068e-32	0.387019	-7.1114e-10
5619822	chr9:5619822:T:C	2.0016e-38	-1.30393e-09	-0.0928556	2.40744e-32	-1.30393e-09	-0.420942
5620134	chr9:5620134:G:A	2.98438e-40	-2.64902	-1.64956	7.58911e-34	-2.18933	-1.68863
5620193	chr9:5620193:G:C	4.8016e-39	-1.30393e-09	-1.52044	9.13834e-33	-1.30393e-09	-1.38961
5620887	chr9:5620887:C:A	5.2229e-40	-2.63905	-1.09987	5.44643e-34	-2.67365	-1.53606
5621159	chr9:5621159:C:T	5.84102e-38	-1.30393e-09	0.978104	6.5168e-32	-1.30393e-09	0.574878
5621594	chr9:5621594:C:G	1.40132e-39	-2.75197	-7.1114e-10	2.32129e-33	-2.75997	-7.1114e-10
5621904	chr9:5621904:T:C	6.27745e-39	-1.30393e-09	-1.25242	9.27226e-33	-1.30393e-09	-1.37506
5622247	chr9:5622247:T:C	6.3012e-39	-1.30393e-09	-1.24865	9.28653e-33	-1.30393e-09	-1.37353
5622296	chr9:5622296:G:C	8.62163e-39	-1.30393e-09	-0.935113	1.24425e-32	-1.30393e-09	-1.08098
5622531	chr9:5622531:C:A	4.09188e-39	-1.30393e-09	-1.68038	6.96626e-33	-1.30393e-09	-1.66101
5622756	chr9:5622756:C:T	2.66615e-40	-2.7217	-1.68964	6.77328e-34	-2.35052	-1.64117
5623067	chr9:5623067:T:A	4.74244e-38	-1.30393e-09	0.76975	1.40185e-31	-1.30393e-09	1.34087
5623116	chr9:5623116:C:G	8.75403e-38	-1.30393e-09	1.38271	1.03493e-31	-1.30393e-09	1.03741
5624078	chr9:5624078:G:A	5.16026e-39	-1.30393e-09	-1.4484	8.96166e-33	-1.30393e-09	-1.40914
5624186	chr9:5624186:GC:G	4.10464e-39	-1.30393e-09	-1.67727	7.00129e-33	-1.30393e-09	-1.656
5624992	chr9:5624992:G:A	1.60877e-39	-2.61392	-7.1114e-10	2.71795e-33	-2.60221	-7.1114e-10
5625036	chr9:5625036:T:C	5.64695e-39	-1.30393e-09	-1.35827	1.03879e-32	-1.30393e-09	-1.26145
5625421	chr9:5625421:C:G	4.4538e-39	-1.30393e-09	-1.59563	7.92367e-33	-1.30393e-09	-1.53224
5625579	chr9:5625579:G:A	4.17169e-39	-1.30393e-09	-1.66107	7.28136e-33	-1.30393e-09	-1.61677
5625602	chr9:5625602:G:GAAGA	4.12849e-39	-1.30393e-09	-1.67148	7.15802e-33	-1.30393e-09	-1.63386
5626027	chr9:5626027:T:C	5.68751e-39	-1.30393e-09	-1.35111	8.50703e-33	-1.30393e-09	-1.4612
5626955	chr9:5626955:A:C	4.15915e-39	-2.65987	0.995796	2.08717e-33	-2.68068	-0.185604
5627446	chr9:5627446:G:A	2.73852e-40	-2.69472	-1.68983	4.6606e-34	-2.74641	-1.61913
5628556	chr9:5628556:T:C	1.7743e-39	-2.51598	-7.1114e-10	3.07118e-33	-2.48003	-7.1114e-10
5629017	chr9:5629017:C:T	1.43752e-39	-2.72647	-7.1114e-10	2.43946e-33	-2.71032	-7.1114e-10
5629657	chr9:5629657:G:A	8.32055e-40	-2.77336	-0.499888	8.22019e-34	-2.66957	-1.12852
5630095	chr9:5630095:A:G	4.08299e-39	-1.30393e-09	-1.68256	6.76864e-33	-1.30393e-09	-1.68979
5630166	chr9:5630166:G:A	2.71207e-39	-1.99488	-0.0967978	3.85037e-33	-1.29972	-0.954202
5630269	chr9:5630269:T:C	4.11523e-39	-1.30393e-09	-1.67469	6.76245e-33	-1.30393e-09	-1.69071
5630275	chr9:5630275:C:T	4.07537e-39	-1.30393e-09	-1.68443	6.7729e-33	-1.30393e-09	-1.68916
5630507	chr9:5630507:C:T	1.46226e-39	-2.70941	-7.1114e-10	2.31355e-33	-2.76331	-7.1114e-10
5630810	chr9:5630810:T:G	4.83311e-40	-2.76524	-1.05124	5.24505e-34	-2.7364	-1.51099
5631097	chr9:5631097:C:T	5.09236e-40	-2.74972	-1.01451	5.2334e-34	-2.76022	-1.4894
5631126	chr9:5631126:T:C	6.97453e-39	-1.30393e-09	-1.14712	1.38692e-32	-1.30393e-09	-0.97242
5631183	chr9:5631183:A:G	8.33127e-39	-1.30393e-09	-0.969372	1.16129e-32	-1.30393e-09	-1.14997
5632830	chr9:5632830:T:C	6.13381e-39	-1.30393e-09	-1.27557	1.17406e-32	-1.30393e-09	-1.13904
5632920	chr9:5632920:C:T	5.28021e-39	-1.30393e-09	-1.42542	9.89596e-33	-1.30393e-09	-1.30996
5632984	chr9:5632984:G:C	2.25898e-39	-2.27447	-7.1114e-10	3.1156e-33	-2.46567	-7.1114e-10
5633387	chr9:5633387:T:C	1.36443e-39	-2.77865	-7.1114e-10	2.28606e-33	-2.77526	-7.1114e-10
5633419	chr9:5633419:A:G	7.7758e-39	-1.30393e-09	-1.03837	1.09346e-32	-1.30393e-09	-1.21015
5633865	chr9:5633865:G:A	2.03955e-39	-2.37666	-7.1114e-10	2.76475e-33	-2.58514	-7.1114e-10
5634005	chr9:5634005:T:G	6.86106e-39	-1.30393e-09	-1.16353	1.47016e-32	-1.30393e-09	-0.914134
5634187	chr9:5634187:A:C	9.27961e-39	-1.30393e-09	-0.861568	1.09856e-32	-1.30393e-09	-1.20551
5634651	chr9:5634651:C:G	4.1785e-39	-1.30393e-09	-1.65944	8.14438e-33	-1.30393e-09	-1.50476
5635267	chr9:5635267:A:G	9.24271e-40	-2.72708	-0.441062	9.74927e-34	-2.53012	-1.09737
5636021	chr9:5636021:A:G	4.16225e-39	-1.30393e-09	-1.66333	6.79425e-33	-1.30393e-09	-1.68601
5636216	chr9:5636216:T:G	7.41865e-39	-1.30393e-09	-1.08539	1.05083e-32	-1.30393e-09	-1.24992
5636355	chr9:5636355:T:C	8.88157e-40	-2.43904	-0.768959	1.0022e-33	-2.18399	-1.4159
5636394	chr9:5636394:A:C	7.0488e-39	-1.30393e-09	-1.13653	1.48679e-32	-1.30393e-09	-0.90289
5636611	chr9:5636611:T:G	6.03771e-40	-2.77347	-0.82048	6.16583e-34	-2.57209	-1.51356
5636907	chr9:5636907:A:G	3.37269e-40	-2.6065	-1.56976	7.1109e-34	-2.25883	-1.68422
5637119	chr9:5637119:G:A	4.48268e-39	-1.30393e-09	-1.58917	8.35724e-33	-1.30393e-09	-1.47896
5637343	chr9:5637343:A:G	7.2492e-39	-1.30393e-09	-1.1085	1.05854e-32	-1.30393e-09	-1.24261
5637646	chr9:5637646:C:G	4.05702e-39	-1.30393e-09	-1.68894	6.76953e-33	-1.30393e-09	-1.68966
5637828	chr9:5637828:G:A	5.41221e-40	-2.72171	-0.98161	4.76447e-34	-2.76089	-1.5826
5637926	chr9:5637926:A:G	7.05175e-40	-1.77956	-1.65914	7.63541e-34	-2.18115	-1.69073
5638625	chr9:5638625:T:C	1.62803e-39	-2.60202	-7.1114e-10	2.96351e-33	-2.51572	-7.1114e-10
5638870	chr9:5638870:G:C	4.35296e-39	-1.30393e-09	-1.61853	7.57536e-33	-1.30393e-09	-1.57719
5639144	chr9:5639144:C:G	4.24819e-39	-1.30393e-09	-1.64289	6.83233e-33	-1.30393e-09	-1.68043
5639187	chr9:5639187:G:A	4.25646e-40	-2.77743	-1.1661	5.02886e-34	-2.7241	-1.56539
5639227	chr9:5639227:A:G	4.92696e-40	-2.7785	-1.01875	5.37201e-34	-2.70534	-1.51814
5639502	chr9:5639502:C:A	6.30329e-39	-1.30393e-09	-1.24832	9.28124e-33	-1.30393e-09	-1.3741
5639530	chr9:5639530:C:T	1.03843e-39	-2.10317	-0.948513	9.47616e-34	-2.13364	-1.52226
5639627	chr9:5639627:C:T	4.22874e-39	-1.30393e-09	-1.64748	6.81366e-33	-1.30393e-09	-1.68316
5639823	chr9:5639823:A:T	1.06774e-39	-2.11391	-0.909935	9.54114e-34	-2.14432	-1.50475
5639984	chr9:5639984:T:G	4.2455e-39	-1.30393e-09	-1.64353	6.83041e-33	-1.30393e-09	-1.68071
5640884	chr9:5640884:TTTTG:T	5.17619e-40	-2.76315	-0.984749	7.27298e-34	-2.77892	-1.14159
5641337	chr9:5641337:C:T	8.92113e-39	-1.30393e-09	-0.900965	1.79076e-32	-1.30393e-09	-0.716864
5641394	chr9:5641394:A:G	5.62376e-39	-1.30393e-09	-1.36239	1.0715e-32	-1.30393e-09	-1.23045
5642829	chr9:5642829:A:G	1.42715e-39	-2.73371	-7.1114e-10	2.32442e-33	-2.75862	-7.1114e-10
5643172	chr9:5643172:T:A	1.59756e-39	-2.62091	-7.1114e-10	2.38835e-33	-2.73149	-7.1114e-10
5643358	chr9:5643358:C:G	6.17166e-39	-1.30393e-09	-1.26942	8.22888e-33	-1.30393e-09	-1.49444
5643400	chr9:5643400:A:C	9.72886e-39	-1.30393e-09	-0.814291	1.21548e-32	-1.30393e-09	-1.10437
5643574	chr9:5643574:AATTAGC:A	5.90561e-39	-1.30393e-09	-1.31348	8.40774e-33	-1.30393e-09	-1.47294
5643595	chr9:5643595:G:T	2.42614e-39	-2.20308	-7.1114e-10	5.39432e-33	-1.91674	-7.1114e-10
5644076	chr9:5644076:AT:A	2.63975e-39	-1.28712	-0.831586	2.96584e-33	-1.10125	-1.41368
5644313	chr9:5644313:A:G	4.49726e-39	-1.30393e-09	-1.58592	8.05065e-33	-1.30393e-09	-1.51634
5644343	chr9:5644343:A:T	9.30691e-39	-1.30393e-09	-0.85863	1.16672e-32	-1.30393e-09	-1.14531
5644555	chr9:5644555:G:A	1.42201e-39	-1.28812	-1.4492	1.38581e-33	-1.64349	-1.63232
5644687	chr9:5644687:A:G	4.54466e-39	-1.30393e-09	-1.57544	8.16294e-33	-1.30393e-09	-1.50249
5644821	chr9:5644821:T:C	5.46932e-39	-1.30393e-09	-1.39023	7.70055e-33	-1.30393e-09	-1.5608
5644853	chr9:5644853:CTG:C	2.54776e-39	-1.24905	-0.905127	2.95229e-33	-1.06117	-1.45834
5645420	chr9:5645420:A:G	4.16384e-39	-1.30393e-09	-1.66295	6.79451e-33	-1.30393e-09	-1.68598
5645703	chr9:5645703:C:T	5.68323e-39	-1.30393e-09	-1.35187	8.47863e-33	-1.30393e-09	-1.46454
5645845	chr9:5645845:A:G	8.68079e-39	-1.30393e-09	-0.928275	1.11329e-32	-1.30393e-09	-1.19219
5646215	chr9:5646215:G:A	1.24795e-38	-1.30393e-09	-0.565298	1.50205e-32	-1.30393e-09	-0.892677
5646302	chr9:5646302:G:A	1.20478e-38	-1.30393e-09	-0.600507	1.45839e-32	-1.30393e-09	-0.922176
5646350	chr9:5646350:A:C	1.26096e-38	-1.30393e-09	-0.554929	1.51498e-32	-1.30393e-09	-0.884102
5646405	chr9:5646405:C:T	5.67201e-39	-1.30393e-09	-1.35384	8.46335e-33	-1.30393e-09	-1.46635
5647091	chr9:5647091:C:G	6.49171e-40	-2.39992	-1.12152	7.99297e-34	-2.53808	-1.28804
5647113	chr9:5647113:A:AT	5.16127e-39	-1.30393e-09	-1.4482	9.50374e-33	-1.30393e-09	-1.35041
5647418	chr9:5647418:A:G	3.05437e-40	-2.77671	-1.49869	4.7271e-34	-2.66201	-1.68935
5647969	chr9:5647969:TG:T	1.44448e-39	-2.72164	-7.1114e-10	2.80565e-33	-2.57046	-7.1114e-10
5648131	chr9:5648131:C:T	2.09304e-39	-1.4556	-0.895174	2.22471e-33	-1.28797	-1.5145
5648272	chr9:5648272:T:A	4.63611e-39	-1.30393e-09	-1.55551	8.77152e-33	-1.30393e-09	-1.43058
5648283	chr9:5648283:C:T	2.32877e-39	-1.43351	-0.810534	2.37367e-33	-1.26074	-1.47691
5648675	chr9:5648675:C:G	5.62284e-39	-1.30393e-09	-1.36255	8.39184e-33	-1.30393e-09	-1.47483
5648940	chr9:5648940:A:G	1.36616e-39	-2.77738	-7.1114e-10	2.2775e-33	-2.77901	-7.1114e-10
5649298	chr9:5649298:C:T	5.18213e-39	-1.30393e-09	-1.44417	7.85022e-33	-1.30393e-09	-1.54155
5649512	chr9:5649512:T:C	9.72297e-40	-1.48086	-1.63662	1.06254e-33	-1.85122	-1.69021
5649764	chr9:5649764:A:G	2.16526e-39	-0.956802	-1.36005	3.07654e-33	-0.893204	-1.58508
5649865	chr9:5649865:G:A	4.23959e-39	-1.30393e-09	-1.64492	6.85553e-33	-1.30393e-09	-1.67704
5650310	chr9:5650310:G:A	7.359e-39	-1.09346	-7.1114e-10	7.43473e-33	-1.59593	-7.1114e-10
5650358	chr9:5650358:C:T	7.96633e-39	-1.30393e-09	-1.01416	1.04638e-32	-1.30393e-09	-1.25417
5650565	chr9:5650565:A:G	6.31418e-39	-1.30393e-09	-1.24659	9.18619e-33	-1.30393e-09	-1.38439
5650791	chr9:5650791:C:T	6.15818e-39	-1.30393e-09	-1.27161	9.04717e-33	-1.30393e-09	-1.39964
5650822	chr9:5650822:AT:A	4.94883e-39	-1.30393e-09	-1.49024	9.04238e-33	-1.30393e-09	-1.40017
5651842	chr9:5651842:A:G	4.92709e-39	-1.30393e-09	-1.49464	8.98651e-33	-1.30393e-09	-1.40637
5651935	chr9:5651935:G:T	7.62429e-39	-1.30393e-09	-1.05805	1.00971e-32	-1.30393e-09	-1.28984
5651959	chr9:5651959:C:T	1.85837e-39	-1.54968	-0.920005	1.9915e-33	-1.3866	-1.52661
5652115	chr9:5652115:T:TTG	2.93875e-40	-2.69783	-1.61616	6.22448e-34	-2.41435	-1.66184
5652270	chr9:5652270:G:T	5.04359e-39	-2.71126	1.23999	1.46328e-33	-2.39962	-0.82179
5652338	chr9:5652338:A:G	7.63899e-39	-1.30393e-09	-1.05612	1.01096e-32	-1.30393e-09	-1.2886
5652412	chr9:5652412:A:G	4.85793e-39	-1.30393e-09	-1.50878	8.83466e-33	-1.30393e-09	-1.42341
5652613	chr9:5652613:G:T	6.36944e-39	-1.30393e-09	-1.23788	9.2946e-33	-1.30393e-09	-1.37266
5652648	chr9:5652648:T:G	4.34437e-39	-1.30393e-09	-1.62051	7.04559e-33	-1.30393e-09	-1.64969
5652996	chr9:5652996:T:C	1.42939e-39	-2.73214	-7.1114e-10	2.41295e-33	-2.72124	-7.1114e-10
5653171	chr9:5653171:T:C	7.9275e-39	-1.30393e-09	-1.01905	1.04088e-32	-1.30393e-09	-1.25944
5653235	chr9:5653235:C:G	1.52232e-39	-1.54885	-1.12031	1.83928e-33	-1.35889	-1.63383
5653513	chr9:5653513:G:A	4.13227e-39	-1.30393e-09	-1.67056	6.77754e-33	-1.30393e-09	-1.68848
5653758	chr9:5653758:C:T	4.34814e-39	-1.30393e-09	-1.61964	7.04373e-33	-1.30393e-09	-1.64995
5653971	chr9:5653971:G:C	1.18113e-39	-1.24135	-1.68156	2.06242e-33	-1.2498	-1.62841
5654104	chr9:5654104:A:G	4.15125e-39	-1.30393e-09	-1.66598	7.8359e-33	-1.30393e-09	-1.54337
5654383	chr9:5654383:A:G	1.71072e-39	-2.55247	-7.1114e-10	3.52318e-33	-2.34273	-7.1114e-10
5654410	chr9:5654410:C:G	4.197e-39	-1.30393e-09	-1.65502	8.08187e-33	-1.30393e-09	-1.51247
5654456	chr9:5654456:C:T	1.01206e-38	-1.30393e-09	-0.774813	2.05974e-32	-1.30393e-09	-0.576925
5654880	chr9:5654880:C:T	6.8445e-39	-1.30393e-09	-1.16594	1.39028e-32	-1.30393e-09	-0.969998
5655462	chr9:5655462:G:A	4.24127e-39	-1.30393e-09	-1.64453	6.85708e-33	-1.30393e-09	-1.67681
5655561	chr9:5655561:A:G	4.13914e-39	-1.30393e-09	-1.6689	6.78033e-33	-1.30393e-09	-1.68807
5655681	chr9:5655681:G:A	5.23892e-39	-1.30393e-09	-1.43327	7.73428e-33	-1.30393e-09	-1.55643
5655880	chr9:5655880:T:G	1.88081e-39	-1.59541	-0.862273	1.92775e-33	-1.44454	-1.5012
5656010	chr9:5656010:C:T	5.50528e-39	-1.30393e-09	-1.38368	8.02785e-33	-1.30393e-09	-1.51917
5656975	chr9:5656975:G:A	5.2502e-40	-2.05347	-1.68024	1.39586e-33	-1.64525	-1.62333
5657296	chr9:5657296:A:G	4.52239e-39	-1.30393e-09	-1.58035	6.90553e-33	-1.30393e-09	-1.66977
5657686	chr9:5657686:G:A	1.09085e-39	-1.32389	-1.67855	1.89795e-33	-1.27677	-1.68455
5657777	chr9:5657777:C:T	6.76874e-39	-1.30393e-09	-1.17707	9.5982e-33	-1.30393e-09	-1.34052
5657934	chr9:5657934:C:T	4.0551e-39	-1.30393e-09	-1.68941	6.78431e-33	-1.30393e-09	-1.68748
5657957	chr9:5657957:T:C	4.78699e-39	-1.30393e-09	-1.52349	8.87504e-33	-1.30393e-09	-1.41885
5657977	chr9:5657977:T:C	1.89556e-39	-0.820216	-1.62966	3.17298e-33	-0.841023	-1.6064
5658775	chr9:5658775:A:C	1.51329e-39	-2.6751	-7.1114e-10	3.13442e-33	-2.45965	-7.1114e-10
5659302	chr9:5659302:T:G	4.20943e-39	-1.30393e-09	-1.65206	6.87926e-33	-1.30393e-09	-1.67358
5659490	chr9:5659490:G:C	4.84691e-39	-1.30393e-09	-1.51105	9.32237e-33	-1.30393e-09	-1.36967
5659586	chr9:5659586:C:G	7.42547e-39	-1.30393e-09	-1.08447	9.76856e-33	-1.30393e-09	-1.32292
5659683	chr9:5659683:T:C	2.43695e-38	0.103946	-7.1114e-10	2.28248e-32	-0.474244	-7.1114e-10
5660175	chr9:5660175:G:T	1.99849e-37	-1.30393e-09	2.20818	2.50166e-31	-1.30393e-09	1.92004
5660313	chr9:5660313:TA:T	5.87558e-39	-1.30393e-09	-1.31858	8.8593e-33	-1.30393e-09	-1.42062
5660316	chr9:5660316:A:T	5.88516e-39	-1.30393e-09	-1.31695	8.87165e-33	-1.30393e-09	-1.41923
5660471	chr9:5660471:A:G	1.16767e-39	-2.47965	-0.454728	7.8011e-34	-2.68564	-1.16477
5661003	chr9:5661003:C:G	8.77188e-40	-1.88493	-1.33549	7.24618e-34	-2.24745	-1.67675
5661098	chr9:5661098:T:C	4.17104e-39	-1.30393e-09	-1.66122	6.80085e-33	-1.30393e-09	-1.68504
5661570	chr9:5661570:C:G	1.3857e-39	-2.76318	-7.1114e-10	2.27921e-33	-2.77826	-7.1114e-10
5662015	chr9:5662015:G:A	4.2418e-39	-1.30393e-09	-1.6444	6.92467e-33	-1.30393e-09	-1.667
5662588	chr9:5662588:A:T	1.64215e-39	-1.60213	-0.991251	2.05025e-33	-1.58005	-1.30408
5663492	chr9:5663492:G:T	1.11211e-39	-1.44832	-1.53481	1.647e-33	-1.47213	-1.63101
5663806	chr9:5663806:C:T	4.08994e-39	-1.30393e-09	-1.68086	7.58e-33	-1.30393e-09	-1.57658
5663847	chr9:5663847:A:G	1.37561e-39	-2.77049	-7.1114e-10	2.41752e-33	-2.71935	-7.1114e-10
5663965	chr9:5663965:T:G	6.3112e-39	-1.30393e-09	-1.24706	9.4182e-33	-1.30393e-09	-1.35945
5664137	chr9:5664137:T:C	1.00847e-38	-1.30393e-09	-0.778368	1.26658e-32	-1.30393e-09	-1.06319
5664168	chr9:5664168:G:T	5.90876e-39	-1.30393e-09	-1.31295	8.92751e-33	-1.30393e-09	-1.41295
5664176	chr9:5664176:A:G	4.19095e-39	-1.30393e-09	-1.65646	6.81146e-33	-1.30393e-09	-1.68348
5664189	chr9:5664189:A:C	9.42693e-40	-1.53484	-1.61356	1.42082e-33	-1.58976	-1.6611
5664257	chr9:5664257:A:G	5.04964e-39	-1.30393e-09	-1.47007	9.38388e-33	-1.30393e-09	-1.3631
5664338	chr9:5664338:A:G	9.9898e-40	-1.50681	-1.5836	1.50076e-33	-1.55278	-1.64334
5664395	chr9:5664395:G:C	5.85976e-39	-1.30393e-09	-1.32128	8.8388e-33	-1.30393e-09	-1.42294
5665086	chr9:5665086:T:C	1.52002e-39	-1.74522	-0.925438	1.78865e-33	-1.67323	-1.34741
5665087	chr9:5665087:G:A	3.15082e-40	-2.59372	-1.65059	4.63824e-34	-2.68008	-1.69026
5665343	chr9:5665343:A:G	8.2031e-40	-2.72145	-0.566008	6.26182e-34	-2.77256	-1.29765
5665371	chr9:5665371:T:C	4.75281e-39	-1.30393e-09	-1.53065	9.07476e-33	-1.30393e-09	-1.39659
5665379	chr9:5665379:A:C	1.12642e-39	-1.31325	-1.6571	1.45323e-33	-1.54014	-1.68817
5665392	chr9:5665392:T:G	5.43677e-39	-1.30393e-09	-1.3962	7.66662e-33	-1.30393e-09	-1.56522
5665845	chr9:5665845:T:C	1.43508e-39	-2.72817	-7.1114e-10	2.34333e-33	-2.75052	-7.1114e-10
5665951	chr9:5665951:C:T	8.22619e-39	-1.30393e-09	-0.982065	1.71669e-32	-1.30393e-09	-0.759109
5666181	chr9:5666181:C:T	2.21237e-39	-1.38713	-0.908188	2.03761e-33	-1.39832	-1.49199
5666543	chr9:5666543:A:T	4.22945e-39	-1.30393e-09	-1.64732	6.84552e-33	-1.30393e-09	-1.6785
5666638	chr9:5666638:A:G	7.50298e-39	-1.30393e-09	-1.07409	8.25639e-33	-1.30393e-09	-1.4911
5666641	chr9:5666641:C:T	2.69652e-39	-1.53014	-0.567287	2.57321e-33	-1.39852	-1.25842
5666802	chr9:5666802:A:AG	1.26928e-39	-1.27102	-1.57992	1.88646e-33	-1.32673	-1.64066
5666804	chr9:5666804:TGATTACCAAAA:T	1.30444e-39	-1.25342	-1.57019	1.93226e-33	-1.3091	-1.6343
5667133	chr9:5667133:T:C	4.13416e-39	-1.30393e-09	-1.6701	6.7765e-33	-1.30393e-09	-1.68863
5667146	chr9:5667146:A:G	1.49796e-39	-1.13633	-1.54895	2.22939e-33	-1.17087	-1.62949
5667557	chr9:5667557:T:G	4.07437e-39	-1.30393e-09	-1.68467	7.5188e-33	-1.30393e-09	-1.58468
5667694	chr9:5667694:G:A	1.26719e-39	-1.19783	-1.65475	1.99724e-33	-1.22175	-1.68858
5667766	chr9:5667766:A:G	7.91827e-39	-1.30393e-09	-1.02022	1.62573e-32	-1.30393e-09	-0.813549
5667840	chr9:5667840:C:G	4.09186e-39	-1.30393e-09	-1.68039	6.7696e-33	-1.30393e-09	-1.68965
5668088	chr9:5668088:G:A	5.91822e-39	-1.30393e-09	-1.31135	7.65252e-33	-1.30393e-09	-1.56706
5668220	chr9:5668220:G:A	1.56093e-39	-1.08012	-1.56399	2.31734e-33	-1.12304	-1.63863
5668427	chr9:5668427:A:G	1.50965e-39	-1.30755	-1.36996	2.17394e-33	-1.21254	-1.61301
5668442	chr9:5668442:A:G	6.52984e-39	-1.30393e-09	-1.21301	1.19573e-32	-1.30393e-09	-1.12075
5668645	chr9:5668645:G:A	1.08919e-38	-1.30393e-09	-0.701368	2.32576e-32	-1.30393e-09	-0.455461
5668750	chr9:5668750:T:G	2.13103e-39	-2.33278	-7.1114e-10	2.91976e-33	-2.53059	-7.1114e-10
5669043	chr9:5669043:G:T	1.81753e-39	-2.49191	-7.1114e-10	3.27174e-33	-2.41677	-7.1114e-10
5669626	chr9:5669626:G:A	7.4125e-39	-1.30393e-09	-1.08622	1.51361e-32	-1.30393e-09	-0.885011
5670210	chr9:5670210:T:G	9.31362e-39	-0.85791	-7.1114e-10	1.82336e-32	-0.698827	-7.1114e-10
5670372	chr9:5670372:A:G	1.71496e-39	-1.5797	-0.970294	2.00478e-33	-1.39891	-1.50765
5670394	chr9:5670394:A:G	5.59476e-39	-1.30393e-09	-1.36756	8.05257e-33	-1.30393e-09	-1.5161
5670453	chr9:5670453:T:TA	6.51731e-39	-1.30393e-09	-1.21493	1.19316e-32	-1.30393e-09	-1.1229
5671013	chr9:5671013:A:G	4.39838e-39	-1.30393e-09	-1.60815	7.68347e-33	-1.30393e-09	-1.56302
5671126	chr9:5671126:A:G	5.30986e-39	-1.30393e-09	-1.41982	7.18248e-33	-1.30393e-09	-1.63045
5671494	chr9:5671494:TCTAACTC:T	5.28486e-39	-1.30393e-09	-1.42454	7.17776e-33	-1.30393e-09	-1.6311
5671554	chr9:5671554:G:A	4.08625e-39	-1.30393e-09	-1.68176	6.76223e-33	-1.30393e-09	-1.69074
5671696	chr9:5671696:G:A	5.08791e-39	-1.30393e-09	-1.46252	7.87755e-33	-1.30393e-09	-1.53807
5671709	chr9:5671709:C:T	2.93137e-39	-2.01392	-7.1114e-10	7.89133e-33	-1.53633	-7.1114e-10
5671952	chr9:5671952:G:A	1.54372e-39	-2.65519	-7.1114e-10	3.22978e-33	-2.42968	-7.1114e-10
5672150	chr9:5672150:G:A	1.5328e-39	-2.66229	-7.1114e-10	2.52045e-33	-2.67765	-7.1114e-10
5672151	chr9:5672151:C:T	5.20542e-39	-1.30393e-09	-1.43969	7.69105e-33	-1.30393e-09	-1.56203
5672573	chr9:5672573:C:A	7.46214e-39	-1.30393e-09	-1.07954	9.92007e-33	-1.30393e-09	-1.30753
5672767	chr9:5672767:C:T	1.79346e-39	-1.49705	-1.00819	2.11868e-33	-1.32716	-1.52414
5672881	chr9:5672881:G:A	3.47083e-39	-1.00108	-0.843917	4.22001e-33	-0.901403	-1.26085
5673025	chr9:5673025:T:C	2.90011e-39	-1.45656	-0.568078	2.95676e-33	-1.31501	-1.20299
5673286	chr9:5673286:A:G	8.33211e-39	-1.30393e-09	-0.969271	1.00851e-32	-1.30393e-09	-1.29104
5673969	chr9:5673969:G:C	3.33225e-40	-2.7778	-1.41052	5.17859e-34	-2.75513	-1.50501
5674157	chr9:5674157:G:A	2.15378e-39	-0.958132	-1.36403	3.14173e-33	-0.818673	-1.63864
5674525	chr9:5674525:A:G	4.10912e-39	-1.30393e-09	-1.67618	6.76509e-33	-1.30393e-09	-1.69032
5674763	chr9:5674763:C:G	1.38215e-39	-2.76575	-7.1114e-10	2.2946e-33	-2.77153	-7.1114e-10
5674870	chr9:5674870:G:C	8.56998e-39	-1.30393e-09	-0.941122	1.10664e-32	-1.30393e-09	-1.19818
5675940	chr9:5675940:A:C	1.55899e-39	-2.64535	-7.1114e-10	3.29143e-33	-2.41077	-7.1114e-10
5676018	chr9:5676018:G:A	6.69012e-39	-1.30393e-09	-1.18876	1.30928e-32	-1.30393e-09	-1.03003
5676329	chr9:5676329:A:G	4.88178e-39	-1.30393e-09	-1.50388	8.98823e-33	-1.30393e-09	-1.40617
5676785	chr9:5676785:A:G	4.04976e-39	-1.30393e-09	-1.69073	6.99035e-33	-1.30393e-09	-1.65756
5677004	chr9:5677004:G:C	4.77475e-39	-1.30393e-09	-1.52605	7.38035e-33	-1.30393e-09	-1.60327
5677078	chr9:5677078:A:G	4.8992e-39	-1.30393e-09	-1.50032	7.34252e-33	-1.30393e-09	-1.60841
5677457	chr9:5677457:C:T	1.21563e-38	-0.591537	-7.1114e-10	1.1013e-32	-1.20301	-7.1114e-10
5677461	chr9:5677461:G:A	1.74668e-39	-0.998121	-1.53355	3.2241e-33	-0.756225	-1.67521
5677814	chr9:5677814:C:G	5.27452e-39	-1.30393e-09	-1.4265	1.03415e-32	-1.30393e-09	-1.26592
5677849	chr9:5677849:T:A	7.17829e-39	-1.30393e-09	-1.11833	1.07679e-32	-1.30393e-09	-1.22552
5678121	chr9:5678121:G:C	2.83714e-40	-2.76359	-1.58558	4.89608e-34	-2.72739	-1.58885
5678175	chr9:5678175:A:G	2.23462e-39	-2.28532	-7.1114e-10	4.01019e-33	-2.21325	-7.1114e-10
5678542	chr9:5678542:A:G	5.55992e-39	-1.30393e-09	-1.3738	8.48725e-33	-1.30393e-09	-1.46353
5678651	chr9:5678651:G:C	4.12545e-39	-1.30393e-09	-1.67221	7.23011e-33	-1.30393e-09	-1.62384
5678841	chr9:5678841:T:C	4.09905e-39	-1.30393e-09	-1.67863	6.80972e-33	-1.30393e-09	-1.68374
5678882	chr9:5678882:C:G	2.59843e-40	-2.75697	-1.6801	4.41738e-34	-2.73246	-1.68667
5679116	chr9:5679116:T:G	2.53904e-40	-2.77818	-1.68201	4.20392e-34	-2.77821	-1.69045
5679332	chr9:5679332:T:C	7.21205e-39	-1.30393e-09	-1.11363	9.65852e-33	-1.30393e-09	-1.33425
5680028	chr9:5680028:T:G	2.53865e-40	-2.77403	-1.6863	4.26749e-34	-2.77282	-1.68083
5680082	chr9:5680082:G:A	8.55416e-39	-1.30393e-09	-0.94297	1.10695e-32	-1.30393e-09	-1.1979
5680236	chr9:5680236:A:G	4.24518e-39	-1.30393e-09	-1.6436	6.85387e-33	-1.30393e-09	-1.67728
5680340	chr9:5680340:G:A	1.26646e-38	-1.30393e-09	-0.55058	1.40108e-32	-1.30393e-09	-0.962265
5680510	chr9:5680510:A:C	4.05607e-39	-1.30393e-09	-1.68917	6.84275e-33	-1.30393e-09	-1.6789
5680546	chr9:5680546:T:A	2.10897e-39	-0.65429	-1.6889	3.93744e-33	-0.593038	-1.63852
5680595	chr9:5680595:G:A	8.77146e-39	-1.30393e-09	-0.917884	1.12965e-32	-1.30393e-09	-1.1776
5680686	chr9:5680686:G:A	5.37239e-39	-1.30393e-09	-1.40812	8.24686e-33	-1.30393e-09	-1.49226
5680691	chr9:5680691:G:C	3.92975e-39	-1.72081	-7.1114e-10	4.98745e-33	-1.99517	-7.1114e-10
5680975	chr9:5680975:C:T	5.84537e-39	-1.30393e-09	-1.32374	8.86422e-33	-1.30393e-09	-1.42007
5680988	chr9:5680988:G:A	4.00408e-38	0.600512	-7.1114e-10	2.4104e-32	-0.419712	-7.1114e-10
5681077	chr9:5681077:C:T	3.50894e-39	-0.603077	-1.231	4.86139e-33	-0.412885	-1.60788
5681115	chr9:5681115:C:T	3.08097e-40	-2.72487	-1.54186	5.4124e-34	-2.66177	-1.55421
5681117	chr9:5681117:C:T	9.20904e-39	-1.30393e-09	-0.869202	1.17454e-32	-1.30393e-09	-1.13863
5681695	chr9:5681695:C:G	4.78404e-39	-1.30393e-09	-1.5241	8.7579e-33	-1.30393e-09	-1.43214
5681816	chr9:5681816:T:A	5.10045e-39	-1.30393e-09	-1.46006	7.69999e-33	-1.30393e-09	-1.56087
5681961	chr9:5681961:T:C	2.3632e-39	-1.12434	-1.10503	3.05888e-33	-0.930831	-1.55321
5682117	chr9:5682117:G:A	4.45417e-39	-1.30393e-09	-1.59555	7.03547e-33	-1.30393e-09	-1.65113
5682654	chr9:5682654:A:G	1.43075e-39	-2.73119	-7.1114e-10	2.60209e-33	-2.64578	-7.1114e-10
5682896	chr9:5682896:C:T	1.14402e-38	-1.30393e-09	-0.65225	2.28285e-32	-1.30393e-09	-0.47408
5682956	chr9:5682956:C:T	1.22013e-37	1.71474	-7.1114e-10	1.93194e-31	1.6616	-7.1114e-10
5682992	chr9:5682992:C:T	4.33041e-39	-1.30393e-09	-1.62373	7.0034e-33	-1.30393e-09	-1.6557
5683307	chr9:5683307:C:T	2.47496e-39	-0.731969	-1.45119	3.78987e-33	-0.649835	-1.61992
5683443	chr9:5683443:A:G	1.90094e-39	-0.763611	-1.68343	3.14923e-33	-0.765216	-1.68972
5683580	chr9:5683580:C:G	1.37143e-39	-2.77353	-7.1114e-10	2.42392e-33	-2.7167	-7.1114e-10
5683815	chr9:5683815:T:C	9.08656e-39	-1.30393e-09	-0.882591	1.26468e-32	-1.30393e-09	-1.06469
5683845	chr9:5683845:C:T	4.75892e-39	-1.30393e-09	-1.52937	8.53246e-33	-1.30393e-09	-1.45821
5683847	chr9:5683847:G:A	4.47539e-39	-1.30393e-09	-1.59079	7.17315e-33	-1.30393e-09	-1.63175
5683910	chr9:5683910:G:A	1.36528e-39	-2.77803	-7.1114e-10	2.31942e-33	-2.76077	-7.1114e-10
5684036	chr9:5684036:C:T	3.98487e-39	-0.749746	-0.957136	4.94959e-33	-0.605705	-1.39708
5684060	chr9:5684060:A:G	6.40947e-39	-1.30393e-09	-1.23161	1.24163e-32	-1.30393e-09	-1.08308
5684411	chr9:5684411:G:A	2.59111e-39	-2.1373	-7.1114e-10	3.22687e-33	-2.43058	-7.1114e-10
5684429	chr9:5684429:A:G	4.67746e-39	-1.30393e-09	-1.54663	8.89283e-33	-1.30393e-09	-1.41685
5684758	chr9:5684758:A:G	3.17791e-39	-0.74148	-1.19168	4.96825e-33	-0.402658	-1.59636
5684820	chr9:5684820:C:A	9.45513e-39	0.540207	-1.38304	1.82704e-32	0.953299	-1.65011
5685170	chr9:5685170:A:G	7.61432e-39	-1.30393e-09	-1.05936	1.0051e-32	-1.30393e-09	-1.29442
5685314	chr9:5685314:G:A	1.13373e-38	-1.30393e-09	-0.661286	2.35265e-32	-1.30393e-09	-0.443964
5686313	chr9:5686313:A:G	8.09959e-39	-1.30393e-09	-0.997574	1.05607e-32	-1.30393e-09	-1.24496
5686340	chr9:5686340:T:C	5.50025e-39	-1.30393e-09	-1.38459	8.20918e-33	-1.30393e-09	-1.49684
5686554	chr9:5686554:A:G	8.45011e-38	1.34738	-7.1114e-10	1.36942e-31	1.31747	-7.1114e-10
5686917	chr9:5686917:T:G	4.0052e-39	-1.70179	-7.1114e-10	4.44218e-33	-2.11095	-7.1114e-10
5687271	chr9:5687271:A:T	4.41316e-39	-0.531005	-1.07379	6.49074e-33	-0.206421	-1.52529
5687387	chr9:5687387:A:G	3.8244e-39	-0.50823	-1.23975	6.17299e-33	-0.163165	-1.61874
5687570	chr9:5687570:A:G	4.18734e-39	-1.30393e-09	-1.65732	6.83422e-33	-1.30393e-09	-1.68015
5687606	chr9:5687606:A:C	5.27757e-39	-1.30393e-09	-1.42592	7.91981e-33	-1.30393e-09	-1.53272
5687927	chr9:5687927:T:C	6.24871e-39	-1.30393e-09	-1.25701	1.20618e-32	-1.30393e-09	-1.11205
5688184	chr9:5688184:TTTGA:T	3.3196e-39	-0.617306	-1.27224	5.38721e-33	-0.294465	-1.6236
5688263	chr9:5688263:G:A	3.23214e-39	-0.758489	-1.15775	4.89241e-33	-0.399227	-1.61518
5688287	chr9:5688287:G:A	3.14473e-39	-0.722904	-1.22076	4.94449e-33	-0.392586	-1.61123
5688387	chr9:5688387:C:A	3.63493e-40	-2.49717	-1.60421	4.99971e-34	-2.71052	-1.58478
5688618	chr9:5688618:C:A	8.22164e-39	-1.30393e-09	-0.982618	1.07338e-32	-1.30393e-09	-1.22869
5688760	chr9:5688760:T:A	3.38181e-39	-0.188923	-1.68205	7.82587e-33	0.132527	-1.67718
5688852	chr9:5688852:C:T	2.59457e-40	-2.74788	-1.69067	4.55157e-34	-2.72316	-1.66605
5689264	chr9:5689264:A:G	2.68049e-40	-2.7619	-1.64408	4.57925e-34	-2.69881	-1.68433
5689302	chr9:5689302:T:C	2.90044e-40	-2.77857	-1.54853	4.80005e-34	-2.76788	-1.56817
5689314	chr9:5689314:A:G	3.89441e-39	-0.360231	-1.36961	6.15508e-33	-0.262221	-1.52259
5689441	chr9:5689441:A:C	5.28792e-39	-1.30393e-09	-1.42396	7.78444e-33	-1.30393e-09	-1.54996
5689585	chr9:5689585:A:G	9.58782e-39	-0.828894	-7.1114e-10	7.34953e-33	-1.60745	-7.1114e-10
5689595	chr9:5689595:T:G	4.31084e-39	-1.30393e-09	-1.62826	6.96533e-33	-1.30393e-09	-1.66115
5689715	chr9:5689715:C:T	9.14824e-39	-1.30393e-09	-0.875826	1.28515e-32	-1.30393e-09	-1.04863
5689767	chr9:5689767:T:C	3.47374e-40	-2.77562	-1.37112	5.58904e-34	-2.77698	-1.40688
5690086	chr9:5690086:A:G	4.14819e-39	-1.30393e-09	-1.66672	7.30061e-33	-1.30393e-09	-1.61413
5690234	chr9:5690234:G:A	7.68864e-39	-1.30393e-09	-1.04964	1.03331e-32	-1.30393e-09	-1.26674
5691133	chr9:5691133:A:G	8.11072e-39	-1.30393e-09	-0.9962	1.22026e-32	-1.30393e-09	-1.10045
5691167	chr9:5691167:T:C	4.05972e-39	-1.30393e-09	-1.68827	6.85239e-33	-1.30393e-09	-1.67749
5691421	chr9:5691421:A:G	8.23527e-39	-1.30393e-09	-0.980961	1.07e-32	-1.30393e-09	-1.23185
5691632	chr9:5691632:T:G	4.59498e-40	-2.49914	-1.36787	8.6666e-34	-2.44797	-1.29723
5692049	chr9:5692049:A:G	2.85175e-39	-0.848127	-1.19333	4.27798e-33	-0.500365	-1.64824
5692233	chr9:5692233:G:T	3.63111e-39	-0.109116	-1.69073	8.14166e-33	0.137436	-1.64253
5692253	chr9:5692253:A:G	5.23412e-39	-1.30393e-09	-1.43419	9.8461e-33	-1.30393e-09	-1.31502
5692663	chr9:5692663:A:G	5.20734e-39	-1.30393e-09	-1.43932	9.68981e-33	-1.30393e-09	-1.33102
5693100	chr9:5693100:G:A	1.42194e-39	-2.73736	-7.1114e-10	2.43326e-33	-2.71286	-7.1114e-10
5693377	chr9:5693377:C:G	1.6397e-39	-1.58689	-1.00799	1.89015e-33	-1.40947	-1.55597
5693617	chr9:5693617:C:G	5.16474e-39	-1.30393e-09	-1.44753	9.60604e-33	-1.30393e-09	-1.3397
5694210	chr9:5694210:C:T	3.27371e-40	-2.77258	-1.43347	5.51507e-34	-2.73031	-1.46688
5694317	chr9:5694317:AAT:A	4.32435e-39	-1.30393e-09	-1.62513	7.91211e-33	-1.30393e-09	-1.5337
5694346	chr9:5694346:A:C	1.41586e-39	-2.74165	-7.1114e-10	2.57188e-33	-2.65745	-7.1114e-10
5694526	chr9:5694526:C:T	5.0257e-39	-1.30393e-09	-1.47482	9.28298e-33	-1.30393e-09	-1.37391
5694777	chr9:5694777:C:G	7.46729e-39	-1.30393e-09	-1.07886	1.37488e-32	-1.30393e-09	-0.981138
5694790	chr9:5694790:T:C	4.41013e-39	-1.30393e-09	-1.60548	7.06751e-33	-1.30393e-09	-1.64658
5694826	chr9:5694826:G:A	8.12402e-39	-0.0692533	-0.925309	1.15592e-32	0.271392	-1.426
5695872	chr9:5695872:A:G	2.7458e-39	-1.29921	-0.780104	3.05985e-33	-1.09054	-1.39318
5695883	chr9:5695883:T:G	5.13391e-39	-1.30393e-09	-1.45352	9.73384e-33	-1.30393e-09	-1.32648
5696021	chr9:5696021:C:T	1.01383e-39	-2.59511	-0.480545	1.91088e-33	-1.99693	-0.957597
5696613	chr9:5696613:A:T	4.91179e-39	-1.30393e-09	-1.49775	8.93079e-33	-1.30393e-09	-1.41259
5697011	chr9:5697011:A:C	8.02135e-39	-1.30393e-09	-1.00728	1.04796e-32	-1.30393e-09	-1.25266
5697396	chr9:5697396:G:C	6.76757e-39	-1.30393e-09	-1.17725	9.39486e-33	-1.30393e-09	-1.36193
5697552	chr9:5697552:CATT:C	6.32474e-39	-1.30393e-09	-1.24492	8.91061e-33	-1.30393e-09	-1.41485
5697666	chr9:5697666:G:A	4.70165e-39	-1.30393e-09	-1.54147	8.31541e-33	-1.30393e-09	-1.48398
5699080	chr9:5699080:C:G	4.05459e-39	-1.30393e-09	-1.68954	7.0054e-33	-1.30393e-09	-1.65541
5699416	chr9:5699416:A:G	2.81881e-39	-1.19445	-0.858626	2.98225e-33	-1.12873	-1.38068
5699472	chr9:5699472:A:G	8.03966e-39	-1.30393e-09	-1.005	1.04952e-32	-1.30393e-09	-1.25117
5699522	chr9:5699522:G:A	1.82494e-39	-2.48784	-7.1114e-10	3.34138e-33	-2.39571	-7.1114e-10
5699706	chr9:5699706:CAT:C	4.22061e-39	-1.30393e-09	-1.64941	6.85755e-33	-1.30393e-09	-1.67674
5699723	chr9:5699723:A:G	1.85561e-39	-1.16205	-1.30912	2.40648e-33	-1.12033	-1.60359
5699987	chr9:5699987:G:A	4.36936e-39	-1.30393e-09	-1.61477	7.74128e-33	-1.30393e-09	-1.55552
5700094	chr9:5700094:C:T	6.37934e-39	-1.30393e-09	-1.23632	8.96169e-33	-1.30393e-09	-1.40913
5700509	chr9:5700509:C:G	5.55251e-39	-1.30393e-09	-1.37514	1.20046e-32	-1.30393e-09	-1.1168
5700676	chr9:5700676:G:A	1.19979e-39	-1.34357	-1.56367	6.74051e-33	-0.836924	-0.857032
5701310	chr9:5701310:G:C	5.57849e-39	-1.30393e-09	-1.37047	1.11194e-32	-1.30393e-09	-1.1934
5701363	chr9:5701363:C:T	9.24467e-39	-1.30393e-09	-0.86534	1.09246e-32	-1.30393e-09	-1.21107
5701453	chr9:5701453:C:A	1.10881e-39	-2.61398	-0.372124	1.28275e-33	-1.83448	-1.5186
5701543	chr9:5701543:G:A	2.46483e-39	-0.601308	-1.58596	4.19877e-33	-0.495281	-1.67202
5701769	chr9:5701769:C:G	4.95091e-38	-2.4441	3.25687	1.99093e-33	-2.77678	-0.136711
5702002	chr9:5702002:A:G	4.15057e-39	-1.30393e-09	-1.66614	6.79213e-33	-1.30393e-09	-1.68633
5702043	chr9:5702043:A:G	4.14814e-39	-1.30393e-09	-1.66673	6.8042e-33	-1.30393e-09	-1.68455
5702103	chr9:5702103:A:G	4.25729e-39	-1.30393e-09	-1.64076	6.77902e-33	-1.30393e-09	-1.68826
5702301	chr9:5702301:G:A	1.54202e-38	-1.30393e-09	-0.353706	2.34068e-32	-1.30393e-09	-0.449066
5702361	chr9:5702361:A:G	9.92644e-39	-1.30393e-09	-0.794185	1.48702e-32	-1.30393e-09	-0.90273
5702479	chr9:5702479:G:A	5.79925e-39	-1.30393e-09	-1.33166	1.11755e-32	-1.30393e-09	-1.18837
5702902	chr9:5702902:G:A	7.14767e-39	-1.30393e-09	-1.1226	9.81613e-33	-1.30393e-09	-1.31806
5703013	chr9:5703013:C:G	7.21408e-39	-1.30393e-09	-1.11335	1.52849e-32	-1.30393e-09	-0.875229
5703132	chr9:5703132:C:T	2.79997e-40	-2.71121	-1.65115	4.96756e-34	-2.63833	-1.66341
5703245	chr9:5703245:G:A	4.69662e-39	-1.30393e-09	-1.54254	8.30136e-33	-1.30393e-09	-1.48567
5703413	chr9:5703413:A:T	9.52187e-39	-0.835796	-7.1114e-10	2.40074e-32	-0.423727	-7.1114e-10
5703415	chr9:5703415:C:G	1.95665e-39	-2.41816	-7.1114e-10	2.4559e-33	-2.7036	-7.1114e-10
5703443	chr9:5703443:G:A	3.27572e-38	-2.69429	3.09403	4.33248e-33	-1.97323	-0.162726
5703897	chr9:5703897:T:G	8.91711e-39	-1.30393e-09	-0.901415	1.05507e-32	-1.30393e-09	-1.2459
5704073	chr9:5704073:A:G	1.62121e-38	-1.30393e-09	-0.303628	1.93067e-32	-1.30393e-09	-0.64164
5704141	chr9:5704141:A:G	3.78754e-38	-1.30393e-09	0.544916	3.53965e-32	-1.30393e-09	-0.0354768
5704225	chr9:5704225:T:A	4.04972e-39	-1.30393e-09	-1.69074	6.78538e-33	-1.30393e-09	-1.68732
5704270	chr9:5704270:T:G	1.65632e-38	-2.62213	2.33993	2.82303e-33	-1.69521	-0.86907
5704386	chr9:5704386:T:C	2.73541e-40	-2.73361	-1.65208	4.85142e-34	-2.67552	-1.64989
5704659	chr9:5704659:C:CA	4.18522e-39	-1.30393e-09	-1.65783	7.25833e-33	-1.30393e-09	-1.61994
5704810	chr9:5704810:T:C	1.10786e-39	-2.53249	-0.454469	1.67416e-33	-1.8089	-1.27789
5704871	chr9:5704871:C:T	1.83643e-39	-1.56558	-0.915979	1.82e-33	-1.55266	-1.45059
5705213	chr9:5705213:A:T	3.65765e-39	-1.79257	-7.1114e-10	5.65426e-33	-1.86968	-7.1114e-10
5705498	chr9:5705498:C:T	2.98723e-39	-1.99504	-7.1114e-10	5.66022e-33	-1.86863	-7.1114e-10
5706255	chr9:5706255:C:G	4.28779e-39	-1.30393e-09	-1.63362	9.17439e-33	-1.30393e-09	-1.38568
5706374	chr9:5706374:C:G	6.15967e-39	-1.30393e-09	-1.27136	8.65035e-33	-1.30393e-09	-1.44449
5706728	chr9:5706728:T:C	3.55991e-40	-2.71573	-1.40651	6.09774e-34	-2.64406	-1.4527
5707078	chr9:5707078:C:T	1.45335e-39	-2.60128	-0.11423	1.72756e-33	-1.68989	-1.36549
5707109	chr9:5707109:C:T	1.00848e-38	-1.30393e-09	-0.77836	1.2353e-32	-1.30393e-09	-1.08819
5707218	chr9:5707218:T:G	3.02913e-38	-1.30393e-09	0.321472	2.91772e-32	-1.30393e-09	-0.228705
5707319	chr9:5707319:G:A	3.60425e-40	-2.74865	-1.3612	6.06034e-34	-2.69481	-1.4081
5707378	chr9:5707378:G:C	5.0235e-39	-1.30393e-09	-1.47526	9.41702e-33	-1.30393e-09	-1.35957
5707817	chr9:5707817:C:T	1.37783e-39	-2.76888	-7.1114e-10	2.49101e-33	-2.6894	-7.1114e-10
5708010	chr9:5708010:T:G	3.18892e-40	-2.66304	-1.56925	5.71351e-34	-2.58377	-1.57808
5708142	chr9:5708142:A:G	5.25109e-39	-1.30393e-09	-1.43095	9.65286e-33	-1.30393e-09	-1.33484
5708242	chr9:5708242:A:G	3.09667e-40	-2.68347	-1.57818	5.62815e-34	-2.60136	-1.57554
5708302	chr9:5708302:A:C	5.80123e-39	-1.30393e-09	-1.33132	8.22537e-33	-1.30393e-09	-1.49487
5708376	chr9:5708376:C:A	4.23546e-40	-2.62214	-1.32634	9.87386e-34	-2.22373	-1.39105
5708581	chr9:5708581:T:C	9.28644e-39	-1.30393e-09	-0.860832	1.27807e-32	-1.30393e-09	-1.05415
5708582	chr9:5708582:C:G	5.18271e-39	-1.30393e-09	-1.44406	9.51547e-33	-1.30393e-09	-1.34917
5709069	chr9:5709069:C:G	4.28089e-38	-2.31661	2.98397	1.74233e-33	-2.75391	-0.292953
5709119	chr9:5709119:G:A	1.16818e-39	-1.30849	-1.62545	2.62405e-33	-1.31554	-1.32183
5710022	chr9:5710022:T:G	1.07299e-38	-0.716354	-7.1114e-10	2.0282e-32	-0.592356	-7.1114e-10
5710141	chr9:5710141:A:T	1.54063e-38	-1.30393e-09	-0.354611	1.59366e-32	-1.30393e-09	-0.83347
5710200	chr9:5710200:T:C	5.47343e-39	-1.30393e-09	-1.38948	1.09825e-32	-1.30393e-09	-1.20579
5711265	chr9:5711265:C:A	4.8417e-39	-1.30393e-09	-1.51212	8.75094e-33	-1.30393e-09	-1.43293
5711731	chr9:5711731:C:T	6.16293e-40	-2.68887	-0.884555	1.0272e-33	-1.92112	-1.65414
5711744	chr9:5711744:G:A	2.75408e-40	-2.69519	-1.6837	6.37525e-34	-2.36258	-1.68967
5711822	chr9:5711822:G:A	5.11334e-39	-1.30393e-09	-1.45754	7.81535e-33	-1.30393e-09	-1.546
5712178	chr9:5712178:T:G	2.77857e-40	-2.73732	-1.63271	4.85591e-34	-2.67574	-1.64874
5712379	chr9:5712379:G:C	9.33421e-39	-1.30393e-09	-0.855701	1.191e-32	-1.30393e-09	-1.12471
5712645	chr9:5712645:T:C	5.41124e-39	-1.30393e-09	-1.40091	1.08056e-32	-1.30393e-09	-1.22202
5712811	chr9:5712811:C:G	3.42781e-40	-2.72702	-1.43303	5.93407e-34	-2.66953	-1.45443
5712932	chr9:5712932:A:G	3.22148e-40	-2.66175	-1.56039	5.83722e-34	-2.57619	-1.56423
5713832	chr9:5713832:T:G	1.16115e-38	-0.637395	-7.1114e-10	2.19341e-32	-0.514049	-7.1114e-10
5714398	chr9:5714398:C:T	1.4133e-39	-2.74346	-7.1114e-10	2.61062e-33	-2.6425	-7.1114e-10
5714889	chr9:5714889:A:G	4.53966e-39	-1.30393e-09	-1.57654	7.96911e-33	-1.30393e-09	-1.52652
5714910	chr9:5714910:T:C	6.63232e-39	-1.30393e-09	-1.19743	1.22602e-32	-1.30393e-09	-1.09574
5714923	chr9:5714923:C:G	4.40027e-39	-1.30393e-09	-1.60772	7.67156e-33	-1.30393e-09	-1.56457
5715044	chr9:5715044:G:A	1.92555e-39	-2.43417	-7.1114e-10	3.5884e-33	-2.32439	-7.1114e-10
5715459	chr9:5715459:G:T	1.61684e-38	-1.30393e-09	-0.30633	1.65562e-32	-1.30393e-09	-0.795331
5715597	chr9:5715597:G:A	1.12739e-39	-1.53079	-1.43869	1.99042e-33	-1.66186	-1.25188
5716126	chr9:5716126:T:G	1.45626e-39	-2.71352	-7.1114e-10	2.46446e-33	-2.70012	-7.1114e-10
5716587	chr9:5716587:A:G	2.71004e-40	-2.77877	-1.61624	4.27405e-34	-2.76147	-1.69064
5716765	chr9:5716765:G:A	9.05841e-39	-1.30393e-09	-0.885694	1.16446e-32	-1.30393e-09	-1.14725
5717167	chr9:5717167:C:G	4.10128e-39	-1.30393e-09	-1.67809	6.76309e-33	-1.30393e-09	-1.69061
5717374	chr9:5717374:C:T	4.30691e-39	-1.30393e-09	-1.62917	6.96008e-33	-1.30393e-09	-1.6619
5717759	chr9:5717759:C:CACTTGAA	5.55368e-39	-1.30393e-09	-1.37493	1.03253e-32	-1.30393e-09	-1.26749
5717776	chr9:5717776:T:G	5.42076e-39	-1.30393e-09	-1.39915	1.00422e-32	-1.30393e-09	-1.2953
5718025	chr9:5718025:A:G	8.87278e-39	-1.30393e-09	-0.9064	1.12674e-32	-1.30393e-09	-1.18017
5718634	chr9:5718634:A:G	1.37653e-38	-1.30393e-09	-0.467239	1.45274e-32	-1.30393e-09	-0.926057
5718647	chr9:5718647:G:A	2.53315e-39	-2.15992	-7.1114e-10	3.64226e-33	-2.30949	-7.1114e-10
5718657	chr9:5718657:A:C	3.46917e-40	-2.72294	-1.42511	6.04577e-34	-2.66672	-1.4386
5718669	chr9:5718669:T:G	1.51729e-39	-2.67246	-7.1114e-10	2.63171e-33	-2.63446	-7.1114e-10
5719116	chr9:5719116:C:A	3.5562e-40	-2.76187	-1.36141	4.23122e-34	-2.7724	-1.68978
5719162	chr9:5719162:G:C	3.984e-40	-2.77818	-1.23151	4.28478e-34	-2.77852	-1.67109
5719212	chr9:5719212:G:A	4.69122e-40	-2.56415	-1.28213	1.18408e-33	-2.68698	-0.746144
5719488	chr9:5719488:C:G	3.78644e-40	-2.43572	-1.62483	7.26109e-34	-2.56857	-1.35357
5720172	chr9:5720172:C:G	3.21918e-40	-2.71395	-1.5089	4.26002e-34	-2.76508	-1.69032
5720350	chr9:5720350:G:C	1.00511e-39	-2.77896	-0.305328	1.09414e-33	-2.77673	-0.735395
5721305	chr9:5721305:A:G	1.24977e-38	-1.30393e-09	-0.563845	1.35547e-32	-1.30393e-09	-0.995358
5721587	chr9:5721587:C:T	1.72179e-38	-1.30393e-09	-0.243439	2.49416e-32	-1.30393e-09	-0.385555
5721722	chr9:5721722:T:G	8.78052e-39	-1.30393e-09	-0.916851	1.94646e-32	-1.30393e-09	-0.633491
5722311	chr9:5722311:A:G	2.64426e-40	-2.74515	-1.67443	4.66127e-34	-2.6828	-1.68258
5722360	chr9:5722360:T:A	5.95126e-39	-1.30393e-09	-1.30579	9.12362e-33	-1.30393e-09	-1.39122
5722362	chr9:5722362:T:A	5.26463e-39	-1.30393e-09	-1.42838	8.24133e-33	-1.30393e-09	-1.49293
5722425	chr9:5722425:G:A	4.04972e-39	-1.30393e-09	-1.69074	6.85118e-33	-1.30393e-09	-1.67767
5722538	chr9:5722538:T:C	1.11043e-38	-1.30393e-09	-0.682054	1.34946e-32	-1.30393e-09	-0.9998
5722788	chr9:5722788:A:G	4.14525e-39	-1.30393e-09	-1.66742	6.86319e-33	-1.30393e-09	-1.67592
5723136	chr9:5723136:T:A	8.89539e-39	-1.30393e-09	-0.903854	1.15561e-32	-1.30393e-09	-1.15488
5723440	chr9:5723440:T:C	1.90325e-39	-2.44582	-7.1114e-10	4.36374e-33	-2.12876	-7.1114e-10
5723538	chr9:5723538:G:A	5.00833e-39	-1.30393e-09	-1.47828	9.10267e-33	-1.30393e-09	-1.39352
5723617	chr9:5723617:T:A	6.74421e-39	-1.30393e-09	-1.1807	1.40059e-32	-1.30393e-09	-0.96261
5723971	chr9:5723971:A:G	4.57392e-39	-1.30393e-09	-1.56902	8.17379e-33	-1.30393e-09	-1.50116
5723990	chr9:5723990:C:T	7.68638e-39	-1.30393e-09	-1.04994	1.03162e-32	-1.30393e-09	-1.26837
5724045	chr9:5724045:G:C	3.72603e-40	-2.50503	-1.57159	7.7789e-34	-2.62104	-1.23222
5724160	chr9:5724160:T:C	1.61895e-39	-2.60761	-7.1114e-10	3.44018e-33	-2.36657	-7.1114e-10
5724298	chr9:5724298:G:C	2.67344e-40	-2.73451	-1.67409	4.74091e-34	-2.6663	-1.68214
5724325	chr9:5724325:T:C	6.12065e-39	-1.30393e-09	-1.27772	8.67557e-33	-1.30393e-09	-1.44158
5724426	chr9:5724426:C:T	1.72845e-38	-1.30393e-09	-0.239576	1.75355e-32	-1.30393e-09	-0.737865
5724482	chr9:5724482:A:G	4.75819e-39	-1.30393e-09	-1.52952	7.46732e-33	-1.30393e-09	-1.59155
5725427	chr9:5725427:G:A	7.19878e-39	-1.30393e-09	-1.11548	9.8564e-33	-1.30393e-09	-1.31397
5725499	chr9:5725499:A:C	1.46527e-38	-1.30393e-09	-0.404761	1.53767e-32	-1.30393e-09	-0.869238
5726035	chr9:5726035:T:A	2.92538e-40	-2.64713	-1.67141	5.31712e-34	-2.73316	-1.50059
5726305	chr9:5726305:C:T	2.67058e-40	-2.72663	-1.68305	4.75155e-34	-2.6578	-1.68841
5726360	chr9:5726360:A:G	4.45255e-39	-1.30393e-09	-1.59591	8.15008e-33	-1.30393e-09	-1.50406
5726810	chr9:5726810:C:T	6.82077e-39	-1.30393e-09	-1.16941	9.01787e-33	-1.30393e-09	-1.40288
5726967	chr9:5726967:C:A	4.68602e-39	-1.30393e-09	-1.5448	8.74404e-33	-1.30393e-09	-1.43372
5727014	chr9:5727014:G:A	3.28706e-40	-2.52715	-1.67483	4.9319e-34	-2.64488	-1.66407
5727369	chr9:5727369:C:T	7.36102e-39	-1.30393e-09	-1.09319	1.01387e-32	-1.30393e-09	-1.28574
5727379	chr9:5727379:C:T	6.87393e-39	-1.30393e-09	-1.16165	1.42724e-32	-1.30393e-09	-0.943763
5727398	chr9:5727398:T:C	3.14435e-40	-2.56362	-1.68274	4.84337e-34	-2.67683	-1.65023
5727418	chr9:5727418:T:C	7.70462e-39	-1.30393e-09	-1.04757	1.03703e-32	-1.30393e-09	-1.26314
5727427	chr9:5727427:T:A	2.84555e-40	-2.67207	-1.67415	5.17572e-34	-2.57851	-1.68218
5727450	chr9:5727450:C:A	1.88157e-39	-2.45728	-7.1114e-10	3.7546e-33	-2.27911	-7.1114e-10
5727926	chr9:5727926:A:G	3.24033e-40	-2.54212	-1.67418	4.85061e-34	-2.65856	-1.66701
5728127	chr9:5728127:A:G	5.33834e-39	-1.30393e-09	-1.41447	7.68569e-33	-1.30393e-09	-1.56273
5728430	chr9:5728430:G:A	4.75991e-39	-1.30393e-09	-1.52916	8.81148e-33	-1.30393e-09	-1.42604
5728809	chr9:5728809:T:G	2.6932e-40	-2.73651	-1.66474	4.77386e-34	-2.70834	-1.63318
5729354	chr9:5729354:A:G	3.12131e-39	-1.95114	-7.1114e-10	5.55561e-33	-1.88728	-7.1114e-10
5729377	chr9:5729377:T:A	3.08682e-40	-2.5846	-1.68023	5.42615e-34	-2.68993	-1.52351
5729675	chr9:5729675:A:G	2.70481e-40	-2.73307	-1.66387	4.8035e-34	-2.7032	-1.63214
5729741	chr9:5729741:G:A	1.42253e-39	-2.73695	-7.1114e-10	2.51249e-33	-2.68082	-7.1114e-10
5730027	chr9:5730027:ATAAGT:A	5.08815e-39	-1.30393e-09	-1.46247	7.05034e-33	-1.30393e-09	-1.64901
5730227	chr9:5730227:G:C	2.68e-40	-2.74949	-1.65667	4.7539e-34	-2.72446	-1.62125
5730371	chr9:5730371:C:A	2.75247e-40	-2.69855	-1.68093	4.9724e-34	-2.61359	-1.68719
5731033	chr9:5731033:A:G	5.11056e-39	-1.30393e-09	-1.45808	7.77934e-33	-1.30393e-09	-1.55062
5731062	chr9:5731062:C:A	3.86219e-39	-0.712591	-1.02556	3.83899e-33	-0.697522	-1.55936
5731315	chr9:5731315:T:C	1.31765e-39	-1.95253	-0.861007	7.57326e-34	-2.51788	-1.36217
5731618	chr9:5731618:G:C	4.13167e-39	-1.30393e-09	-1.67071	7.24854e-33	-1.30393e-09	-1.62129
5731665	chr9:5731665:G:A	3.5284e-40	-2.50819	-1.62294	6.76046e-34	-2.62845	-1.36514
5731835	chr9:5731835:C:A	5.20897e-40	-2.05401	-1.68758	7.80005e-34	-2.26765	-1.58289
5731919	chr9:5731919:T:C	4.07138e-39	-1.30393e-09	-1.6854	6.76837e-33	-1.30393e-09	-1.68983
5732027	chr9:5732027:A:G	4.8626e-39	-1.30393e-09	-1.50781	7.48277e-33	-1.30393e-09	-1.58949
5732483	chr9:5732483:T:C	5.49512e-40	-2.40837	-1.27974	5.39057e-34	-2.54292	-1.6771
5732991	chr9:5732991:C:G	7.10797e-40	-2.60846	-0.822301	5.08198e-34	-2.68029	-1.59869
5733158	chr9:5733158:T:TA	4.27273e-40	-2.70064	-1.23907	7.52688e-34	-2.6369	-1.2493
5733542	chr9:5733542:C:T	3.46203e-39	-1.84753	-7.1114e-10	6.69955e-33	-1.70005	-7.1114e-10
5734018	chr9:5734018:A:G	4.10954e-39	-1.30393e-09	-1.67608	7.19761e-33	-1.30393e-09	-1.62834
5734074	chr9:5734074:TA:T	4.11633e-39	-1.30393e-09	-1.67443	7.15249e-33	-1.30393e-09	-1.63463
5734604	chr9:5734604:GT:G	7.10051e-39	-1.51296	0.383743	7.43405e-33	-2.0779	0.481878
5734759	chr9:5734759:C:A	1.8781e-39	-2.2978	-0.161331	1.04005e-33	-2.70186	-0.860962
5735611	chr9:5735611:A:G	6.86945e-39	-1.30393e-09	-1.1623	9.38733e-33	-1.30393e-09	-1.36273
5735683	chr9:5735683:T:C	9.39472e-39	-1.30393e-09	-0.84924	1.95257e-32	-1.30393e-09	-0.630357
5735913	chr9:5735913:T:C	6.68312e-39	-1.32558	0.135776	2.59776e-33	-1.86384	-0.783606
5735931	chr9:5735931:T:C	6.30668e-39	-1.30393e-09	-1.24778	1.30351e-32	-1.30393e-09	-1.03445
5736673	chr9:5736673:G:A	6.1255e-39	-1.30393e-09	-1.27693	1.25092e-32	-1.30393e-09	-1.07562
5736752	chr9:5736752:G:C	4.72981e-40	-2.73397	-1.10411	1.12477e-33	-1.87887	-1.60564
5737000	chr9:5737000:A:G	1.49967e-39	-2.6545	-0.0296465	3.17503e-33	-2.46825	0.0214812
5737114	chr9:5737114:C:G	1.24249e-39	-2.13268	-0.739598	9.24219e-34	-2.5506	-1.1303
5737209	chr9:5737209:C:T	1.9489e-39	-2.04034	-0.381779	1.29373e-33	-2.49358	-0.850989
5737557	chr9:5737557:T:C	5.19854e-39	-1.30393e-09	-1.44101	7.89908e-33	-1.30393e-09	-1.53535
5737692	chr9:5737692:A:G	9.75036e-40	-2.31741	-0.797259	7.82203e-34	-2.66927	-1.17847
5737809	chr9:5737809:T:C	5.0259e-39	-1.30393e-09	-1.47478	9.29525e-33	-1.30393e-09	-1.37259
5737833	chr9:5737833:G:A	1.48179e-39	-2.69614	-7.1114e-10	2.40119e-33	-2.72613	-7.1114e-10
5737912	chr9:5737912:G:A	4.97855e-40	-2.71202	-1.07482	1.29395e-33	-1.74586	-1.59854
5738682	chr9:5738682:T:G	2.59839e-40	-2.75241	-1.68467	4.55187e-34	-2.69998	-1.68916
5739077	chr9:5739077:T:C	2.76848e-40	-2.70744	-1.66623	4.92658e-34	-2.6329	-1.67713
5739526	chr9:5739526:C:T	2.01271e-39	-0.992293	-1.39761	4.23969e-33	-0.481892	-1.67571
5739687	chr9:5739687:C:G	2.62664e-40	-2.74077	-1.6855	4.66189e-34	-2.67558	-1.68967
5739735	chr9:5739735:C:T	3.3983e-39	-1.86611	-7.1114e-10	6.56815e-33	-1.71986	-7.1114e-10
5739742	chr9:5739742:G:A	8.94714e-39	-1.30393e-09	-0.898054	1.14931e-32	-1.30393e-09	-1.16034
5740206	chr9:5740206:G:A	8.26169e-39	-1.30393e-09	-0.977758	1.09358e-32	-1.30393e-09	-1.21005
5740416	chr9:5740416:A:C	2.60671e-40	-2.74583	-1.68805	4.6168e-34	-2.68438	-1.69059
5740517	chr9:5740517:C:T	3.60419e-40	-2.7773	-1.33258	8.12358e-34	-2.13321	-1.6767
5740566	chr9:5740566:A:T	2.50348e-39	-1.21017	-0.961539	2.46495e-33	-1.27777	-1.42215
5740664	chr9:5740664:T:G	2.66564e-40	-2.73426	-1.67727	4.73657e-34	-2.66448	-1.68488
5740762	chr9:5740762:T:C	1.47972e-39	-2.69754	-7.1114e-10	2.36091e-33	-2.74304	-7.1114e-10
5740863	chr9:5740863:A:G	2.93844e-40	-2.68047	-1.63363	4.48267e-34	-2.77246	-1.63199
5740884	chr9:5740884:T:A	1.426e-38	-1.30393e-09	-0.431931	1.63058e-32	-1.30393e-09	-0.810571
5741493	chr9:5741493:A:T	1.93472e-39	-1.74188	-0.687538	2.04626e-33	-1.71863	-1.16745
5741709	chr9:5741709:A:G	6.61433e-39	-1.30393e-09	-1.20015	1.35984e-32	-1.30393e-09	-0.992136
5742043	chr9:5742043:T:C	6.79406e-39	-1.30393e-09	-1.17334	1.35897e-32	-1.30393e-09	-0.992782
5742085	chr9:5742085:C:T	6.14516e-40	-2.03286	-1.54345	1.00008e-33	-1.9123	-1.68971
5742401	chr9:5742401:G:C	1.00084e-39	-1.86487	-1.22368	1.18796e-33	-1.85595	-1.5739
5742450	chr9:5742450:T:C	2.79447e-40	-2.7642	-1.60013	4.33001e-34	-2.77775	-1.66136
5742888	chr9:5742888:A:G	4.29982e-39	-1.30393e-09	-1.63081	6.77934e-33	-1.30393e-09	-1.68821
5743114	chr9:5743114:T:G	8.92788e-39	-1.30393e-09	-0.900209	1.81531e-32	-1.30393e-09	-0.703252
5743289	chr9:5743289:T:G	6.6567e-39	-1.30393e-09	-1.19376	1.23128e-32	-1.30393e-09	-1.09145
5743362	chr9:5743362:G:A	4.56324e-39	-1.30393e-09	-1.57136	8.17061e-33	-1.30393e-09	-1.50155
5743800	chr9:5743800:T:C	6.67112e-39	-1.30393e-09	-1.1916	1.23386e-32	-1.30393e-09	-1.08935
5744022	chr9:5744022:C:T	1.49709e-39	-2.68586	-7.1114e-10	2.38156e-33	-2.73434	-7.1114e-10
5744046	chr9:5744046:T:TA	1.43849e-39	-1.7603	-0.965494	1.50819e-33	-1.79238	-1.3988
5744302	chr9:5744302:G:C	9.34479e-39	-1.30393e-09	-0.854568	1.91016e-32	-1.30393e-09	-0.652317
5744918	chr9:5744918:T:C	4.98876e-39	-1.30393e-09	-1.4822	6.99556e-33	-1.30393e-09	-1.65682
5745191	chr9:5745191:C:G	4.56383e-38	-1.30393e-09	0.731359	4.94635e-32	-1.30393e-09	0.299143
5745641	chr9:5745641:C:T	1.40447e-39	-2.74972	-7.1114e-10	2.27923e-33	-2.77826	-7.1114e-10
5746199	chr9:5746199:A:G	6.74512e-39	-1.30393e-09	-1.18057	1.41809e-32	-1.30393e-09	-0.950198
5746528	chr9:5746528:C:T	9.91275e-40	-1.82506	-1.27309	2.09196e-33	-1.83457	-1.02942
5747187	chr9:5747187:C:T	5.33413e-40	-2.08176	-1.63609	6.73745e-34	-2.31978	-1.67721
5747236	chr9:5747236:C:T	3.04897e-40	-2.76361	-1.51356	5.08567e-34	-2.73302	-1.54523
5747390	chr9:5747390:C:A	1.58666e-39	-2.62776	-7.1114e-10	2.41923e-33	-2.71864	-7.1114e-10
5747820	chr9:5747820:C:T	4.18914e-40	-2.48587	-1.47361	4.52974e-34	-2.70557	-1.68844
5748125	chr9:5748125:A:G	4.53287e-39	-1.30393e-09	-1.57803	8.51706e-33	-1.30393e-09	-1.46002
5748218	chr9:5748218:A:G	5.92418e-40	-2.20119	-1.41174	8.45104e-34	-2.0809	-1.68949
5748232	chr9:5748232:C:T	4.88492e-40	-2.2068	-1.59902	8.36736e-34	-2.08988	-1.69046
5749027	chr9:5749027:T:C	4.05159e-39	-1.30393e-09	-1.69028	6.86133e-33	-1.30393e-09	-1.67619
5749339	chr9:5749339:T:C	1.71891e-38	-0.245114	-7.1114e-10	4.58013e-32	0.22222	-7.1114e-10
5749388	chr9:5749388:T:C	9.56765e-39	-1.30393e-09	-0.831	2.01128e-32	-1.30393e-09	-0.600736
5749624	chr9:5749624:T:C	8.77028e-39	-1.30393e-09	-0.918019	1.79734e-32	-1.30393e-09	-0.713197
5750198	chr9:5750198:G:A	1.26692e-39	-1.16334	-1.68946	1.5782e-33	-1.56677	-1.57904
5751199	chr9:5751199:A:G	1.35771e-38	-1.30393e-09	-0.481	3.00159e-32	-1.30393e-09	-0.200363
5751370	chr9:5751370:C:T	7.57389e-39	-1.30393e-09	-1.06468	1.07685e-32	-1.30393e-09	-1.22546
5752430	chr9:5752430:A:G	1.36609e-39	-2.77743	-7.1114e-10	2.29785e-33	-2.77012	-7.1114e-10
5752716	chr9:5752716:G:A	4.48575e-39	-1.58848	-7.1114e-10	6.67854e-33	-1.70319	-7.1114e-10
5752803	chr9:5752803:T:G	8.74455e-39	-0.920957	-7.1114e-10	1.06068e-32	-1.2406	-7.1114e-10
5753092	chr9:5753092:C:T	6.31221e-39	-1.30393e-09	-1.2469	9.0186e-33	-1.30393e-09	-1.4028
5753320	chr9:5753320:G:A	4.44393e-39	-1.30393e-09	-1.59785	8.09047e-33	-1.30393e-09	-1.5114
5754231	chr9:5754231:T:C	4.37218e-39	-1.30393e-09	-1.61413	7.72592e-33	-1.30393e-09	-1.55751
5754494	chr9:5754494:C:T	4.09422e-39	-1.30393e-09	-1.67981	7.18098e-33	-1.30393e-09	-1.63066
5755022	chr9:5755022:T:A	3.30736e-39	-1.68637	-0.206869	3.40183e-33	-1.66612	-0.711657
5755073	chr9:5755073:G:A	4.07586e-38	-1.30393e-09	0.61828	2.90486e-32	-1.30393e-09	-0.233119
5755162	chr9:5755162:G:A	1.01254e-38	-1.30393e-09	-0.774345	1.48724e-32	-1.30393e-09	-0.902585
5755306	chr9:5755306:T:C	1.07119e-38	0.112863	-0.830897	3.6964e-32	0.879073	-0.87122
5755347	chr9:5755347:T:C	3.64732e-38	-1.30393e-09	0.507191	2.64481e-32	-1.30393e-09	-0.326906
5755558	chr9:5755558:G:C	6.24238e-39	-1.30393e-09	-1.25803	8.72702e-33	-1.30393e-09	-1.43567
5755654	chr9:5755654:G:A	1.58368e-38	-1.30393e-09	-0.327054	1.56263e-32	-1.30393e-09	-0.853137
5756067	chr9:5756067:C:T	8.17801e-40	-1.92106	-1.36947	1.3452e-33	-2.14641	-1.15914
5757164	chr9:5757164:T:A	7.87234e-39	-1.30393e-09	-1.02603	1.60104e-32	-1.30393e-09	-0.828852
5757623	chr9:5757623:TTAAA:T	1.74955e-38	-1.30393e-09	-0.227444	1.50854e-32	-1.30393e-09	-0.888361
5757867	chr9:5757867:G:A	5.78605e-39	-1.30393e-09	-1.33394	8.26641e-33	-1.30393e-09	-1.48989
5758244	chr9:5758244:C:T	7.58076e-39	-1.30393e-09	-1.06377	1.02742e-32	-1.30393e-09	-1.27246
5758713	chr9:5758713:G:C	4.29854e-39	-1.30393e-09	-1.63111	7.57201e-33	-1.30393e-09	-1.57763
5758849	chr9:5758849:A:G	2.7555e-40	-2.71176	-1.66661	4.95871e-34	-2.62678	-1.67675
5759022	chr9:5759022:C:T	4.09516e-39	-1.30393e-09	-1.67958	6.76457e-33	-1.30393e-09	-1.69039
5759599	chr9:5759599:A:G	5.54489e-40	-2.20572	-1.47337	7.09271e-34	-2.38918	-1.55643
5759603	chr9:5759603:G:A	6.32197e-39	-1.30393e-09	-1.24536	8.82492e-33	-1.30393e-09	-1.42451
5759880	chr9:5759880:T:C	1.36485e-39	-2.77834	-7.1114e-10	2.38265e-33	-2.73388	-7.1114e-10
5760976	chr9:5760976:G:A	5.53681e-39	-2.77901	1.40104	1.90326e-33	-2.58365	-0.374872
5761056	chr9:5761056:G:C	2.07805e-39	-1.73796	-0.620001	1.12983e-33	-2.24252	-1.2375
5761170	chr9:5761170:A:G	5.02845e-39	-1.30393e-09	-1.47428	9.78216e-33	-1.30393e-09	-1.32153
5761207	chr9:5761207:G:A	1.73993e-39	-2.53554	-7.1114e-10	3.84561e-33	-2.25516	-7.1114e-10
5761461	chr9:5761461:G:T	5.3023e-39	-1.30393e-09	-1.42125	1.06749e-32	-1.30393e-09	-1.2342
5761493	chr9:5761493:T:G	1.06714e-39	-1.80197	-1.22244	1.27671e-33	-1.98575	-1.37205
5761865	chr9:5761865:T:G	8.06369e-39	-1.30393e-09	-1.00202	1.08248e-32	-1.30393e-09	-1.22025
5761899	chr9:5761899:T:G	8.05844e-39	-1.30393e-09	-1.00267	1.63723e-32	-1.30393e-09	-0.806499
5762236	chr9:5762236:C:T	5.50125e-39	-1.30393e-09	-1.38441	8.21195e-33	-1.30393e-09	-1.4965
5762434	chr9:5762434:A:G	7.76308e-38	-1.30393e-09	1.26258	4.27663e-32	-1.30393e-09	0.153659
5762482	chr9:5762482:G:T	3.48343e-40	-2.74022	-1.40373	5.95623e-34	-2.66881	-1.45143
5762600	chr9:5762600:G:A	3.37991e-40	-2.67449	-1.49963	4.60682e-34	-2.73423	-1.64291
5762785	chr9:5762785:C:T	4.13084e-38	-1.30393e-09	0.631678	2.93106e-32	-1.30393e-09	-0.224142
5762894	chr9:5762894:A:G	9.37218e-40	-1.78316	-1.37107	1.15602e-33	-1.97696	-1.48015
5763873	chr9:5763873:C:A	1.70171e-39	-2.55775	-7.1114e-10	2.50675e-33	-2.6831	-7.1114e-10
5763934	chr9:5763934:C:T	8.30888e-39	-1.30393e-09	-0.972063	1.10603e-32	-1.30393e-09	-1.19873
5764008	chr9:5764008:T:C	6.15343e-39	-1.30393e-09	-1.27238	1.18312e-32	-1.30393e-09	-1.13135
5764187	chr9:5764187:A:G	4.11838e-39	-1.30393e-09	-1.67393	6.78635e-33	-1.30393e-09	-1.68718
5764314	chr9:5764314:T:C	1.32115e-39	-2.0359	-0.774981	1.22709e-33	-2.02711	-1.37033
5764667	chr9:5764667:G:C	2.90686e-40	-2.72152	-1.60338	5.12223e-34	-2.64388	-1.6272
5765210	chr9:5765210:G:C	2.16061e-39	-2.319	-7.1114e-10	2.96591e-33	-2.51491	-7.1114e-10
5765548	chr9:5765548:A:C	4.04973e-39	-1.30393e-09	-1.69074	6.83212e-33	-1.30393e-09	-1.68046
5765903	chr9:5765903:T:C	3.08279e-40	-2.59257	-1.67357	5.33383e-34	-2.54348	-1.68713
5765984	chr9:5765984:C:T	9.2516e-40	-1.69033	-1.47685	1.46346e-33	-1.96868	-1.25261
5766086	chr9:5766086:G:C	7.20212e-39	-1.30393e-09	-1.11501	9.76756e-33	-1.30393e-09	-1.32302
5766128	chr9:5766128:G:A	1.62164e-39	-1.51415	-1.09179	1.87042e-33	-1.52497	-1.45096
5766305	chr9:5766305:G:A	2.70232e-40	-2.74094	-1.65692	4.77826e-34	-2.6736	-1.66699
5766320	chr9:5766320:C:T	4.53831e-39	-1.30393e-09	-1.57683	8.13802e-33	-1.30393e-09	-1.50554
5766480	chr9:5766480:TC:T	4.12219e-39	-1.30393e-09	-1.673	8.96877e-33	-1.30393e-09	-1.40834
5766487	chr9:5766487:T:C	2.67393e-40	-2.75319	-1.65523	4.68487e-34	-2.69406	-1.66628
5766926	chr9:5766926:T:C	7.77879e-39	-1.30393e-09	-1.03799	1.6054e-32	-1.30393e-09	-0.826136
5766959	chr9:5766959:G:A	1.18986e-37	-1.30393e-09	1.68962	7.77796e-32	-1.30393e-09	0.751789
5767822	chr9:5767822:G:A	5.19076e-39	-1.30393e-09	-1.44251	9.65351e-33	-1.30393e-09	-1.33477
5768609	chr9:5768609:C:T	1.7858e-39	-1.22492	-1.2846	2.64784e-33	-1.52832	-1.10002
5768739	chr9:5768739:T:G	3.31288e-40	-2.71093	-1.48323	6.18231e-34	-2.66726	-1.41572
5768758	chr9:5768758:C:T	1.67285e-39	-2.57486	-7.1114e-10	2.65875e-33	-2.62423	-7.1114e-10
5769105	chr9:5769105:T:C	5.8428e-39	-1.30393e-09	-1.32418	1.11591e-32	-1.30393e-09	-1.18984
5769494	chr9:5769494:A:T	1.46538e-39	-1.90672	-0.800547	2.58164e-33	-2.13491	-0.518762
5769678	chr9:5769678:G:A	5.3216e-39	-1.30393e-09	-1.41761	1.04958e-32	-1.30393e-09	-1.25112
5769767	chr9:5769767:T:C	1.67177e-39	-2.5755	-7.1114e-10	3.18717e-33	-2.44296	-7.1114e-10
5769975	chr9:5769975:C:T	4.31815e-39	-1.30393e-09	-1.62656	7.83432e-33	-1.30393e-09	-1.54358
5770047	chr9:5770047:A:G	2.67051e-39	-2.06608	-0.0410355	2.08371e-33	-2.07998	-0.787963
5771043	chr9:5771043:A:G	7.36931e-39	-1.30393e-09	-1.09206	1.47344e-32	-1.30393e-09	-0.911909
5771125	chr9:5771125:A:G	6.34353e-39	-1.30393e-09	-1.24195	1.16718e-32	-1.30393e-09	-1.14492
5771413	chr9:5771413:T:C	4.25889e-39	-1.30393e-09	-1.64038	7.41428e-33	-1.30393e-09	-1.59868
5771593	chr9:5771593:TCG:T	8.00342e-40	-2.08159	-1.23052	1.10716e-33	-1.83883	-1.66146
5771730	chr9:5771730:C:T	2.66143e-39	-1.34483	-0.765696	4.44059e-33	-1.64537	-0.465938
5772424	chr9:5772424:G:A	1.68988e-39	-2.56473	-7.1114e-10	2.51112e-33	-2.68136	-7.1114e-10
5772537	chr9:5772537:T:C	3.22084e-36	4.98801	-7.1114e-10	3.28048e-30	4.49365	-7.1114e-10
5772730	chr9:5772730:G:A	6.02205e-39	-1.30393e-09	-1.29396	1.29047e-32	-1.30393e-09	-1.0445
5773157	chr9:5773157:T:C	1.0934e-38	-1.30393e-09	-0.697512	2.29883e-32	-1.30393e-09	-0.467105
5773239	chr9:5773239:C:T	5.58089e-39	-1.30393e-09	-1.37004	7.02343e-33	-1.30393e-09	-1.65284
5773799	chr9:5773799:G:C	2.10666e-39	-1.5741	-0.770181	3.64011e-33	-1.85096	-0.459115
5773839	chr9:5773839:T:C	5.02791e-39	-1.30393e-09	-1.47438	9.65027e-33	-1.30393e-09	-1.33511
5774387	chr9:5774387:T:G	6.30207e-39	-1.30393e-09	-1.24851	1.22796e-32	-1.30393e-09	-1.09415
5774661	chr9:5774661:G:A	1.86573e-39	-1.83191	-0.63382	2.77334e-33	-2.04963	-0.532409
5774810	chr9:5774810:C:T	1.13072e-39	-1.89537	-1.07116	1.67265e-33	-2.01028	-1.0774
5775074	chr9:5775074:G:C	6.29867e-39	-1.30393e-09	-1.24905	1.21487e-32	-1.30393e-09	-1.10487
5775362	chr9:5775362:C:T	5.21194e-39	-1.43843	-7.1114e-10	1.36277e-32	-0.98999	-7.1114e-10
5775573	chr9:5775573:T:C	3.15726e-40	-2.67792	-1.56434	5.71335e-34	-2.58961	-1.57226
5775576	chr9:5775576:C:T	2.51856e-40	-2.77802	-1.69027	6.75075e-34	-2.46582	-1.52921
5775759	chr9:5775759:T:C	6.20845e-39	-1.30393e-09	-1.26348	1.13851e-32	-1.30393e-09	-1.16979
5777084	chr9:5777084:T:C	1.7577e-39	-2.52538	-7.1114e-10	3.4128e-33	-2.37456	-7.1114e-10
5777250	chr9:5777250:T:C	3.70597e-39	-1.59417	-0.185276	3.69679e-33	-1.54427	-0.750359
5777792	chr9:5777792:T:C	4.13753e-39	-1.30393e-09	-1.66929	7.27306e-33	-1.30393e-09	-1.61791
5777886	chr9:5777886:T:G	5.83755e-38	-1.30393e-09	0.977509	3.77861e-32	-1.30393e-09	0.0298514
5777922	chr9:5777922:T:G	4.30264e-39	-1.30393e-09	-1.63016	6.8836e-33	-1.30393e-09	-1.67295
5778116	chr9:5778116:A:C	2.13623e-39	-1.89555	-0.434797	1.77685e-33	-1.97191	-1.05534
5778395	chr9:5778395:G:C	6.27447e-40	-1.98457	-1.57091	6.67907e-34	-2.31499	-1.69071
5778403	chr9:5778403:G:A	1.44677e-39	-2.72005	-7.1114e-10	2.30311e-33	-2.76783	-7.1114e-10
5778784	chr9:5778784:T:C	5.69112e-39	-1.30393e-09	-1.35048	1.0329e-32	-1.30393e-09	-1.26713
5779191	chr9:5779191:T:C	1.8711e-39	-2.46286	-7.1114e-10	2.5438e-33	-2.66843	-7.1114e-10
5780074	chr9:5780074:G:A	8.18125e-40	-2.05674	-1.23339	1.01598e-33	-1.98067	-1.60557
5780081	chr9:5780081:T:G	8.88458e-39	-1.30393e-09	-0.905071	1.13936e-32	-1.30393e-09	-1.16904
5780083	chr9:5780083:C:T	1.03458e-39	-1.70588	-1.34952	1.53006e-33	-1.62155	-1.55523
5780121	chr9:5780121:A:G	3.01329e-38	-2.6095	2.92573	1.83281e-33	-2.77799	-0.21825
5780959	chr9:5780959:T:C	2.42474e-39	-2.73569	0.532025	2.83226e-33	-2.0881	-0.472918
5781098	chr9:5781098:A:C	1.01109e-37	-1.30393e-09	1.52681	5.65952e-32	-1.30393e-09	0.433833
5781281	chr9:5781281:T:C	2.78596e-40	-2.69473	-1.67265	4.4392e-34	-2.73733	-1.67687
5781444	chr9:5781444:C:A	8.83224e-39	-1.30393e-09	-0.910979	1.7907e-32	-1.30393e-09	-0.716899
5781834	chr9:5781834:ACTT:A	6.69517e-40	-1.98078	-1.5098	1.01894e-33	-1.90518	-1.67815
5782840	chr9:5782840:T:TAG	2.89127e-40	-2.71265	-1.61763	4.60089e-34	-2.74881	-1.62961
5782878	chr9:5782878:C:T	4.04972e-39	-1.30393e-09	-1.69074	6.85549e-33	-1.30393e-09	-1.67704
5782964	chr9:5782964:G:A	8.21375e-39	-1.30393e-09	-0.983578	1.64527e-32	-1.30393e-09	-0.801604
5783094	chr9:5783094:A:T	9.12058e-39	-1.30393e-09	-0.878854	1.20219e-32	-1.30393e-09	-1.11536
5783107	chr9:5783107:A:G	1.84289e-39	-1.95729	-0.52076	1.59079e-33	-2.11083	-1.02703
5783148	chr9:5783148:C:G	2.73425e-40	-2.71639	-1.66973	4.55491e-34	-2.70006	-1.68841
5783188	chr9:5783188:CAT:C	4.66233e-39	-1.30393e-09	-1.54987	7.27782e-33	-1.30393e-09	-1.61726
5783336	chr9:5783336:T:C	2.80476e-40	-2.75436	-1.60629	4.52548e-34	-2.77272	-1.62223
5783498	chr9:5783498:T:C	7.94841e-40	-1.97773	-1.34127	8.89135e-34	-2.25599	-1.46361
5783860	chr9:5783860:T:C	7.51301e-39	-1.30393e-09	-1.07275	1.01671e-32	-1.30393e-09	-1.28293
5784120	chr9:5784120:G:A	2.9817e-40	-2.63893	-1.66055	5.51139e-34	-2.52508	-1.67278
5784461	chr9:5784461:C:T	2.27545e-39	-2.26721	-7.1114e-10	5.48732e-33	-1.89965	-7.1114e-10
5784866	chr9:5784866:C:G	5.02946e-39	-1.30393e-09	-1.47408	9.32809e-33	-1.30393e-09	-1.36906
5785545	chr9:5785545:T:C	1.85235e-39	-2.47293	-7.1114e-10	2.71965e-33	-2.60159	-7.1114e-10
5785894	chr9:5785894:C:T	5.4901e-39	-1.30393e-09	-1.38644	1.0841e-32	-1.30393e-09	-1.21875
5786098	chr9:5786098:T:G	4.45186e-39	-1.30393e-09	-1.59607	6.99966e-33	-1.30393e-09	-1.65623
5786125	chr9:5786125:ATC:A	9.12382e-39	-1.30393e-09	-0.878499	1.20509e-32	-1.30393e-09	-1.11295
5787028	chr9:5787028:T:G	5.42934e-39	-1.30393e-09	-1.39757	1.02541e-32	-1.30393e-09	-1.27441
5787457	chr9:5787457:A:G	4.9129e-39	-1.30393e-09	-1.49752	7.64506e-33	-1.30393e-09	-1.56803
5787647	chr9:5787647:A:G	3.41313e-38	0.440827	-7.1114e-10	5.19069e-32	0.347361	-7.1114e-10
5787748	chr9:5787748:G:C	4.14839e-39	-1.30393e-09	-1.66667	7.29687e-33	-1.30393e-09	-1.61465
5788348	chr9:5788348:C:T	1.66269e-39	-2.58095	-7.1114e-10	2.71791e-33	-2.60223	-7.1114e-10
5788398	chr9:5788398:A:G	5.15755e-38	-1.30393e-09	0.853659	3.59696e-32	-1.30393e-09	-0.019417
5788458	chr9:5788458:A:C	6.2782e-39	-1.30393e-09	-1.2523	1.21802e-32	-1.30393e-09	-1.10228
5789096	chr9:5789096:A:G	4.81664e-39	-1.30393e-09	-1.51731	9.07393e-33	-1.30393e-09	-1.39669
5789165	chr9:5789165:G:C	3.58747e-40	-2.65692	-1.4576	4.7957e-34	-2.72227	-1.61469
5790097	chr9:5790097:G:A	5.144e-39	-1.30393e-09	-1.45156	7.2255e-33	-1.30393e-09	-1.62447
5790308	chr9:5790308:A:G	5.94959e-39	-1.30393e-09	-1.30607	1.14433e-32	-1.30393e-09	-1.16469
5790413	chr9:5790413:A:ATTT	2.74476e-38	-1.30393e-09	0.222892	2.03555e-32	-1.30393e-09	-0.588742
5790448	chr9:5790448:A:G	5.59031e-39	-1.30393e-09	-1.36835	1.02206e-32	-1.30393e-09	-1.27769
5790588	chr9:5790588:G:A	1.3645e-39	-2.7786	-7.1114e-10	2.30539e-33	-2.76684	-7.1114e-10
5790682	chr9:5790682:T:C	1.17146e-38	-0.978498	0.34995	2.80957e-32	0.284824	-0.551297
5790753	chr9:5790753:A:G	5.8903e-39	-1.30393e-09	-1.31608	1.13141e-32	-1.30393e-09	-1.17604
5790861	chr9:5790861:T:C	3.64284e-40	-2.70449	-1.39472	6.13975e-34	-2.63574	-1.45415
5791098	chr9:5791098:G:A	4.0625e-39	-1.30393e-09	-1.68759	6.9348e-33	-1.30393e-09	-1.66554
5791151	chr9:5791151:G:A	8.08228e-40	-1.81119	-1.49111	1.2525e-33	-1.7458	-1.63115
5791597	chr9:5791597:TTTGCTCA:T	4.95837e-39	-1.30393e-09	-1.48831	7.61824e-33	-1.30393e-09	-1.57155
5792106	chr9:5792106:T:C	1.61206e-39	-2.05123	-0.560644	1.51361e-33	-2.18381	-1.00379
5792156	chr9:5792156:G:A	1.26244e-39	-1.51701	-1.33933	1.58298e-33	-1.5477	-1.59508
5792561	chr9:5792561:A:G	3.0989e-40	-2.68222	-1.5787	5.42162e-34	-2.60835	-1.60594
5793283	chr9:5793283:T:A	1.11069e-39	-1.6706	-1.3138	1.37697e-33	-1.91859	-1.36361
5794481	chr9:5794481:A:T	4.06502e-39	-1.30393e-09	-1.68697	6.78675e-33	-1.30393e-09	-1.68712
5795134	chr9:5795134:G:A	8.93124e-40	-1.7417	-1.46072	8.03792e-34	-2.13554	-1.68496
5795470	chr9:5795470:T:C	1.12031e-39	-2.73107	-0.244721	1.5893e-33	-2.17745	-0.961345
5795480	chr9:5795480:T:C	4.10143e-39	-1.30393e-09	-1.67805	7.10785e-33	-1.30393e-09	-1.64089
5796265	chr9:5796265:T:C	5.51324e-39	-1.30393e-09	-1.38224	1.0365e-32	-1.30393e-09	-1.26366
5796400	chr9:5796400:A:G	6.08384e-39	-1.30393e-09	-1.28375	1.19004e-32	-1.30393e-09	-1.12552
5797051	chr9:5797051:T:G	5.22838e-38	-1.30393e-09	0.8673	3.47575e-32	-1.30393e-09	-0.0536968
5797231	chr9:5797231:G:A	1.42217e-39	-2.7372	-7.1114e-10	2.28697e-33	-2.77486	-7.1114e-10
5797634	chr9:5797634:C:T	3.26172e-39	-0.761048	-1.14609	5.84463e-33	-0.24175	-1.59482
5797724	chr9:5797724:T:C	4.74528e-39	-1.30393e-09	-1.53224	7.43306e-33	-1.30393e-09	-1.59615
5798268	chr9:5798268:G:C	1.1717e-39	-2.50491	-0.42602	2.36722e-33	-1.64281	-1.09756
5798287	chr9:5798287:G:A	4.11314e-39	-1.30393e-09	-1.6752	7.17294e-33	-1.30393e-09	-1.63178
5798444	chr9:5798444:G:A	2.18945e-39	-2.59676	0.291017	2.52385e-33	-2.19947	-0.476832
5799344	chr9:5799344:A:G	5.10953e-39	-1.30393e-09	-1.45828	9.83416e-33	-1.30393e-09	-1.31623
5799737	chr9:5799737:A:G	5.9771e-39	-1.30393e-09	-1.30145	1.16464e-32	-1.30393e-09	-1.14709
5800737	chr9:5800737:G:C	1.31536e-39	-2.77776	-0.0375235	1.21362e-33	-2.5812	-0.827281
5801071	chr9:5801071:A:G	1.24812e-39	-1.54607	-1.32168	1.37789e-33	-1.61818	-1.66336
5801675	chr9:5801675:A:G	2.74886e-38	-1.30393e-09	0.224384	2.02361e-32	-1.30393e-09	-0.594625
5802437	chr9:5802437:T:C	4.70018e-39	-1.30393e-09	-1.54179	8.85732e-33	-1.30393e-09	-1.42085
5802597	chr9:5802597:G:A	1.62452e-39	-2.60418	-7.1114e-10	2.59813e-33	-2.6473	-7.1114e-10
5802736	chr9:5802736:G:T	4.16161e-39	-1.30393e-09	-1.66349	7.32245e-33	-1.30393e-09	-1.61115
5802743	chr9:5802743:G:A	1.56163e-38	-1.30393e-09	-0.34107	1.69306e-32	-1.30393e-09	-0.772969
5803187	chr9:5803187:A:G	5.66278e-38	-1.30393e-09	0.947112	3.57049e-32	-1.30393e-09	-0.0268025
5803221	chr9:5803221:A:G	1.06483e-39	-1.79478	-1.23179	1.39003e-33	-1.65679	-1.61598
5803237	chr9:5803237:G:A	4.19396e-39	-1.30393e-09	-1.65574	7.41528e-33	-1.30393e-09	-1.59855
5803864	chr9:5803864:T:C	8.3587e-40	-2.24565	-1.02302	1.28498e-33	-2.31326	-1.03809
5804058	chr9:5804058:A:G	5.05863e-39	-1.30393e-09	-1.46829	7.97384e-33	-1.30393e-09	-1.52592
5804326	chr9:5804326:T:G	5.31043e-39	-1.30393e-09	-1.41971	9.8369e-33	-1.30393e-09	-1.31595
5804683	chr9:5804683:T:C	4.93732e-38	0.810019	-7.1114e-10	2.81203e-32	-0.265601	-7.1114e-10
5804725	chr9:5804725:T:G	4.27739e-39	-1.30393e-09	-1.63604	7.35131e-33	-1.30393e-09	-1.60721
5804781	chr9:5804781:A:G	4.74974e-39	-1.30393e-09	-1.5313	8.62929e-33	-1.30393e-09	-1.44693
5805511	chr9:5805511:T:C	5.93948e-39	-1.30393e-09	-1.30777	1.08263e-32	-1.30393e-09	-1.22012
5805787	chr9:5805787:TGAAA:T	5.61238e-39	-1.30393e-09	-1.36441	1.01395e-32	-1.30393e-09	-1.28565
5806397	chr9:5806397:T:C	1.50773e-39	-2.67878	-7.1114e-10	2.62092e-33	-2.63857	-7.1114e-10
```
