## Supplementary material for "Characterization of shared and ancestry-specific signals driving complex traits using multi-ancestry fine-mapping": susiex_nc2.cs80.summary

```
# chr9:4244743-5807277
CS_ID	CS_LENGTH	CS_PURITY	MAX_PIP_SNP	BP	REF_ALLELE	ALT_ALLELE	REF_FRQ	BETA	SE	-LOG10P	MAX_PIP	POST-HOC_PROB_POP1	POST-HOC_PROB_POP2
1	1	1	chr9:4744743:T:C	4744743	C,C	T,T	1,1	-inf,-inf	inf,inf	57.1769,5.21013	0.97064	1	0.999474
2	1	1	chr9:4780007:T:A	4780007	A,A	T,T	1,1	-inf,-inf	inf,inf	55.2291,0.514604	0.985363	1	0.194371
```
