## Supplementary material for "Characterization of shared and ancestry-specific signals driving complex traits using multi-ancestry fine-mapping": susiex_nc3.cs80.cs

```
CS_ID	SNP	BP	REF_ALLELE	ALT_ALLELE	REF_FRQ	BETA	SE	-LOG10P	CS_PIP	OVRL_PIP
1	chr9:4744743:T:C	4744743	C,C	T,T	1,1	-inf,-inf	inf,inf	57.1769,5.21013	0.965464	0.965464
2	chr9:4780007:T:A	4780007	A,A	T,T	1,1	-inf,-inf	inf,inf	55.2291,0.514604	0.999416	0.999416
3	chr9:4855912:C:T	4855912	T,T	C,C	1,1	-inf,-inf	inf,inf	36.7399,3.21089	0.275882	0.275882
3	chr9:4856417:A:G	4856417	G,G	A,A	1,1	-inf,-inf	inf,inf	36.6276,3.25345	0.260616	0.260616
3	chr9:4856234:G:A	4856234	A,A	G,G	1,1	-inf,-inf	inf,inf	36.5268,3.1917	0.196979	0.196979
3	chr9:4793798:G:T	4793798	T,T	G,G	1,1	-inf,-inf	inf,inf	49.2487,1.54616	0.108498	0.108498
```
